## Supplemental_Data_Files for "Common genetic variation associated with Mendelian disease severity revealed through cryptic phenotype analysis": SupplementalDataFile_8.txt (part 19 of 21)

```
17:72691928 C T 1.625459 -2.0112e-06
17:72692122 A G 0.043338 -1.4098e-05
17:72700943 G A 1.620454 -4.4008e-05
17:72707784 A G 0.071362 2.1613e-05
17:72710796 C T 0.375446 2.2640e-05
17:72717114 T G 0.041835 -6.5152e-06
17:72725864 A C 1.613025 -1.2325e-05
17:72729926 C T 1.906328 2.2901e-06
17:72735629 T C 0.211047 1.6651e-05
17:72737755 T C 0.026451 2.2765e-05
17:72743120 T C 1.183070 -3.2522e-06
17:72744911 A G 0.064784 -1.0433e-05
17:72750455 C A 0.158884 1.9913e-06
17:72751663 T C 0.087386 -1.7987e-05
17:72761195 G C 0.069526 -1.1978e-05
17:72761242 C T 0.941220 1.0377e-05
17:72766252 A G 1.072069 1.0115e-05
17:72766408 G C 0.144584 3.1325e-05
17:72768622 T C 0.078828 2.0976e-06
17:72769739 G A 0.144666 -2.9172e-06
17:72773047 T C 0.841419 -1.3961e-05
17:72774175 A G 1.218058 -7.0248e-06
17:72780491 A G 1.128384 1.6043e-06
17:72783821 A G 0.094267 1.6113e-05
17:72784932 A G 1.314263 2.8291e-06
17:72791266 A G 1.664645 -1.4917e-05
17:72792184 A G 1.026655 2.2603e-05
17:72792288 A G 0.067772 1.1598e-05
17:72796667 T C 0.316989 1.8500e-05
17:72797393 C T 0.041219 -6.3132e-06
17:72798443 A G 0.225745 9.0501e-06
17:72799340 A G 0.521693 -6.5906e-06
17:72800427 C T 1.838505 -7.8192e-06
17:72803347 C G 0.883430 1.8368e-06
17:72811517 A G 0.268450 4.8595e-07
17:72819079 A G 0.027634 2.4347e-05
17:72827361 A G 0.076710 1.0420e-05
17:72834700 A G 0.050487 5.3420e-06
17:72837930 A G 0.075717 1.1637e-05
17:72838649 A C 0.549609 3.5186e-06
17:72840011 A G 0.117777 1.9763e-05
17:72845235 T G 0.549136 2.7872e-06
17:72847954 C T 0.053214 7.1839e-06
17:72851133 G A 1.833293 7.4185e-06
17:72859709 A C 0.498448 -4.4620e-06
17:72862593 T C 0.409271 -1.1558e-05
17:72869078 G A 0.525643 -2.2338e-05
17:72875727 A G 0.095566 1.4129e-05
17:72876317 T C 1.423703 1.8335e-05
17:72876763 T C 0.024904 -1.6587e-05
17:72876818 A G 0.556208 -2.5049e-06
17:72877212 T C 0.067303 1.3293e-05
17:72881432 G A 1.365828 2.1782e-05
17:72888126 G T 1.912288 4.6075e-06
17:72890474 T A 0.540014 -2.2342e-05
17:72891621 T C 0.357315 1.9922e-05
17:72894844 A C 0.175808 1.0796e-06
17:72900574 G A 0.020253 -3.1828e-05
17:72901151 T C 0.042372 1.3236e-05
17:72918111 A G 0.025070 -2.8664e-06
17:72919900 A G 0.025271 3.0706e-05
17:72929221 G A 0.305049 8.2966e-06
17:72929560 A G 0.023394 1.6560e-05
17:72932879 A C 1.023540 2.1934e-05
17:72934425 G A 1.292317 8.1613e-08
17:72934696 G A 1.704569 2.4592e-05
17:72934825 A G 0.097082 -1.8067e-05
17:72934904 C T 0.187126 -8.3139e-07
17:72937605 A G 1.512714 2.4360e-05
17:72937851 A G 1.373161 -2.9710e-06
17:72938100 C T 1.702291 2.4428e-05
17:72939446 T C 1.137037 -3.6749e-06
17:72940147 G A 0.051331 2.2416e-06
17:72941011 C T 1.043338 4.8972e-06
17:72945194 T C 0.429381 4.0600e-06
17:72948369 G A 1.913097 -1.7915e-05
17:72950826 T C 1.887592 -2.8296e-05
17:72955310 A T 0.316394 1.3535e-05
17:72956801 T G 0.594401 -8.0147e-06
17:72958573 C T 0.054367 7.8127e-06
17:72973962 A G 0.124794 8.0341e-08
17:72981775 A G 1.893375 -3.5555e-05
17:72986225 T C 0.079807 -1.2506e-05
17:72990281 A G 0.045275 1.2041e-05
17:72992983 C T 0.039414 -2.5909e-05
17:72993499 T C 0.094002 -1.0885e-05
17:73000061 G A 0.779681 2.2025e-06
17:73002982 T C 0.064899 1.6344e-05
17:73003192 G A 0.040934 2.9450e-06
17:73009427 A G 0.076469 -1.0918e-05
17:73016489 T C 0.073042 -1.8618e-05
17:73026463 A G 0.079229 5.7791e-06
17:73026599 T G 0.045796 1.3233e-05
17:73028752 G A 0.667086 -1.5981e-05
17:73039818 T C 0.136591 9.1491e-07
17:73041055 C A 0.165612 1.4349e-06
17:73045666 C T 0.089738 1.1421e-05
17:73053464 T C 0.089109 7.6928e-06
17:73060073 C T 0.149405 3.1639e-05
17:73064951 A G 0.648683 -2.0086e-05
17:73065094 A G 0.106979 8.4035e-06
17:73070788 C T 1.262840 9.0578e-06
17:73071819 T C 0.032475 -1.4881e-05
17:73078187 T C 1.651083 1.6290e-05
17:73080402 A G 0.726304 -1.0168e-05
17:73086384 T C 0.640873 5.4609e-06
17:73086991 C A 0.062421 4.6664e-06
17:73088215 G A 1.553906 1.0797e-05
17:73093726 A G 1.486219 1.7101e-05
17:73094984 A G 0.713769 2.9338e-05
17:73098229 A G 0.051378 1.7188e-05
17:73101617 A G 0.038435 2.6376e-06
17:73102269 C G 1.462587 1.0441e-05
17:73102532 T C 0.113139 -2.3059e-06
17:73104924 A G 0.067857 -1.0324e-05
17:73114675 A G 0.043436 -2.1316e-05
17:73125774 T C 0.108223 -1.1343e-05
17:73125809 A G 0.044718 8.6189e-06
17:73128586 C T 1.308932 1.2218e-05
17:73142764 A G 0.060877 -1.0392e-05
17:73148318 T C 0.069149 5.1513e-06
17:73148350 C T 0.129397 -5.5503e-06
17:73153365 G A 0.116298 -1.3570e-05
17:73159833 G A 0.104055 2.0120e-06
17:73163739 G T 0.021677 -5.0003e-06
17:73167678 T C 0.058307 -9.0374e-06
17:73176481 G C 0.557401 -1.5212e-06
17:73197028 T C 0.110460 -4.6103e-06
17:73215140 A G 0.069979 3.3583e-06
17:73215991 C T 0.070584 -6.3860e-06
17:73217829 A G 0.032614 -9.7980e-06
17:73220999 T C 1.568148 3.9056e-05
17:73222865 A G 1.564337 3.8372e-05
17:73224639 C G 1.660548 2.4127e-05
17:73228385 C G 0.117097 -5.9227e-06
17:73233599 C G 0.093393 -8.7447e-06
17:73235478 G C 0.040703 -4.0306e-05
17:73238508 C T 0.025499 4.9604e-06
17:73256979 G A 1.844499 6.3538e-06
17:73257986 T C 1.664543 1.3900e-05
17:73259083 T C 1.406762 3.5433e-05
17:73274558 A G 0.152047 -2.1705e-05
17:73283688 G A 0.053180 -2.9591e-06
17:73290581 A C 0.271874 4.7521e-05
17:73290595 T C 0.056668 7.2141e-06
17:73303217 A G 0.386414 -6.1302e-06
17:73313326 A G 1.681042 6.2282e-06
17:73316880 G C 0.129622 1.2333e-05
17:73323876 G C 1.548449 4.8846e-06
17:73328989 A G 0.221318 -2.1188e-06
17:73338557 T C 0.129669 1.3720e-05
17:73339903 A G 1.576440 -9.1218e-07
17:73357407 T C 0.140919 2.0469e-05
17:73357586 A G 1.704086 -4.0740e-06
17:73361881 C A 0.101903 2.3231e-05
17:73362327 A G 0.063889 -1.1644e-05
17:73367552 G C 0.080766 -7.8795e-06
17:73388770 G A 1.676024 4.0804e-06
17:73389145 A G 0.119847 1.4984e-05
17:73389216 A G 0.062676 -5.9121e-06
17:73394716 C T 0.060051 1.5654e-05
17:73402526 G A 0.082850 -1.1781e-05
17:73402733 A G 0.038000 -8.4464e-07
17:73425804 T C 0.077584 1.8906e-06
17:73425899 T C 1.394471 -2.3007e-05
17:73436994 C T 1.810745 -2.7180e-05
17:73441060 A G 1.621743 -1.4997e-05
17:73444647 T C 1.622202 -1.1394e-05
17:73464718 A G 1.424730 4.7210e-07
17:73474869 T C 0.038292 1.7613e-05
17:73479884 C A 0.107054 -1.2639e-05
17:73482937 T C 0.048539 6.5739e-06
17:73483314 C A 1.807873 -2.5016e-05
17:73493874 C G 0.466388 -2.6680e-07
17:73498652 A G 0.078668 -5.7659e-05
17:73502118 A G 1.604699 -3.9734e-06
17:73502636 C T 0.062666 1.1176e-05
17:73504911 C T 1.606396 -8.3686e-06
17:73504976 G C 0.047407 3.1629e-05
17:73505998 A G 0.058780 -3.7603e-06
17:73513382 C G 0.059585 -1.1772e-05
17:73513677 C A 0.132284 2.2411e-05
17:73514014 G A 0.261854 -1.3563e-05
17:73515465 A G 0.135527 2.2422e-05
17:73517536 A G 0.116444 -2.2449e-05
17:73518203 C G 1.423074 -2.2748e-05
17:73518328 C A 0.202636 -1.6567e-05
17:73519413 T C 1.424175 -2.1637e-05
17:73520359 G C 0.131199 1.7629e-05
17:73520380 T C 0.032971 4.4491e-06
17:73532213 A G 0.077281 -4.8386e-05
17:73534381 A G 0.023561 3.2226e-06
17:73537593 T C 0.239990 -1.2581e-05
17:73541775 G A 1.734464 -2.0250e-05
17:73544939 G A 0.986428 -3.9267e-06
17:73546143 A G 0.074211 -9.5887e-06
17:73547775 T C 0.095321 9.0204e-06
17:73547835 C T 0.077686 7.3601e-07
17:73552185 A G 1.103827 -2.5281e-05
17:73554284 T C 0.027535 9.9513e-07
17:73562251 C G 0.054938 1.6678e-05
17:73562627 T C 0.044432 2.2026e-06
17:73565171 C T 0.751147 1.0707e-05
17:73568055 T C 0.533687 8.0106e-06
17:73569666 T C 0.026675 -1.0631e-05
17:73569927 T G 0.748998 8.5203e-06
17:73570695 A G 0.037979 2.0102e-05
17:73570718 G C 0.581652 2.3664e-06
17:73572798 A G 0.107995 6.1807e-06
17:73573033 T G 0.056032 -5.6830e-06
17:73580825 G C 0.115696 1.2154e-05
17:73581599 G A 0.216756 -2.4555e-05
17:73582777 T C 0.070975 2.4436e-05
17:73584665 G C 0.144809 9.8682e-06
17:73586325 A G 0.114771 1.5089e-05
17:73586413 T C 0.098636 -3.1141e-05
17:73587414 T C 0.142704 1.1121e-05
17:73590888 G T 0.087896 -1.7623e-05
17:73593278 A G 0.620515 -7.1116e-06
17:73593507 T C 0.156888 -3.2933e-05
17:73593574 T C 1.403586 -1.2299e-05
17:73597544 G A 0.624751 -1.0294e-06
17:73598104 A G 0.116876 -5.0128e-05
17:73600021 T C 0.167533 -4.7864e-05
17:73600215 C T 0.179313 1.5465e-05
17:73602081 A G 1.006443 2.2210e-05
17:73603017 A G 0.399738 2.2532e-05
17:73606275 C T 0.050362 -1.3502e-05
17:73613975 A G 0.659491 5.8737e-06
17:73615851 A G 0.063230 6.2377e-06
17:73616088 C T 0.748032 3.4302e-06
17:73617209 T C 0.042637 6.6103e-07
17:73618371 C T 0.181299 2.4818e-05
17:73625852 T C 0.028015 6.0327e-06
17:73626489 T C 0.034070 -2.2510e-05
17:73627539 C T 0.459119 -7.2321e-07
17:73630200 A G 0.064597 2.1057e-05
17:73632030 A C 0.677238 4.8207e-06
17:73632314 G T 0.067833 3.6321e-05
17:73634079 T C 0.080324 3.9310e-07
17:73645561 A T 0.026770 -4.9390e-07
17:73647138 T C 0.678214 2.7526e-06
17:73647366 T C 0.087974 -1.0303e-05
17:73647429 T C 0.085689 1.0159e-06
17:73659859 A G 0.165582 -2.2837e-05
17:73663077 C T 0.068523 3.7149e-06
17:73667625 T C 0.047740 1.1285e-05
17:73673881 T C 0.040386 1.3609e-06
17:73680426 A G 0.035413 1.1371e-05
17:73685046 T C 0.060564 -1.5320e-06
17:73704333 T C 1.212808 -5.3285e-06
17:73721156 A G 0.350131 1.0912e-05
17:73729660 A G 0.031707 -2.9505e-06
17:73733118 T C 0.026814 4.9626e-06
17:73734811 G A 1.588298 5.6344e-06
17:73737447 A G 0.025458 2.9039e-07
17:73739121 G A 0.217606 -5.1070e-06
17:73746370 C T 1.112786 -1.5401e-05
17:73746427 G A 1.748733 -6.0702e-06
17:73747128 A G 0.073249 -5.9845e-06
17:73747520 A G 0.071933 -1.2470e-05
17:73748108 T C 0.905359 -2.0847e-05
17:73750859 G C 0.995050 -1.8902e-05
17:73760820 A G 0.279193 1.7354e-05
17:73773000 T C 1.052918 1.1797e-05
17:73780135 C G 0.284144 -8.8347e-06
17:73791815 T C 0.034002 -2.2789e-05
17:73792372 T G 1.298266 -2.6186e-05
17:73793892 G C 0.031768 -2.5672e-06
17:73794047 G T 0.264554 2.5060e-05
17:73796845 T C 0.086893 -1.5520e-05
17:73799519 T C 0.041665 -1.9506e-05
17:73805312 T G 0.033974 -2.3949e-05
17:73805613 C T 0.044997 -1.4998e-05
17:73810305 G A 1.915664 -1.0250e-05
17:73814232 T C 0.069030 -2.3175e-06
17:73816446 G A 0.303067 2.6380e-05
17:73818872 A G 0.377295 2.8460e-05
17:73827205 C T 0.623769 -1.2082e-07
17:73830996 T C 0.468567 3.9120e-06
17:73839326 T C 0.021293 -2.5427e-05
17:73840243 A G 0.487773 -5.5438e-06
17:73847798 A G 0.025288 -3.9863e-06
17:73851453 C T 0.032013 3.4624e-07
17:73856318 T C 0.038044 -3.9636e-05
17:73860303 C T 0.414564 -8.7091e-06
17:73872948 G A 0.587316 5.7899e-07
17:73873394 G A 0.295101 8.4973e-06
17:73886888 G A 0.671934 -4.6511e-06
17:73888273 T C 0.207539 -9.0808e-06
17:73888354 A G 0.367137 1.2351e-05
17:73888427 C A 0.578827 4.0647e-06
17:73890024 G A 1.928900 -3.9404e-06
17:73890363 A G 0.289230 1.2517e-05
17:73894963 G C 0.038034 -9.2302e-06
17:73897668 A G 0.028548 5.8512e-06
17:73898188 A G 0.038166 -1.1502e-05
17:73899533 C T 0.067170 3.2147e-06
17:73900688 C T 0.664512 -4.4883e-06
17:73915803 A G 0.066603 -1.5907e-05
17:73919538 A G 0.133372 -1.1273e-05
17:73926121 A C 0.453040 1.1415e-05
17:73926266 A C 0.131971 -1.1829e-05
17:73927400 A G 0.162987 6.4567e-06
17:73929410 G C 0.048311 3.1739e-06
17:73934235 T C 0.093131 -2.2318e-05
17:73936653 C G 0.544210 3.5111e-07
17:73949540 C G 1.318553 6.2052e-06
17:73955803 C T 0.071338 1.8611e-05
17:73956737 A C 0.265387 -2.0575e-06
17:73959466 T C 0.158592 -1.7912e-05
17:73969835 T C 0.104915 1.1965e-05
17:73970076 T C 0.082191 1.0126e-06
17:73971899 G T 0.407282 -2.7926e-05
17:73980275 T C 0.050348 3.1052e-07
17:73980323 G A 0.025890 3.4965e-05
17:73987373 C T 0.747295 -2.3951e-05
17:73987590 T G 0.053976 -4.3184e-06
17:73989765 G T 0.435334 -1.6706e-05
17:73993546 T C 1.487939 -2.9052e-06
17:73997639 A C 0.061856 -5.7303e-06
17:74003846 A G 0.103361 -1.6809e-06
17:74006655 A G 0.069445 9.3983e-06
17:74014634 T G 0.056971 1.3498e-06
17:74014668 C T 1.306616 -1.8530e-05
17:74018597 C T 0.057358 -9.2827e-06
17:74021304 G A 1.423077 -1.5466e-05
17:74026157 A G 0.053398 -4.0855e-06
17:74035444 A G 0.087134 -9.5251e-06
17:74036912 G A 0.760975 4.1651e-06
17:74037715 G A 0.738251 1.7912e-06
17:74037772 C T 1.891345 -5.5548e-06
17:74040293 T G 0.552022 -2.6819e-05
17:74040482 G A 0.125440 -7.8155e-06
17:74045192 A G 0.084163 -1.0390e-05
17:74056413 T C 0.767286 3.6608e-06
17:74061579 C T 0.025162 1.0869e-05
17:74067099 T C 0.747233 2.5773e-06
17:74069865 C G 0.338973 -4.3748e-06
17:74076415 A G 1.246157 1.3503e-06
17:74077797 T C 0.332938 -4.1406e-06
17:74078113 A G 0.034212 -1.7424e-05
17:74083948 A C 0.766708 1.6235e-06
17:74090700 A G 0.892940 7.1958e-06
17:74092041 A C 0.044310 8.4043e-06
17:74098875 T G 0.479892 -2.8163e-05
17:74115882 T C 1.596948 -1.2488e-05
17:74119090 G T 1.588747 -1.7236e-05
17:74124405 C A 0.036786 -1.3105e-06
17:74127040 G A 0.624887 1.5358e-05
17:74127410 C T 1.647506 8.8189e-06
17:74137633 A G 0.062166 7.6338e-06
17:74140845 T G 0.030136 -1.6400e-05
17:74142222 A C 0.218007 3.8370e-05
17:74146733 G A 0.533058 3.7826e-05
17:74148736 A G 0.056090 1.4742e-05
17:74152366 G A 0.755764 2.5921e-05
17:74154496 A G 0.028392 -2.0599e-06
17:74158736 A G 0.260321 -5.7295e-06
17:74158801 T C 0.071906 2.0394e-05
17:74162517 T C 0.034597 1.2047e-06
17:74162548 T C 0.117583 -9.1276e-06
17:74174921 C T 0.034777 2.1196e-06
17:74175017 A G 0.140617 1.2172e-05
17:74175104 A G 0.063322 1.3179e-05
17:74181462 A G 0.364723 -1.8018e-06
17:74191629 G A 0.110753 -1.3963e-05
17:74194359 T C 0.812554 -1.4894e-05
17:74196985 G C 0.055128 -5.2619e-06
17:74206340 C T 0.762944 1.3408e-05
17:74211052 T C 0.723377 1.8347e-05
17:74218606 C T 0.135728 1.7834e-05
17:74237325 A C 0.738873 2.0281e-05
17:74240313 C T 0.159193 -9.6124e-07
17:74241232 A C 0.987026 1.1122e-05
17:74267283 A G 0.104643 -9.0780e-07
17:74267749 C T 0.830461 -7.9983e-06
17:74267878 T C 0.037123 -1.8883e-06
17:74274909 A G 0.036164 -2.2115e-06
17:74277339 G A 0.182322 -1.2308e-06
17:74279445 C T 0.917748 8.7748e-06
17:74287087 A G 0.068622 -9.3503e-07
17:74287204 G C 0.569871 1.0057e-05
17:74287594 A G 0.554021 3.5313e-06
17:74289648 A G 0.063849 3.7778e-07
17:74289705 G A 0.571194 1.1559e-05
17:74290008 T G 0.070781 3.7300e-06
17:74299348 C T 0.053306 -7.8536e-06
17:74300291 G A 0.052905 -8.5832e-06
17:74300497 A G 0.052327 -1.0882e-05
17:74309474 G A 0.597124 -1.2910e-06
17:74313086 T C 0.241547 -1.2670e-05
17:74319940 A C 0.047655 6.9094e-06
17:74322721 A G 0.409145 -8.7670e-06
17:74322725 T C 1.954946 1.6558e-06
17:74326266 C T 0.042168 3.4106e-05
17:74327442 T C 0.047499 -2.4438e-06
17:74330638 C T 1.626516 -5.3430e-05
17:74331801 C T 0.031547 -2.1682e-05
17:74336545 C T 0.505469 -1.7181e-05
17:74338105 C T 0.317346 6.9527e-06
17:74358543 G A 0.365522 9.5601e-08
17:74361341 C T 0.200811 7.2870e-06
17:74361628 A G 0.033053 3.1800e-06
17:74373075 T C 0.204455 -7.4383e-06
17:74375743 G C 0.563364 5.1354e-06
17:74381555 A G 0.937634 -1.0129e-06
17:74383475 C T 0.317809 1.1814e-05
17:74384072 G A 0.066875 -6.6146e-06
17:74387455 T C 0.025220 2.1926e-05
17:74392249 A G 0.032026 -5.4035e-06
17:74423167 A C 1.213373 -3.2767e-06
17:74423288 T C 0.077101 -3.6350e-06
17:74424293 A G 0.074786 -5.5040e-06
17:74434003 T C 0.934584 -1.7894e-06
17:74434817 G A 0.466836 4.9043e-06
17:74442413 C T 1.318166 -7.6364e-06
17:74444362 A G 0.276871 1.5551e-06
17:74445051 G A 0.404235 2.6736e-06
17:74446679 G A 0.042596 -1.5875e-05
17:74454212 C A 1.747237 5.3232e-07
17:74460684 G A 0.025495 1.0347e-05
17:74462975 T C 0.087205 -1.9328e-05
17:74467204 T C 0.113659 2.5478e-05
17:74468552 G A 1.967039 -1.6095e-05
17:74469779 C T 0.051959 -3.1180e-06
17:74472998 A G 0.031629 9.1666e-06
17:74474733 T C 0.054764 -1.5392e-06
17:74476759 G T 1.715391 -2.2189e-05
17:74479814 T C 0.665454 -4.2991e-05
17:74480715 C T 1.332958 3.5044e-05
17:74485304 G T 1.004318 4.1869e-05
17:74486979 T C 0.027474 1.0706e-05
17:74487615 A G 0.301353 3.4151e-05
17:74487710 A G 0.104150 1.5591e-06
17:74487735 C T 1.197581 -1.8849e-05
17:74488518 G A 0.114948 1.4972e-05
17:74491371 T C 0.074456 -1.8625e-05
17:74491879 C A 0.032475 3.2388e-07
17:74493752 C T 1.428758 -1.6007e-05
17:74494492 G A 0.984113 -9.8444e-08
17:74498068 C A 1.964948 -2.6268e-06
17:74499400 A G 0.325955 2.2282e-05
17:74503820 T C 0.408081 -3.0714e-06
17:74507195 A G 0.409648 7.3889e-07
17:74507324 T C 0.032999 4.0389e-06
17:74512684 T C 0.145033 -3.4218e-05
17:74515711 A G 0.190740 1.0585e-05
17:74517302 T C 1.089752 -3.3295e-05
17:74517409 T C 0.207943 -2.9535e-05
17:74519374 A G 0.100801 -3.4214e-06
17:74521023 C T 0.057651 1.6127e-06
17:74529394 T C 0.362710 -5.0357e-05
17:74537574 A G 1.535656 1.0655e-05
17:74543103 T C 0.054696 7.2914e-06
17:74546873 G A 0.072766 1.6453e-05
17:74548115 T C 0.425767 -2.1730e-05
17:74555106 C T 0.400061 -2.2093e-05
17:74555223 T C 0.020049 -4.5185e-07
17:74555748 A G 0.389273 -9.0592e-06
17:74557976 A G 0.774248 -3.9929e-05
17:74560818 G A 0.041420 -2.2587e-05
17:74560871 G A 0.066480 -3.7700e-05
17:74560888 A C 0.246375 -2.1461e-05
17:74562570 T C 0.548028 -2.7781e-05
17:74563175 G A 1.084567 2.6164e-05
17:74570559 T C 0.077122 -6.3192e-07
17:74572372 C T 0.256323 -1.9989e-05
17:74578740 G T 1.561182 2.3691e-06
17:74583226 T G 1.517745 2.8645e-06
17:74584248 G A 0.145465 -3.7458e-06
17:74584756 A C 0.024781 1.6154e-05
17:74585815 C T 0.196139 1.8338e-05
17:74588633 T G 1.973063 -1.4985e-05
17:74590174 G A 0.054679 -1.5158e-05
17:74591725 A T 0.375606 4.6623e-06
17:74594504 T C 0.741505 9.3435e-06
17:74595940 T C 0.097850 -6.0954e-06
17:74601574 G T 0.065164 -3.5750e-06
17:74601696 T C 0.838413 8.0370e-06
17:74601939 T G 0.359966 1.5967e-05
17:74607747 G A 0.237753 -1.4738e-07
17:74612280 T C 1.919088 -2.8388e-06
17:74612692 A G 0.121319 8.8189e-06
17:74615229 T C 1.087957 -1.8676e-05
17:74621737 A G 0.030619 1.3528e-05
17:74622774 C T 0.032176 -2.0692e-05
17:74625686 G A 0.179130 2.0376e-05
17:74626536 A G 0.082803 -3.4664e-05
17:74629898 G C 0.138332 1.2319e-05
17:74635114 C T 0.432376 6.8260e-06
17:74640113 G T 0.031918 -1.3626e-05
17:74650608 C T 0.687057 -1.5346e-05
17:74650758 A G 0.067925 1.0566e-05
17:74653694 G A 0.037177 -1.6587e-05
17:74663589 C G 0.048226 6.0053e-06
17:74671266 G A 0.074014 -2.6359e-05
17:74678237 T C 0.041814 1.5030e-05
17:74679830 A G 0.025896 -1.6290e-05
17:74684159 A G 0.025951 -2.2641e-05
17:74684452 A G 0.769740 -9.9483e-06
17:74687777 T G 0.878966 1.2535e-05
17:74691636 A G 1.665668 7.0569e-07
17:74696760 C T 1.853512 3.7928e-05
17:74702826 C A 0.086230 -1.8847e-05
17:74703971 C T 0.777492 2.2839e-05
17:74705183 G A 0.147940 -4.3420e-05
17:74705781 T C 0.029779 -6.1411e-06
17:74706224 C T 1.850680 3.7592e-05
17:74710572 C T 0.940942 1.7603e-05
17:74712886 A G 0.187973 -8.9446e-06
17:74718155 T C 0.633955 -3.2319e-05
17:74748329 C T 0.125569 -2.2740e-05
17:74754818 T C 1.897699 -1.0975e-05
17:74762778 C T 0.096320 -7.5571e-06
17:74774825 T C 1.806499 1.1220e-05
17:74781168 G A 0.462488 5.3109e-06
17:74781392 A G 0.053955 -2.0725e-06
17:74792481 T G 0.072127 1.5761e-05
17:74794368 G A 1.524066 -9.8275e-06
17:74796420 C T 0.098112 1.4279e-05
17:74800797 C A 0.059609 -3.2521e-06
17:74806163 A G 1.893154 -5.0335e-06
17:74806624 T G 0.172062 1.3519e-05
17:74813147 C T 1.720480 -1.2462e-05
17:74825907 T C 0.554848 -8.6706e-06
17:74828485 T C 0.094410 -9.1813e-06
17:74836157 G A 0.783968 -1.1098e-06
17:74840574 G A 0.158598 -1.0931e-05
17:74852428 T C 0.034233 -3.0065e-06
17:74855506 T C 0.336695 1.0149e-05
17:74857363 G A 0.833201 -1.0381e-05
17:74859666 G A 0.521543 2.5856e-06
17:74867334 T C 0.045578 -1.8685e-06
17:74870797 C A 0.481299 -1.4454e-05
17:74875642 T C 0.109597 3.0492e-06
17:74878259 A G 0.257931 6.3996e-06
17:74885079 A G 0.051959 -4.1586e-07
17:74885948 T C 0.097517 1.7203e-05
17:74886137 G C 0.155399 -7.9021e-06
17:74889969 A G 0.150585 -7.5129e-06
17:74893586 A G 0.631935 -7.4685e-07
17:74895216 T C 0.144744 2.1657e-06
17:74895786 C A 0.685870 1.1046e-06
17:74903777 C T 0.162984 -1.3930e-05
17:74906934 T C 0.057712 -1.1866e-05
17:74909875 A G 0.046051 7.6413e-06
17:74911199 C T 0.091595 1.2307e-05
17:74912398 A G 0.148021 1.0419e-05
17:74912506 G A 0.395484 1.0477e-05
17:74912953 A G 0.267263 1.0271e-05
17:74913718 A G 0.275872 2.3623e-05
17:74916087 A C 0.429870 7.2963e-06
17:74916349 G C 0.496391 2.1904e-05
17:74916979 T C 0.074324 1.6578e-05
17:74918050 C T 1.255235 -1.1000e-05
17:74919832 C A 1.572557 -1.7163e-05
17:74921072 C G 0.469267 -2.3304e-06
17:74921129 T C 0.167169 -9.6041e-06
17:74922706 T C 0.332401 1.3020e-05
17:74923959 A G 1.165235 -1.0230e-05
17:74924297 A G 0.474636 2.1212e-06
17:74924327 C G 1.955765 -2.7945e-05
17:74925333 G A 0.321487 3.2282e-06
17:74925947 C T 0.510963 -5.3452e-06
17:74926652 T C 0.123791 -1.3532e-05
17:74927778 G C 0.769941 -1.6876e-05
17:74928758 T C 0.329361 1.4994e-06
17:74929810 C T 0.824355 -7.7544e-06
17:74933844 G A 0.252039 2.6815e-05
17:74936576 A G 0.504748 -8.0172e-06
17:74937020 C A 0.150340 -2.8830e-05
17:74940103 G A 1.162947 1.0639e-05
17:74942478 T C 0.801804 -1.2308e-06
17:74942611 T G 0.107135 6.3706e-06
17:74945843 C T 1.746924 3.7966e-06
17:74948200 T G 0.125787 -1.4589e-05
17:74948434 G A 0.286544 3.3014e-05
17:74948605 T C 0.049685 -1.6592e-06
17:74951013 G T 0.394573 1.2116e-05
17:74953218 T C 1.336977 -2.1440e-06
17:74956874 G T 0.908555 1.6770e-05
17:74958222 C T 0.186164 1.5970e-05
17:74959884 T C 0.053085 1.7359e-05
17:74963735 A G 0.063750 -6.5282e-06
17:74964260 T C 0.775156 2.3243e-05
17:74964335 T C 0.092132 3.8276e-06
17:74964699 A G 0.047669 -2.5330e-06
17:74969428 C T 0.959603 1.3235e-05
17:74972170 G A 0.117675 -3.4692e-05
17:74972514 G A 0.115407 -3.2172e-05
17:74972519 A C 0.118746 -7.6241e-07
17:74972715 T C 0.319339 -1.5106e-05
17:74976300 A G 0.593606 -2.3677e-05
17:74978662 C T 0.029034 -3.2677e-06
17:74979685 A C 1.053367 -3.7405e-06
17:74980128 T C 0.089956 2.0100e-05
17:74985472 C T 0.466354 2.0571e-05
17:74988802 G A 0.269688 -3.5670e-06
17:74991803 A G 0.058538 8.9847e-06
17:74992613 C T 0.585075 1.2137e-05
17:74993104 A G 0.814359 -7.9555e-06
17:74993606 C T 1.872027 -5.8524e-06
17:74997897 G A 1.895802 1.1288e-05
17:75004090 A C 0.082452 2.6750e-05
17:75004213 T A 0.145587 -4.4755e-06
17:75010552 T G 0.269161 1.0417e-05
17:75011723 A G 0.298005 -4.5519e-06
17:75013076 G A 0.388583 -2.2632e-05
17:75013146 G T 0.252695 -2.0358e-05
17:75019311 C T 1.141905 -3.6161e-05
17:75020564 C T 0.127337 -1.0697e-05
17:75020685 T C 0.025046 -6.4653e-06
17:75022955 T C 0.202364 -1.6343e-05
17:75026290 G A 0.378455 -6.0781e-06
17:75028036 G T 0.027719 -1.4814e-05
17:75029002 C T 0.652565 -1.5792e-05
17:75029919 A G 0.059442 -1.1533e-05
17:75031164 C T 0.250142 -1.1655e-07
17:75033374 T C 0.103630 1.8878e-05
17:75033715 A G 0.042702 1.0891e-05
17:75034004 G A 1.439512 2.2531e-06
17:75035332 C T 0.024696 9.4273e-06
17:75035651 T C 0.200528 1.2001e-05
17:75040201 C T 0.878399 1.0816e-05
17:75042286 C T 0.276283 -1.9603e-05
17:75045920 A G 0.025125 -9.5247e-06
17:75049105 T C 0.407571 9.6756e-06
17:75049491 T C 0.021898 5.2861e-06
17:75049765 A G 0.655907 1.1809e-06
17:75057060 A G 0.024254 3.4072e-06
17:75057208 G A 0.305294 1.3493e-05
17:75060895 C G 0.114139 3.1879e-06
17:75064137 A C 0.376262 1.1749e-05
17:75067886 T C 1.702737 3.5397e-05
17:75069026 G T 0.305851 1.4423e-05
17:75072907 T C 0.082354 -2.0833e-05
17:75075459 A G 0.698905 -6.8539e-06
17:75077220 T C 0.399000 -3.9688e-05
17:75094003 T C 0.129679 3.3355e-05
17:75094205 G A 0.124032 -2.0944e-05
17:75094865 G C 1.737993 3.4691e-05
17:75094971 C T 0.901521 4.8304e-05
17:75095242 A G 0.765943 6.6948e-07
17:75096857 T C 1.610258 6.2060e-06
17:75096887 A G 0.645626 -7.5964e-07
17:75096934 A G 0.027301 1.0937e-05
17:75101420 G A 0.372882 1.3112e-05
17:75104526 G T 0.111021 2.6961e-05
17:75105832 T C 0.047421 -2.1273e-05
17:75112431 G A 0.180918 -1.1770e-05
17:75127012 C A 0.309792 6.8010e-06
17:75130076 A G 0.759388 7.8258e-06
17:75138378 T C 0.039326 -3.3290e-05
17:75148813 G A 0.112976 2.6860e-05
17:75151028 A G 0.032003 2.3007e-05
17:75151717 T G 1.351718 -1.4063e-06
17:75157866 A T 0.144802 4.6940e-05
17:75160110 G T 0.071920 -4.6494e-06
17:75161076 T C 0.126626 2.9431e-05
17:75162047 T G 0.089558 1.7183e-06
17:75163967 G T 0.088144 -3.2841e-05
17:75164886 G A 1.208623 1.0255e-05
17:75166729 T C 0.049240 2.6243e-05
17:75171178 G A 0.040183 -1.7167e-05
17:75176842 T C 0.093798 -1.1600e-07
17:75181529 A G 0.081810 -4.3559e-06
17:75187437 C T 0.091697 -7.9427e-06
17:75192907 A G 0.293095 -1.6103e-05
17:75198223 C T 0.048849 -6.0621e-06
17:75201017 T C 0.022197 1.1198e-05
17:75203092 T C 0.487966 -1.8207e-05
17:75207853 C A 0.432882 -3.5574e-05
17:75211543 A C 0.039407 -6.7481e-06
17:75218568 G T 0.187521 -1.8901e-06
17:75222048 G A 1.356104 -1.4438e-06
17:75225862 C T 0.088555 2.7115e-06
17:75230905 A G 0.811446 -1.3342e-05
17:75235813 T C 0.045068 2.0050e-05
17:75238795 A G 0.095188 -1.0884e-05
17:75238874 C T 0.074497 1.0316e-05
17:75240472 C T 0.347863 1.7358e-07
17:75240735 T G 1.554103 -6.8582e-06
17:75241425 C T 1.902605 -7.9144e-06
17:75244034 T C 0.080885 -5.2137e-06
17:75245309 A G 1.493413 -8.2219e-06
17:75245445 C G 0.673032 7.8039e-06
17:75246854 T C 0.062655 1.3527e-05
17:75247279 A G 0.902449 3.6906e-06
17:75247957 T C 0.714881 -1.3286e-05
17:75248665 C T 1.534884 -6.8802e-06
17:75248815 C T 0.339928 1.8176e-06
17:75250289 T C 1.794477 -1.1873e-05
17:75252775 A G 1.326862 -2.3922e-05
17:75253724 G A 0.795776 -2.6572e-05
17:75270707 A G 0.112663 9.0024e-06
17:75271787 G A 0.678928 -2.0997e-06
17:75276593 T C 0.067503 -3.1307e-05
17:75278523 G A 0.537247 -2.2526e-05
17:75279309 G A 0.302958 -2.2388e-05
17:75283283 C T 1.803201 8.5732e-06
17:75283541 A G 1.069492 -1.1737e-05
17:75290994 G A 0.099928 -2.6736e-06
17:75293941 C T 0.106394 -1.0034e-05
17:75297791 A G 0.043616 2.0025e-06
17:75305063 A G 0.044551 -2.9946e-06
17:75306464 G C 0.348203 1.4913e-05
17:75306521 A G 1.337983 2.6342e-05
17:75306731 G A 0.197577 -2.4337e-05
17:75306821 T G 1.717546 1.8210e-05
17:75306867 C T 0.363098 -1.9876e-05
17:75308448 A G 0.144220 2.7663e-05
17:75309761 G A 0.946300 5.2006e-06
17:75312137 A G 0.560961 -7.4821e-06
17:75319639 T C 0.174472 -1.1340e-05
17:75319681 T G 0.182761 -2.4584e-06
17:75321964 G T 1.526850 -7.2757e-06
17:75323752 C A 0.095634 1.9710e-05
17:75326517 C A 0.944168 -2.5308e-06
17:75337029 G A 0.443378 -1.7252e-05
17:75338410 T C 1.454835 -1.4564e-05
17:75338489 C A 0.945436 2.3057e-06
17:75339256 A G 0.029313 -8.2041e-06
17:75346931 T C 0.631660 3.0703e-06
17:75348171 G A 0.434878 -7.0265e-06
17:75349525 T C 0.064114 4.8681e-06
17:75355186 A G 0.037089 -9.5790e-06
17:75361083 C T 1.552852 -2.4666e-05
17:75365508 A G 0.611186 4.5480e-06
17:75366870 A G 0.820221 -3.3606e-05
17:75367327 C A 1.180014 -1.5382e-05
17:75368651 T C 0.057688 1.6561e-05
17:75370364 T G 0.098700 1.0001e-04
17:75373362 A C 0.967967 3.8659e-05
17:75380321 T C 0.033995 1.2264e-05
17:75380789 A G 0.048009 -3.2933e-05
17:75385269 T C 1.390198 2.0057e-05
17:75388782 T C 0.152564 -1.1534e-05
17:75389267 T C 0.429880 -3.2400e-05
17:75392110 A G 0.031265 1.6885e-05
17:75396461 G A 0.335501 -1.6569e-05
17:75398498 T C 0.224164 -3.1497e-05
17:75399206 C T 0.055322 2.6284e-05
17:75399676 T C 0.046170 4.6485e-06
17:75400143 G T 0.835387 3.6123e-05
17:75400309 G T 1.565904 9.0646e-06
17:75409159 A G 0.029708 -1.7120e-05
17:75413129 C T 0.824117 4.3508e-05
17:75415413 A G 0.075932 9.7930e-06
17:75416984 C A 0.106727 2.3494e-06
17:75417278 T C 0.028001 -2.7275e-05
17:75422077 G A 0.067684 1.3579e-05
17:75422581 T C 0.100621 5.1158e-05
17:75422822 G A 0.057828 -7.8503e-06
17:75435506 A G 0.094665 4.0253e-05
17:75451945 T C 0.031856 1.7754e-05
17:75452046 C A 0.040927 1.4213e-05
17:75453903 T C 0.043977 -2.3534e-05
17:75467825 A G 0.030527 1.3574e-05
17:75470756 A G 0.154787 1.3751e-05
17:75471247 A G 0.153145 2.5521e-05
17:75471289 T G 0.087178 2.4245e-05
17:75476450 T C 0.174098 -3.9590e-05
17:75477669 G A 0.138920 2.6933e-05
17:75482696 G T 0.057338 -1.8689e-05
17:75485531 T C 0.056498 1.5336e-05
17:75487202 C G 0.932922 -7.7028e-06
17:75488398 A G 0.025767 -1.6458e-05
17:75488973 T C 0.894799 -1.0123e-05
17:75490748 T C 0.129312 4.3781e-06
17:75490825 A G 0.046754 4.5683e-05
17:75491461 G C 0.048291 -1.6826e-05
17:75492682 T C 0.042131 1.6804e-05
17:75493685 G A 0.774007 8.8021e-05
17:75494705 G A 1.864282 1.1325e-05
17:75495397 C T 0.779940 5.2182e-05
17:75497873 A C 0.050011 1.4132e-05
17:75504717 G A 1.685295 2.0838e-05
17:75506497 A G 0.059079 2.1519e-05
17:75507924 C T 0.173925 -1.6684e-05
17:75508139 A G 1.870110 -1.3764e-05
17:75516811 T C 1.616891 7.8832e-05
17:75520746 A G 0.830454 9.1487e-07
17:75521095 C T 0.711828 2.9181e-05
17:75527000 C T 0.110929 -5.4292e-07
17:75528489 G A 0.934278 -2.6431e-06
17:75531830 A G 0.062159 1.7116e-05
17:75533476 G A 0.104358 2.3820e-05
17:75535097 T C 1.000442 1.6861e-05
17:75535526 A G 0.084836 3.2900e-05
17:75537040 C T 0.052769 1.8091e-05
17:75539771 C T 0.254806 -6.0092e-06
17:75539896 A G 0.081592 3.8258e-05
17:75540545 C T 0.534316 -1.6001e-05
17:75540647 G A 0.029691 7.6279e-06
17:75542035 G A 0.031962 -8.4886e-06
17:75543370 G T 0.314358 3.1740e-05
17:75543480 A G 0.071158 9.5613e-06
17:75544383 G A 0.642624 1.7216e-05
17:75544859 A C 0.306691 1.0734e-05
17:75545112 A C 1.127884 -6.5216e-06
17:75545730 T G 0.084764 -1.4610e-06
17:75546801 A G 0.119538 -2.0861e-05
17:75551060 G A 0.701720 -4.7032e-05
17:75551516 C T 0.232558 6.1128e-05
17:75554967 G T 0.728514 2.0919e-06
17:75555847 G A 0.999521 -2.0399e-05
17:75560570 A G 1.520785 -1.0156e-05
17:75563923 T C 0.097130 4.5026e-06
17:75566022 C T 0.287588 1.1337e-04
17:75567120 T G 0.058028 1.8995e-05
17:75569861 C T 0.100325 5.6855e-06
17:75571822 G T 1.026848 3.3015e-05
17:75572789 G A 0.200209 1.7532e-06
17:75572929 C T 0.867968 1.7295e-05
17:75573021 G A 1.227975 3.2464e-05
17:75577303 T C 1.943226 5.0042e-06
17:75577914 A C 0.117668 3.0304e-05
17:75579207 G A 1.708411 -5.9584e-06
17:75580396 A G 0.116396 1.6872e-05
17:75588809 A G 0.111497 1.9222e-05
17:75591393 A C 0.436782 1.4103e-05
17:75591988 C G 0.772460 2.1604e-06
17:75593598 T C 0.361418 -5.5956e-06
17:75595752 C T 0.708948 -5.4365e-06
17:75596858 A G 0.166595 -3.9115e-05
17:75597859 T C 0.370020 4.0905e-06
17:75598146 G A 0.035474 2.3436e-06
17:75599545 C A 0.041658 2.7331e-05
17:75599604 T C 0.540902 -5.1961e-06
17:75599972 C A 0.039044 -3.8204e-06
17:75600978 A C 0.160244 2.6771e-05
17:75602327 A G 0.191798 1.2935e-05
17:75602807 T C 0.118885 7.2962e-06
17:75605504 A G 0.067973 -1.2586e-05
17:75607066 G A 0.032604 3.2281e-06
17:75608770 A G 0.497945 -1.3130e-05
17:75609013 C T 1.632962 -5.2035e-05
17:75609520 T C 0.118650 -2.9700e-06
17:75611616 T C 0.996185 -1.2081e-05
17:75611935 G A 0.034671 9.4661e-06
17:75613400 G A 1.405786 -3.3050e-05
17:75613414 T G 0.023336 4.0134e-06
17:75613639 C T 0.060972 -1.9171e-05
17:75613738 T C 0.235360 -1.0064e-05
17:75614403 G T 0.385757 2.2490e-05
17:75614822 A G 0.046231 2.5274e-05
17:75615033 C T 0.048162 -2.7864e-06
17:75615507 A G 0.746785 -1.3799e-05
17:75616931 C T 0.125511 -3.1920e-05
17:75621569 T G 0.560740 5.3483e-06
17:75623026 A T 0.433875 1.9912e-05
17:75623453 A G 0.069322 -2.6852e-07
17:75626519 T C 0.189462 3.0024e-06
17:75631850 T C 1.518871 -2.1261e-05
17:75636860 T C 0.063787 -2.5497e-07
17:75637026 C T 0.837580 -4.3165e-06
17:75637908 A C 0.485355 -5.9330e-06
17:75641916 C T 0.098877 -2.9727e-06
17:75643736 C T 0.603285 9.1477e-06
17:75649600 T G 0.700486 -2.1778e-06
17:75651611 G C 0.064216 -2.3925e-06
17:75658072 G T 0.528717 7.5217e-06
17:75661063 G A 0.919176 6.5022e-06
17:75663401 A G 0.550129 7.6976e-06
17:75663501 G A 0.385523 2.8421e-05
17:75663538 A G 0.051524 8.1976e-06
17:75664241 A G 0.052017 -2.9982e-06
17:75665055 A G 0.605723 7.1606e-06
17:75668252 T G 1.770396 2.4706e-05
17:75678549 G A 0.038231 -1.4860e-05
17:75679645 T C 0.049790 6.4587e-06
17:75682894 T C 0.514907 9.0561e-06
17:75683458 G A 0.064991 -1.4746e-05
17:75684184 T C 0.045269 5.9252e-06
17:75684348 A G 0.033366 -3.3570e-06
17:75686358 T C 0.176046 -4.8063e-07
17:75690320 T C 1.224028 3.3642e-05
17:75690519 A G 0.427099 4.0438e-05
17:75691024 C T 0.543224 2.2732e-05
17:75692094 A G 0.035919 3.7236e-06
17:75692904 A C 0.037548 -1.5295e-05
17:75693663 G A 0.078645 -6.5742e-06
17:75696443 C A 0.083411 5.1760e-06
17:75701697 C T 0.112425 -8.8189e-06
17:75705431 T C 0.696790 2.3813e-06
17:75705557 A G 0.144693 -2.0748e-05
17:75709664 A G 0.032995 -8.1887e-06
17:75719065 T C 0.122479 1.0644e-05
17:75719175 G T 0.042399 1.1684e-05
17:75730125 A G 0.035797 -1.9802e-05
17:75731072 T G 0.164358 1.6331e-05
17:75734233 G A 0.226697 -2.1663e-05
17:75736155 A G 1.174302 3.8618e-05
17:75736938 G A 0.077683 1.4747e-05
17:75745406 T C 0.085713 8.9290e-06
17:75746502 A G 0.049688 6.2101e-06
17:75750768 C T 0.596040 1.1461e-05
17:75752335 T C 0.599637 -1.6790e-05
17:75752852 G C 0.036511 -7.6804e-06
17:75759534 G A 1.299150 -4.9118e-06
17:75761990 A G 0.299351 -5.4763e-06
17:75766033 T C 0.196289 -5.4282e-06
17:75766826 T C 0.028963 -4.0959e-05
17:75768225 A G 0.631949 1.2021e-05
17:75769411 G A 0.028385 1.9273e-05
17:75773849 C G 0.833565 5.3553e-05
17:75774775 A G 0.592467 -3.5543e-05
17:75778883 A G 0.110637 -8.4345e-06
17:75780480 A G 0.035576 9.1911e-06
17:75786796 A G 0.243407 7.5021e-06
17:75790004 G A 0.778124 3.8979e-06
17:75793040 T C 0.057627 1.8503e-05
17:75798962 T G 0.238589 7.4149e-07
17:75802594 G A 0.177644 1.3863e-05
17:75805650 G A 0.961375 8.4823e-06
17:75807097 T C 0.483972 3.5169e-06
17:75814703 A G 0.055992 1.2655e-06
17:75815125 A G 1.843302 1.0657e-05
17:75815927 A G 0.044663 3.9224e-05
17:75818115 A G 0.038619 2.5169e-05
17:75827863 T C 1.044510 -8.4692e-06
17:75828113 A G 0.125416 2.2784e-06
17:75831416 C T 0.040628 8.3108e-06
17:75834770 G A 0.731873 5.4600e-06
17:75837061 T C 0.020525 1.4463e-05
17:75839175 C T 0.029983 4.6858e-06
17:75843174 A G 0.087702 -1.2355e-05
17:75844316 G A 0.244842 1.2250e-06
17:75844858 A C 0.658930 -4.7583e-05
17:75847256 T C 0.290729 1.0408e-05
17:75847558 T C 0.727324 -1.7923e-06
17:75856929 A G 0.038041 -2.8480e-06
17:75860654 C T 0.678462 -6.1667e-05
17:75864088 A C 0.157963 -8.9116e-06
17:75864484 T C 0.284881 5.3369e-06
17:75882283 G A 0.490282 -7.4936e-06
17:75883806 T C 0.399513 5.0240e-06
17:75885170 T C 0.139678 -5.7544e-06
17:75894686 G C 0.093509 -1.3359e-05
17:75898670 G A 0.136795 4.4497e-06
17:75901561 T G 0.553950 1.0677e-05
17:75905857 A G 0.111103 -1.0605e-05
17:75910649 T C 0.025954 1.5849e-05
17:75914686 A C 0.139916 6.8446e-06
17:75921542 A C 0.069676 3.0707e-05
17:75925820 T C 0.301982 1.3637e-05
17:75940108 G T 0.328708 -6.7619e-06
17:75944650 A G 0.591063 5.2629e-06
17:75949676 A G 0.027338 -2.3178e-05
17:75957817 C T 0.047924 -5.7846e-06
17:75961996 T C 0.024540 -2.0616e-06
17:75970743 C T 0.033254 -4.3872e-06
17:75986921 T C 0.134358 -7.2311e-06
17:75987791 G A 0.058939 8.4411e-06
17:75987985 A G 0.046210 8.7127e-06
17:75996240 G T 0.067762 -3.1391e-05
17:75999635 G A 0.029068 5.7562e-06
17:76001777 A G 0.102049 -3.6241e-06
17:76004474 T C 0.028922 2.0056e-05
17:76005463 A T 0.049022 7.0531e-05
17:76030028 A G 0.564802 5.2318e-06
17:76046623 A G 0.044058 1.8550e-05
17:76047612 A G 0.195599 -1.1352e-06
17:76048727 A G 0.025322 -1.6746e-05
17:76049375 A G 0.041842 -1.1440e-05
17:76059541 T C 0.029507 4.0316e-06
17:76060866 G C 0.220339 2.5085e-06
17:76060954 C A 0.239150 3.0008e-06
17:76077625 G A 0.121952 -2.7752e-05
17:76080432 G C 0.044201 -7.7960e-06
17:76080670 A G 0.397120 7.7080e-06
17:76083588 C T 0.144890 -1.6736e-05
17:76084084 G A 0.150633 -4.2347e-06
17:76085741 C T 1.896798 4.3283e-06
17:76091048 G C 0.093084 4.0130e-06
17:76091734 C G 0.127691 -1.2691e-05
17:76103663 T C 0.143561 2.3286e-06
17:76111203 G C 0.140195 -4.3280e-05
17:76111251 G A 0.057195 1.5499e-05
17:76114854 G A 0.824239 1.0307e-05
17:76117401 G A 1.126038 -8.1816e-06
17:76119095 A G 0.145030 6.9061e-06
17:76119293 T C 0.155525 -1.1607e-05
17:76121864 G A 0.436673 -4.4385e-05
17:76123528 G A 0.140328 -1.8730e-05
17:76126094 C T 0.244233 -2.9629e-05
17:76129034 T C 0.119313 1.1586e-05
17:76130264 A G 0.098568 3.2755e-06
17:76130575 T A 0.950546 -2.4284e-05
17:76130987 T G 0.065855 3.5720e-05
17:76133693 T C 0.258859 -7.9885e-06
17:76134407 A G 0.077326 -2.2889e-05
17:76137477 G T 0.196976 -1.3857e-05
17:76138158 C G 0.114673 -1.1806e-05
17:76138577 G A 1.064175 -2.3786e-05
17:76138920 C T 0.024775 -4.5195e-06
17:76140773 A G 0.633027 -2.1384e-05
17:76141133 C T 1.167662 -3.2205e-05
17:76143434 A G 0.270820 -3.0585e-05
17:76151697 C T 0.398388 -4.2931e-05
17:76153948 T C 0.725723 -9.6658e-05
17:76153978 T C 0.031642 6.9163e-06
17:76157044 T C 0.020946 2.0847e-05
17:76157266 C T 1.095035 -2.4585e-05
17:76157271 A G 0.115152 5.0777e-05
17:76160881 A C 0.863541 1.2163e-05
17:76162134 T C 0.261290 -7.2426e-05
17:76162135 T C 0.073688 4.6957e-06
17:76168857 T G 0.067435 -6.4134e-06
17:76168971 A G 0.559152 -7.4954e-06
17:76170996 A G 0.029408 1.4023e-06
17:76171428 A G 0.034138 -3.3282e-05
17:76171962 T C 0.037051 -8.3771e-08
17:76172691 T C 0.522182 -2.0290e-06
17:76175824 A C 0.864286 7.2041e-06
17:76180084 T C 0.111263 6.0752e-06
17:76180396 T C 0.325264 8.6134e-06
17:76186886 T C 0.516827 -1.0673e-05
17:76189051 C T 0.058219 -1.2579e-05
17:76195118 T G 0.085285 7.7084e-06
17:76195908 G A 0.110902 1.5255e-05
17:76197046 G T 0.046085 2.6584e-06
17:76198754 C T 1.206774 -3.0448e-06
17:76200965 T C 0.188187 -1.0317e-05
17:76208851 T C 1.363954 -2.0046e-05
17:76218857 A G 0.733852 1.2884e-05
17:76219591 A G 1.880523 1.6686e-05
17:76219685 C G 0.023959 -1.6760e-05
17:76221008 A C 0.566390 3.1896e-05
17:76222563 C T 1.301612 5.5690e-05
17:76228998 A G 0.169226 1.2352e-05
17:76230159 T C 0.112524 -1.6937e-05
17:76230184 T C 0.206699 1.3652e-05
17:76230693 G T 0.264176 6.2876e-07
17:76232523 C T 1.379128 2.3206e-05
17:76235791 G A 0.051079 -7.8961e-06
17:76236477 C T 1.200386 3.6895e-06
17:76236954 C A 1.820656 1.0191e-07
17:76237874 A G 0.252331 -9.7154e-06
17:76237963 T C 0.109046 -1.6990e-06
17:76237978 T G 0.172351 -1.1035e-05
17:76238492 T C 0.289277 2.0952e-06
17:76243058 T C 0.743099 2.7710e-05
17:76246146 T C 0.032366 1.5641e-05
17:76246210 T G 0.080600 1.4871e-05
17:76246294 T C 0.579721 7.8089e-06
17:76248130 C T 0.661748 1.5535e-05
17:76251243 C T 0.308395 -8.3543e-06
17:76253657 A G 1.737530 1.5234e-05
17:76253996 A G 0.476934 -5.1589e-06
17:76257809 C T 0.090228 1.8449e-05
17:76262742 G A 0.443180 9.0070e-06
17:76263742 G A 0.068897 -6.5470e-06
17:76263906 T C 0.860104 -4.4632e-06
17:76264005 C T 0.049263 -6.3310e-07
17:76264494 T C 1.415139 -2.4259e-05
17:76265005 G A 0.047441 -1.0555e-05
17:76265804 T C 0.211778 -1.4908e-05
17:76266808 G A 0.938293 3.5690e-07
17:76266817 A G 0.036259 -9.5808e-06
17:76267005 C T 0.300330 -5.3082e-06
17:76267843 A G 0.423995 1.4348e-05
17:76269051 C T 1.955568 7.6504e-06
17:76269932 G A 0.193698 -3.1533e-05
17:76274131 G A 0.868495 -1.3179e-05
17:76275715 A G 0.187232 -2.2154e-05
17:76277651 C T 1.138794 -6.5081e-06
17:76279899 G A 1.945875 3.5425e-06
17:76280072 C T 0.038092 5.4497e-06
17:76280560 T C 0.426117 1.2698e-05
17:76290190 G A 0.027994 -4.7649e-06
17:76290245 C A 0.648747 -6.9931e-06
17:76295532 T C 0.418236 2.6140e-05
17:76299822 A G 0.181619 -2.3999e-05
17:76300505 A G 1.240653 3.9784e-06
17:76301713 A G 0.365644 2.6535e-05
17:76301953 T G 0.042284 2.0213e-06
17:76301995 A C 0.239337 -2.4892e-05
17:76302044 C T 1.782309 6.0708e-06
17:76302360 C T 0.720892 9.2880e-06
17:76302490 T C 0.518272 -9.1946e-06
17:76303016 C T 0.279496 1.0468e-05
17:76305613 T C 1.290675 3.4172e-06
17:76308971 T C 0.966070 1.8688e-05
17:76309843 G A 1.671577 5.2309e-06
17:76313053 A G 0.038761 -2.8720e-06
17:76313663 C A 0.070730 -8.4154e-06
17:76314666 T C 0.647289 1.7061e-05
17:76315419 A G 0.029187 -5.2129e-06
17:76318708 A C 1.171732 -5.8656e-06
17:76319413 A G 0.078553 -2.0088e-05
17:76321108 T C 0.191383 1.3035e-05
17:76321176 A G 0.260688 -9.0663e-07
17:76321433 C G 0.284745 -7.0893e-06
17:76321986 G A 0.505628 -1.7086e-05
17:76322044 A G 0.050923 -2.8451e-05
17:76322554 T C 0.206617 -1.6590e-06
17:76324190 C T 0.115247 6.5320e-06
17:76333223 T C 0.088457 -4.8916e-07
17:76335084 C T 0.198495 -3.3041e-05
17:76338800 A G 0.312532 2.3218e-05
17:76342882 C A 0.744826 -2.9129e-07
17:76343961 C T 1.582203 2.0326e-05
17:76344085 T C 0.169525 -2.9305e-05
17:76346080 T A 0.122030 -3.6873e-06
17:76350897 T C 0.038489 2.0044e-06
17:76351534 A G 0.610081 1.8365e-05
17:76352554 C G 0.417974 2.4739e-06
17:76363479 C T 0.133531 -7.7917e-06
17:76365662 G T 0.024282 -8.3977e-06
17:76367270 T C 0.029038 4.9543e-06
17:76368761 G A 1.842381 1.0995e-05
17:76371592 G A 0.388154 -6.3605e-06
17:76379869 T C 0.053085 1.7800e-05
17:76388343 C T 0.105327 -1.7334e-05
17:76391005 T C 0.295230 -1.7139e-05
17:76395430 T C 1.207104 -1.7765e-05
17:76399077 T C 0.047088 2.5121e-07
17:76403860 A G 0.106010 2.9987e-05
17:76403984 A G 0.978663 -1.8810e-05
17:76404526 A G 0.044065 -9.3627e-06
17:76404893 T C 0.497224 4.4440e-05
17:76407626 T C 0.067663 1.0051e-05
17:76409190 A G 0.046887 -5.2723e-06
17:76409312 G A 0.045605 2.2059e-05
17:76409809 A G 0.625829 -1.0483e-05
17:76423097 A G 1.449977 1.7683e-05
17:76423599 A G 0.366613 1.8761e-05
17:76424217 G A 0.339550 -3.2733e-05
17:76425582 A G 0.133307 6.1573e-07
17:76426486 A C 0.059354 -7.5868e-06
17:76431285 G C 0.537573 -1.0304e-05
17:76433899 A G 0.356672 -2.6910e-05
17:76435421 G A 0.051762 -3.1028e-06
17:76435448 T C 1.231746 -4.6138e-06
17:76438570 A G 0.172980 1.9519e-05
17:76439478 A G 0.204000 8.1800e-06
17:76439980 T C 1.695260 2.7460e-05
17:76443304 T C 0.055390 -2.5356e-05
17:76444858 T C 1.279656 4.7318e-06
17:76445231 C G 0.203357 2.5023e-05
17:76448088 T C 0.062618 -7.4192e-06
17:76449505 C G 1.140447 1.5521e-05
17:76451830 T C 0.030724 2.0027e-05
17:76451921 G A 1.831498 3.4446e-05
17:76452995 G A 0.250173 1.8713e-05
17:76455218 A G 0.305899 9.6360e-06
17:76455265 T C 0.059245 -1.0218e-05
17:76456017 G C 0.196615 -1.9968e-05
17:76456108 T C 0.063893 -1.4186e-05
17:76456998 A G 1.636766 1.5937e-05
17:76457060 A G 0.100961 -2.4668e-05
17:76458542 A G 0.119276 1.9676e-05
17:76460937 T C 1.577994 1.8976e-06
17:76463661 C G 0.032193 1.6110e-05
17:76464916 A G 0.128146 -2.3115e-05
17:76469012 G C 0.259978 1.0106e-05
17:76470654 A G 0.389021 -1.3027e-05
17:76471366 A G 0.236114 1.0645e-05
17:76472768 A G 0.400577 -1.0192e-06
17:76475268 G T 0.031397 -1.1620e-05
17:76475340 A G 0.089065 -3.2073e-07
17:76475811 G T 0.042964 1.4965e-05
17:76479367 A G 0.230362 -3.6364e-05
17:76479375 A G 0.023425 1.7771e-06
17:76479830 C T 1.473255 1.0139e-05
17:76481180 A G 0.200236 1.2314e-05
17:76482979 T C 1.077751 1.5851e-05
17:76483896 C T 1.064297 2.5472e-05
17:76484239 A G 0.552352 1.8973e-05
17:76485661 G A 0.600983 1.6334e-06
17:76485703 T C 0.339003 1.0115e-05
17:76486173 C T 1.060075 2.0501e-05
17:76486579 C T 0.487314 1.0522e-05
17:76487348 C T 1.331700 2.1069e-05
17:76488240 A C 1.275059 -6.3491e-07
17:76488284 A G 0.821271 -4.8032e-07
17:76490083 A G 0.566509 8.3815e-06
17:76491127 C T 1.636114 2.2377e-05
17:76491309 A G 0.506543 -4.5134e-06
17:76493878 C G 1.859764 1.3809e-05
17:76497920 A C 1.250676 1.1707e-05
17:76498692 T C 1.633350 2.5607e-05
17:76498844 G A 0.510351 1.7281e-05
17:76498909 G A 0.065481 -1.0206e-05
17:76503678 A C 0.118528 -3.9871e-06
17:76504219 A G 0.469199 4.0904e-06
17:76504512 A G 0.848772 4.0303e-06
17:76505679 G A 0.285242 -7.2012e-07
17:76505908 C T 1.241292 -1.3228e-06
17:76506665 C T 0.392836 -6.2731e-06
17:76506773 C A 0.028470 -1.0171e-05
17:76506975 A G 1.360385 -5.4219e-06
17:76507712 T C 1.360830 2.5729e-06
17:76508555 C T 0.322307 2.3920e-06
17:76510191 T C 0.307453 -4.6187e-06
17:76511038 C T 0.050702 6.0112e-07
17:76511089 T C 0.031622 -6.0287e-06
17:76511271 A G 0.416794 -1.4987e-05
17:76513563 A G 0.125787 2.6845e-06
17:76514645 T C 0.924878 -1.6107e-05
17:76515720 G A 0.604927 6.2209e-07
17:76518594 A G 0.160665 3.6601e-06
17:76521057 T C 0.327216 7.9999e-06
17:76521121 C T 0.491132 6.7618e-06
17:76523496 C T 0.038047 -8.1116e-06
17:76525021 G A 1.150129 -6.4787e-06
17:76525592 T C 0.047903 7.6088e-06
17:76525759 C G 0.386186 4.8367e-06
17:76528176 A T 0.122336 4.7402e-06
17:76528790 G A 1.050171 -1.7931e-05
17:76530157 G A 0.541435 2.0546e-06
17:76532862 G C 0.330524 -2.1296e-05
17:76533456 A G 0.038282 4.3271e-07
17:76534302 A G 1.523953 -6.6680e-06
17:76534817 C G 1.968269 -3.0887e-06
17:76536729 A G 0.329419 1.9450e-06
17:76538970 A G 0.542799 6.6962e-06
17:76541136 A G 0.095987 1.3694e-05
17:76541231 T C 0.054863 -7.3967e-06
17:76541767 T C 0.322827 -2.3218e-05
17:76543233 A C 0.108111 -1.2580e-06
17:76546495 A C 0.328423 4.9526e-06
17:76547634 C T 0.257863 -1.0501e-05
17:76548866 T C 0.057998 -1.1949e-06
17:76548983 A G 0.080113 -7.4458e-06
17:76552379 A G 0.021854 -2.1488e-05
17:76553034 T C 0.030731 -4.7127e-06
17:76555543 C A 0.258852 -1.1182e-05
17:76555928 C T 0.856483 -2.3452e-05
17:76557943 A G 0.355594 -3.0411e-05
17:76558773 T C 0.762533 -4.8760e-06
17:76559163 C T 1.933408 3.7364e-06
17:76559802 T C 0.481367 -1.1345e-05
17:76560563 G A 0.830332 -9.8309e-06
17:76562622 G A 0.026913 -5.0683e-06
17:76562676 T C 0.022871 -4.5192e-06
17:76563297 T C 0.082401 1.0047e-05
17:76565341 A G 0.706116 -1.9148e-05
17:76567505 T C 0.025560 5.2161e-06
17:76567707 C T 1.933761 2.1862e-05
17:76568881 G A 0.025873 -1.0637e-05
17:76569941 G A 1.624755 3.2225e-06
17:76571044 A G 0.023918 -8.8304e-07
17:76571269 C A 0.478284 4.7818e-06
17:76571560 C T 1.418787 -1.7897e-06
17:76572957 T C 0.471963 1.1808e-05
17:76578308 G A 1.017982 4.9965e-05
17:76581473 A T 0.088582 -1.4045e-05
17:76583588 T C 1.154355 3.0073e-05
17:76585513 A C 1.030347 2.1738e-05
17:76589456 G A 0.134864 2.4185e-06
17:76589565 C T 1.186198 1.7744e-05
17:76594039 A G 1.959308 1.7990e-05
17:76595040 A G 1.076231 2.5252e-05
17:76595904 C T 1.926319 1.5841e-05
17:76597776 C A 0.121394 -2.3963e-06
17:76598123 C T 0.768187 -7.8574e-07
17:76599020 T C 0.119082 3.6781e-05
17:76599250 G A 0.568926 9.6873e-06
17:76601995 G A 0.097612 1.2076e-05
17:76605122 C T 1.140348 5.1149e-06
17:76605903 T C 1.536948 -1.5377e-05
17:76607728 T C 0.067293 6.8402e-06
17:76609827 G A 1.822420 -1.0745e-05
17:76611914 A G 0.125882 2.7412e-06
17:76615170 C T 0.121788 9.4930e-06
17:76615243 A C 0.236196 -1.0634e-05
17:76616547 C T 1.332564 -1.5261e-05
17:76619883 A G 0.953099 -9.3728e-06
17:76623044 A G 0.643359 -1.5723e-06
17:76625195 A G 0.422571 1.5742e-05
17:76626690 G T 0.037191 1.5169e-06
17:76630164 G A 1.646435 -9.3450e-06
17:76633933 T C 0.120616 -4.8553e-06
17:76633965 G A 1.179426 -7.5605e-06
17:76634464 A G 0.213740 -9.6609e-06
17:76635717 G A 0.173707 -1.6653e-05
17:76638121 T C 0.029745 2.9343e-06
17:76640404 A G 0.136078 1.5327e-05
17:76641895 A C 0.154352 5.2878e-06
17:76643913 G A 0.721085 2.1418e-05
17:76646435 G T 0.459853 2.0283e-05
17:76650175 C T 1.165208 5.1692e-05
17:76654918 G A 0.683524 1.9213e-05
17:76656339 G A 0.998266 3.6318e-05
17:76667271 G A 0.396759 -2.3773e-05
17:76668664 T C 0.027413 -1.1003e-05
17:76668886 C T 0.180112 -1.1007e-06
17:76671997 G A 0.128982 4.2900e-05
17:76676024 T C 0.053394 -7.3037e-06
17:76678210 A C 0.655561 6.4402e-06
17:76680964 C T 0.310421 3.1188e-05
17:76681900 A G 0.071053 1.3381e-05
17:76693551 G C 1.053183 -9.8554e-06
17:76697556 T C 0.062451 5.8528e-06
17:76704105 T G 0.021905 7.4852e-07
17:76714982 C T 0.088256 3.4776e-06
17:76718848 A G 0.053398 -7.6423e-06
17:76721269 G A 0.053309 -8.3842e-06
17:76727455 T C 0.459146 1.0383e-05
17:76728720 T C 1.895058 9.3409e-06
17:76730989 T C 0.056284 -3.0055e-06
17:76731920 T C 1.102573 -1.9867e-05
17:76736496 C T 0.056549 1.9518e-07
17:76758251 G A 0.630014 -4.5222e-06
17:76764845 C T 0.039030 1.3563e-05
17:76778740 C T 1.640207 -2.5446e-05
17:76793592 A C 0.027977 -2.3992e-05
17:76794774 C T 1.158360 -2.9820e-05
17:76795247 C A 0.046513 -1.7737e-06
17:76796463 T C 1.049263 -1.4244e-05
17:76799795 A G 1.049994 -1.3083e-05
17:76802344 T C 0.047479 -7.2598e-06
17:76803263 A G 0.088919 3.4402e-07
17:76803659 C T 0.052446 -6.9959e-06
17:76804316 A G 0.051902 -5.3738e-06
17:76809019 T C 0.025750 2.0204e-07
17:76809712 C T 0.090799 2.1200e-05
17:76810284 A C 1.040590 -1.2373e-05
17:76815869 A G 0.056542 -1.4179e-06
17:76817090 T C 0.862093 1.5850e-05
17:76825654 A G 0.375551 -2.3978e-06
17:76826469 G C 0.090748 -3.5756e-05
17:76834056 T G 0.064858 -1.2826e-05
17:76841007 T C 0.029303 7.1488e-06
17:76855369 C A 1.641009 -1.9152e-05
17:76856653 A T 0.053343 -1.5474e-06
17:76858353 A G 0.142708 2.8672e-05
17:76868038 C G 0.233031 7.7995e-05
17:76870492 A C 1.847950 1.3123e-05
17:76871638 T G 0.263459 3.0382e-05
17:76876974 T C 1.613790 -3.6176e-05
17:76878629 A G 0.638164 7.1981e-06
17:76881703 C T 1.670996 -1.4675e-05
17:76885117 C T 0.172823 -4.4293e-05
17:76887344 T C 0.047285 -8.2727e-06
17:76887432 A C 0.185613 3.3501e-05
17:76892663 T C 0.090690 -5.2346e-06
17:76893671 G A 0.278218 2.5087e-05
17:76893688 T C 0.023823 -5.0319e-05
17:76897733 T G 0.823784 -5.9937e-06
17:76897974 T C 0.982358 1.4908e-05
17:76898912 C G 0.185984 4.3436e-05
17:76909191 A C 0.023581 -3.1047e-05
17:76912872 A G 0.070091 7.1183e-08
17:76916352 T C 0.081490 -4.2315e-05
17:76917113 C T 1.891491 8.1394e-06
17:76918131 G T 0.898291 -2.0290e-05
17:76925985 C T 0.905791 6.2698e-05
17:76927035 T C 0.049178 -1.0135e-05
17:76927428 T C 0.225211 5.7951e-05
17:76931211 A G 0.119232 1.3367e-05
17:76931475 T C 0.025091 -1.6786e-05
17:76933311 G A 0.903982 -1.7892e-05
17:76933929 C G 1.791706 1.3453e-05
17:76934070 T C 0.043916 1.0062e-05
17:76940944 T C 0.055556 -1.4817e-05
17:76941377 G A 0.688430 1.9267e-06
17:76943900 T G 0.212462 5.2454e-05
17:76951091 A G 1.699473 2.3493e-05
17:76954822 A G 0.057970 2.5348e-05
17:76957170 A G 0.072549 -2.3517e-05
17:76957799 G A 1.755614 3.7346e-05
17:76962059 C T 1.865149 1.4145e-05
17:76963422 C T 0.861811 1.2494e-05
17:76965185 C T 0.082381 9.0347e-06
17:76967348 G A 0.051038 -2.5645e-05
17:76969183 A G 0.040111 -8.8615e-06
17:76970879 G A 1.979890 1.0118e-05
17:76972231 A G 0.039594 -1.8249e-05
17:76974752 A G 1.922457 1.0195e-05
17:76975239 G A 0.260382 -1.2697e-06
17:76977896 A T 1.638599 8.0612e-06
17:76983149 C T 0.047893 1.8634e-07
17:76987763 C T 0.474370 9.4345e-06
17:76989062 T C 0.182101 1.1321e-05
17:76992036 C T 0.061819 4.3676e-06
17:76993546 G A 0.591358 1.0871e-05
17:76996508 A C 0.228924 7.0602e-07
17:76999194 A G 0.054540 9.4222e-06
17:77002142 C A 0.270687 1.3585e-06
17:77003805 G A 0.055995 -8.0420e-06
17:77003935 T C 0.033118 -2.0095e-06
17:77004644 G A 0.343695 1.4581e-05
17:77006412 A G 0.363438 2.5913e-07
17:77015548 T C 0.096439 3.6989e-06
17:77016317 T C 0.035134 -1.4818e-05
17:77018542 T C 0.036789 -2.1754e-06
17:77021631 G A 0.600517 7.5196e-06
17:77022233 A G 0.070251 1.3711e-06
17:77027877 A G 0.168352 -2.3751e-06
17:77036663 C A 0.223579 -1.1376e-05
17:77037541 T C 0.026842 6.2318e-07
17:77040128 C T 0.363859 2.0142e-06
17:77040794 T C 0.167128 -2.0140e-05
17:77040991 C T 0.374473 9.6586e-06
17:77041572 C T 0.361989 2.8162e-06
17:77041668 G A 0.177688 -9.1054e-06
17:77043894 T C 0.044786 1.0387e-05
17:77044046 A G 0.037184 -1.3500e-06
17:77049701 C T 0.537413 4.5028e-07
17:77051316 A G 0.031737 -4.6691e-06
17:77060496 T C 0.044357 4.5643e-06
17:77070676 A C 0.508379 -1.5147e-06
17:77073901 A G 0.054373 2.2278e-05
17:77073941 C T 0.162100 1.9126e-06
17:77074543 G A 0.742083 -7.2478e-06
17:77074827 C T 0.559138 1.5901e-06
17:77075866 T G 0.395100 8.5284e-07
17:77078069 A G 0.110844 -4.7563e-07
17:77079576 G A 0.112629 -1.6429e-06
17:77081113 G A 0.238372 -3.7967e-05
17:77081788 A G 0.285456 2.0821e-05
17:77082174 T C 0.049546 -1.7969e-06
17:77082320 T C 0.045894 1.3356e-05
17:77084274 T C 1.236621 1.4320e-05
17:77086821 A G 0.070118 -2.2883e-05
17:77092011 A G 0.458860 1.4373e-05
17:77093768 C T 0.680393 7.5472e-06
17:77093850 C T 0.020773 -1.2444e-06
17:77095664 A G 0.035181 -5.2172e-06
17:77096450 A G 0.024207 -3.6618e-06
17:77097086 A C 0.092169 1.4566e-05
17:77100721 A G 0.819452 -8.9501e-07
17:77109563 T C 0.317666 2.6739e-05
17:77109653 T G 0.303733 -5.5174e-05
17:77112849 A G 0.077098 -6.2819e-06
17:77113640 T G 0.058443 -9.5120e-06
17:77117749 T C 1.498407 -2.8429e-05
17:77118257 C G 0.054649 1.5941e-05
17:77118393 T C 0.404552 9.0067e-07
17:77122667 C T 0.763621 -8.7294e-06
17:77123025 A G 0.046136 -5.3362e-06
17:77126249 T C 1.206944 -6.0660e-06
17:77127402 C T 0.059215 6.8770e-06
17:77128218 G A 1.457453 -2.9489e-05
17:77131867 G C 0.093573 -5.2991e-07
17:77134556 C T 0.641825 1.3304e-05
17:77135791 T G 0.108907 1.4264e-05
17:77137233 T C 0.026253 1.3270e-05
17:77138297 C T 0.601092 -4.2360e-06
17:77138324 T C 0.106795 1.1955e-05
17:77139136 C T 1.193926 2.2589e-05
17:77141073 G A 0.464270 1.4015e-05
17:77142222 A G 0.114550 -4.7174e-05
17:77143449 C A 0.032924 1.8051e-05
17:77144756 T C 0.026420 3.9708e-06
17:77146669 G T 0.337545 2.0033e-06
17:77146754 G C 1.359742 5.3923e-05
17:77148199 G A 1.361099 5.1439e-05
17:77148939 T C 0.261841 -4.0288e-06
17:77150354 G A 0.053782 -8.7829e-05
17:77152842 T G 1.436928 -3.3097e-05
17:77154048 T C 0.366722 1.4991e-05
17:77154111 G A 0.023663 5.7315e-06
17:77161084 T C 0.128279 1.2595e-05
17:77162921 A G 0.184991 1.6502e-05
17:77165916 T C 0.072267 -2.7075e-06
17:77172574 T C 1.336545 -3.6360e-05
17:77173021 C A 0.318234 4.4558e-06
17:77174063 A G 0.022888 4.4074e-06
17:77175871 G T 0.115223 -1.3743e-05
17:77176256 T C 0.092587 1.4905e-05
17:77180526 T C 0.050651 1.8881e-06
17:77180716 G A 0.268477 -2.1198e-05
17:77183261 C T 0.245528 7.4709e-06
17:77185444 C T 1.366089 5.0111e-05
17:77187843 A G 0.738336 5.4703e-05
17:77188549 G A 0.092897 1.4485e-05
17:77188886 T C 0.211775 -6.9532e-06
17:77191127 G A 0.139838 -2.3186e-05
17:77192048 G A 1.689035 3.3766e-06
17:77192294 C T 0.262300 -2.0668e-05
17:77192917 T C 0.230018 -2.3679e-07
17:77194395 T C 0.048607 5.7760e-06
17:77195297 A G 0.189992 -5.5199e-06
17:77195794 C G 0.247816 2.0836e-05
17:77196803 A G 0.567951 -3.0570e-06
17:77197238 G T 0.161594 1.5585e-05
17:77198544 C T 0.064580 1.1258e-07
17:77198583 C T 0.046319 -7.4200e-06
17:77198663 T C 0.609371 -3.6052e-09
17:77198904 C T 1.887449 4.0913e-06
17:77202887 T C 1.085716 -7.6857e-06
17:77203094 A G 0.055553 2.5004e-05
17:77203505 A G 0.054832 2.0962e-05
17:77204202 C T 0.192807 -5.5600e-06
17:77205295 C T 0.036616 2.3385e-06
17:77205361 T C 0.056862 -8.7131e-06
17:77207109 G A 1.837247 -3.6612e-06
17:77207884 G C 0.097289 -9.2139e-06
17:77209928 T C 0.036694 -1.9850e-05
17:77210030 T C 0.140124 -2.6268e-05
17:77210823 G A 1.899205 2.1979e-05
17:77211029 T C 0.030986 2.2113e-05
17:77211481 T C 1.808743 6.1673e-05
17:77212076 G A 0.147345 1.5440e-08
17:77212307 A G 0.036878 1.2290e-05
17:77212575 G A 0.574811 5.0250e-06
17:77213349 T C 0.530488 -5.1100e-05
17:77214237 A T 0.054781 3.1262e-05
17:77217100 T C 0.136680 8.2474e-06
17:77217389 G A 0.247184 1.3814e-05
17:77220594 A C 1.226435 -9.7282e-06
17:77221913 C T 0.248578 3.6927e-06
17:77224268 C T 0.055672 -2.7462e-06
17:77224305 C T 1.045061 2.4990e-05
17:77224655 T C 0.086896 -7.4275e-06
17:77226002 G A 0.234319 -1.9275e-05
17:77227311 A G 0.119480 2.2051e-05
17:77231165 G A 0.200671 1.5011e-05
17:77231316 C T 0.615160 5.7021e-06
17:77231667 G A 0.481697 3.1846e-06
17:77234523 C T 0.298763 7.4918e-06
17:77236205 T C 0.691792 8.2724e-06
17:77237391 T C 0.140780 3.4684e-06
17:77239305 G C 1.856510 6.3338e-05
17:77239897 A G 0.154998 -2.9028e-05
17:77240105 T C 0.066735 -2.0357e-06
17:77240655 G T 0.082585 2.7372e-05
17:77240748 G A 1.839457 -5.1172e-06
17:77242740 A G 0.121023 2.1672e-06
17:77243063 G A 0.979873 -3.9315e-06
17:77244518 T G 0.059565 1.2676e-05
17:77244805 G A 1.040818 -1.1849e-05
17:77246731 C T 0.228669 1.9151e-05
17:77249521 C T 0.791295 1.1354e-05
17:77253136 T C 0.059708 -8.8885e-06
17:77255936 T C 0.289746 8.8890e-06
17:77257245 C A 1.336589 2.9390e-05
17:77259777 T C 0.034529 1.5315e-05
17:77260020 A G 0.490125 -1.4017e-05
17:77261309 C T 1.078679 1.7653e-05
17:77261573 T C 0.191675 1.9896e-05
17:77262346 T C 0.127459 1.0576e-06
17:77262924 A G 0.150728 3.0424e-05
17:77263344 T C 0.031809 9.7263e-07
17:77264440 A G 0.129560 -1.2147e-05
17:77267550 T C 0.471294 -3.5003e-05
17:77267613 T G 1.338928 -4.5845e-06
17:77268173 A G 0.390742 3.1053e-06
17:77268292 G T 0.230229 3.7216e-06
17:77270544 T C 0.130648 1.3045e-05
17:77273559 G A 1.350423 -1.0615e-05
17:77277824 A C 0.518442 -1.0564e-05
17:77280267 A G 0.085251 -6.4431e-06
17:77284318 T C 0.095464 6.2939e-06
17:77285677 A G 0.408381 -2.1457e-05
17:77288401 T G 0.640354 -1.2040e-06
17:77290000 C T 0.203830 -5.1089e-06
17:77290798 T C 0.023653 1.0364e-05
17:77293639 A G 0.036939 -1.8457e-05
17:77294531 T C 0.084598 1.2613e-06
17:77295045 G A 0.912183 -1.1630e-05
17:77297123 T C 0.077326 -4.1451e-05
17:77298153 C T 0.679373 -2.4912e-06
17:77301600 A G 0.037184 -1.4365e-05
17:77301874 A G 0.036116 5.5941e-06
17:77302088 G A 1.316020 -4.8665e-06
17:77302493 G A 0.829937 -2.0238e-07
17:77302633 C T 0.368364 4.5907e-06
17:77304085 A G 0.137190 -2.5752e-05
17:77304923 A G 0.373311 3.5951e-05
17:77308462 G A 1.170406 9.1048e-06
17:77310453 T C 0.695427 5.0279e-05
17:77310798 C T 0.047037 1.3735e-06
17:77311233 T C 0.148426 -7.5917e-05
17:77311479 A G 0.037490 1.1845e-05
17:77313760 A G 1.010675 8.5883e-06
17:77315270 T C 0.575590 4.2449e-05
17:77316661 G A 0.035294 -9.1423e-06
17:77317379 T C 0.482397 1.4011e-05
17:77317764 A G 0.078363 -1.1705e-05
17:77318115 C A 0.045422 9.6160e-06
17:77319304 A G 0.132998 -8.7531e-05
17:77319902 T C 0.631459 5.9332e-05
17:77320592 G T 0.938943 3.0526e-05
17:77321133 C A 0.284966 -1.2232e-05
17:77321163 T G 0.107326 -3.2449e-07
17:77325299 G A 0.116532 -6.5712e-06
17:77325326 G A 0.865819 3.1438e-05
17:77325920 T C 1.966913 6.8818e-06
17:77325976 T C 0.280244 1.4309e-05
17:77326567 C T 0.455029 -3.4428e-05
17:77327398 A G 1.028416 -1.6015e-05
17:77329914 T C 0.555303 1.2755e-05
17:77331197 T C 0.213400 8.7587e-06
17:77331894 A G 1.787912 1.3219e-05
17:77342688 T C 0.027420 -4.1200e-06
17:77344082 G T 0.170980 1.2038e-05
17:77344114 T C 0.040339 -1.0840e-05
17:77344450 A G 0.059385 -1.1666e-05
17:77345161 T G 0.398259 8.0987e-06
17:77345815 G A 0.216558 -1.5226e-05
17:77346392 C T 0.501379 3.3588e-06
17:77354853 C T 0.409838 -1.6997e-05
17:77356694 T C 0.446723 3.6849e-06
17:77359736 C T 0.046493 1.2099e-05
17:77361698 A G 0.671608 2.2335e-06
17:77361861 G C 0.240490 -1.0822e-05
17:77363489 T C 1.742735 -2.1489e-05
17:77364589 G C 0.253644 -7.4581e-06
17:77366789 A G 1.526415 -8.4252e-06
17:77367656 A C 0.394577 1.4897e-05
17:77368891 T C 0.208572 -8.1810e-06
17:77369046 G A 1.056179 -2.1901e-06
17:77375622 C T 0.517450 -1.3502e-05
17:77375871 G T 0.507638 -1.3136e-05
17:77376923 T C 0.406813 -3.6508e-05
17:77379107 T C 0.542795 -1.9739e-05
17:77380874 G A 0.374456 6.1231e-05
17:77381689 T C 0.097106 2.0124e-05
17:77385143 G T 0.115186 -2.0982e-06
17:77387550 C T 0.474343 6.0713e-06
17:77388476 A G 0.135786 1.0406e-05
17:77388732 C A 0.022333 -2.0306e-05
17:77388758 A G 0.058640 8.5894e-06
17:77395117 G A 0.282376 6.9682e-06
17:77396488 A C 0.155532 -2.1172e-05
17:77398062 C T 0.021606 -8.0538e-06
17:77400623 T C 0.256710 -1.8881e-06
17:77400800 T C 0.106027 -6.2347e-06
17:77401083 T C 0.047734 -2.0983e-05
17:77404094 T C 1.285279 -1.3200e-05
17:77404750 A G 0.034569 4.0735e-06
17:77407112 C T 0.308955 -1.0166e-05
17:77407533 C T 0.101009 4.3117e-05
17:77407745 C T 0.279020 2.6955e-06
17:77408083 G T 0.462831 1.8171e-07
17:77409032 T C 0.035674 -1.3959e-05
17:77414089 G A 0.400944 -1.2396e-05
17:77416885 A G 0.520159 -1.2593e-05
17:77416940 T C 0.677673 -6.2723e-06
17:77420088 A C 0.056230 1.6660e-05
17:77420332 A G 0.487885 -2.0313e-05
17:77421347 C T 0.043021 -2.7090e-06
17:77423753 C T 0.285344 -9.4518e-06
17:77425956 T C 0.056444 -1.8851e-05
17:77430690 A C 0.076428 1.2654e-05
17:77431097 T C 1.259879 8.3537e-06
17:77433492 A C 0.086784 1.8543e-05
17:77434484 T C 0.359756 3.1662e-05
17:77434586 G A 0.727232 -2.3176e-05
17:77435148 A G 0.029289 1.7241e-06
17:77435236 A G 0.047088 -2.4958e-05
17:77435483 T C 0.107445 -8.9775e-06
17:77436072 T C 0.395236 -4.9508e-06
17:77441235 T C 0.107598 -8.1222e-06
17:77447393 T C 0.259940 2.5743e-05
17:77447608 C G 0.040376 -3.2945e-06
17:77448908 T C 0.043824 -1.7941e-05
17:77449007 A G 0.023523 4.1266e-06
17:77449125 A G 0.467608 1.6218e-05
17:77453332 C A 1.186456 2.2232e-05
17:77454109 A G 0.236437 3.0997e-07
17:77454502 C T 0.336783 -2.2462e-05
17:77456309 A C 0.847321 5.5515e-05
17:77530752 C T 0.124281 2.1823e-05
17:77538517 G A 0.421649 4.2090e-06
17:77539767 C T 0.277701 1.2116e-05
17:77542288 G A 0.123764 -2.5103e-05
17:77543104 T C 0.044969 -1.1202e-06
17:77543125 G A 0.041658 -1.2523e-05
17:77545900 A C 0.109930 1.4337e-05
17:77545994 C A 0.047550 3.5101e-05
17:77631598 A G 0.198862 -2.0563e-05
17:77636329 C T 0.136465 -1.6661e-05
17:77640103 C T 1.960963 -2.1577e-05
17:77640137 T C 0.396865 -2.8934e-05
17:77644678 C T 0.439267 -1.3871e-05
17:77651412 A G 0.092054 1.6655e-05
17:77653502 A G 0.088552 -2.4678e-05
17:77654711 T C 0.495354 -6.5170e-06
17:77656099 T C 0.237991 -3.8450e-05
17:77656285 A G 0.057294 5.8545e-06
17:77657266 G A 0.117535 1.7561e-05
17:77665877 A G 0.258009 -1.4842e-05
17:77672725 C A 0.727229 -1.3352e-05
17:77675868 C A 0.396144 -1.1362e-05
17:77676499 G A 0.066266 -1.0675e-05
17:77679869 T C 0.047618 9.7532e-06
17:77680325 G A 0.341522 5.6347e-06
17:77686881 T G 0.257462 -1.3593e-05
17:77693719 G C 0.610928 -4.3681e-06
17:77694150 C A 0.620984 -4.6367e-06
17:77695464 C T 0.254959 1.9125e-05
17:77695987 T C 0.379277 8.2675e-07
17:77696468 G A 0.044425 -8.7999e-06
17:77697222 A G 0.208929 3.0646e-05
17:77701565 C T 1.920002 -1.2582e-05
17:77704912 C T 0.738564 6.6169e-06
17:77706726 G A 0.139413 -1.2099e-05
17:77707067 A G 0.131413 -2.1177e-05
17:77707120 G A 0.786107 9.8931e-06
17:77707901 C G 0.164667 8.6203e-06
17:77713444 A G 0.068622 3.4894e-06
17:77714437 G A 0.860339 2.2568e-06
17:77715571 T C 0.154828 3.9908e-06
17:77719200 T C 0.093104 4.0468e-06
17:77720451 A G 0.076452 -1.0538e-05
17:77720967 G A 0.185940 2.8703e-05
17:77721103 A T 0.578782 -2.0466e-05
17:77726396 C G 0.121584 -2.7085e-05
17:77728252 G T 0.030510 9.4812e-06
17:77728272 A G 1.466326 -3.9115e-05
17:77730287 A G 0.088596 9.3333e-06
17:77748395 T G 0.140212 9.9069e-06
17:77748961 G T 0.246096 -2.8637e-05
17:77753191 T C 0.051184 -7.0985e-06
17:77753767 A G 0.527833 3.7475e-05
17:77754569 T C 0.697647 -2.4250e-05
17:77754778 C T 1.215596 8.6575e-07
17:77756364 G A 0.829642 2.2350e-05
17:77758691 A G 0.492930 7.4046e-06
17:77762944 G A 0.506091 1.9761e-05
17:77763360 T C 0.065209 -1.9907e-05
17:77765853 A G 0.271435 -1.9807e-05
17:77766621 A G 0.710590 9.2366e-07
17:77767625 A G 0.054914 -7.7342e-06
17:77773876 C A 0.514777 3.9800e-05
17:77778712 A G 0.156854 7.5604e-06
17:77781387 C T 1.028273 2.5449e-05
17:77783757 T C 0.166129 2.3574e-05
17:77785900 T C 0.076775 -1.6367e-06
17:77791607 A G 0.129581 1.1086e-05
17:77796437 G A 0.381477 -6.9315e-06
17:77801413 C A 0.175455 1.7235e-05
17:77804840 T C 0.165935 1.8230e-05
17:77804880 G T 0.863776 1.2736e-06
17:77809666 A C 0.313450 4.2941e-06
17:77811854 A G 0.366664 -6.5750e-06
17:77814106 T C 1.157589 2.0360e-05
17:77814533 A G 0.271969 -1.6000e-06
17:77815296 T C 0.113751 7.2911e-06
17:77829077 G A 1.095487 -2.0546e-05
17:77830767 T C 1.691368 -8.0143e-06
17:77831622 G C 0.087239 1.0713e-05
17:77836218 T G 0.489095 4.4556e-06
17:77839595 C T 0.786913 -2.7226e-06
17:77839795 G A 0.225272 2.1980e-06
17:77840083 A C 0.049926 -5.4388e-06
17:77846948 T G 0.032417 -2.0592e-06
17:77847975 G A 0.917486 7.5642e-07
17:77852328 C T 0.062676 -2.7398e-06
17:77852945 T C 0.070815 -2.0385e-05
17:77854454 C T 0.507492 -6.4215e-06
17:77857106 A G 0.029000 2.2573e-06
17:77857350 T C 0.413928 -1.2514e-05
17:77860198 G A 0.732182 8.3730e-06
17:77864159 T C 0.104358 -2.3049e-05
17:77865408 G A 1.483744 -5.9757e-06
17:77866858 A G 0.036365 3.0735e-06
17:77870811 C T 0.648401 1.3845e-06
17:77871715 G A 0.845053 -5.8861e-06
17:77874150 T C 0.097918 -1.3991e-05
17:77876499 G A 0.028072 7.7250e-06
17:77877849 A G 0.085951 2.5828e-06
17:77878873 T C 0.049223 1.6012e-07
17:77879629 C A 0.147178 3.6948e-05
17:77881709 G C 0.723142 -3.4126e-05
17:77883322 A G 0.022344 -2.2383e-06
17:77883344 C T 0.788667 6.7129e-06
17:77885211 A G 0.141127 6.2177e-05
17:77886363 T G 0.064199 8.9441e-06
17:77888965 A C 1.498754 1.7186e-05
17:77890817 A C 0.098772 -5.4277e-06
17:77890998 G T 0.482421 1.6928e-05
17:77891806 C T 0.291395 -2.3557e-05
17:77892157 A G 0.121867 6.1871e-06
17:77892551 C A 0.048179 5.0646e-07
17:77895915 G A 0.491965 -1.8276e-05
17:77897479 C T 0.068404 -1.4288e-06
17:77900735 T C 0.504874 3.5861e-06
17:77901330 T G 0.279374 -1.3777e-05
17:77903058 G A 0.681532 -2.0476e-05
17:77905149 G A 1.863191 -1.7147e-05
17:77906340 T C 0.022252 1.8807e-06
17:77906799 T C 0.081334 1.4659e-05
17:77907037 C T 0.634057 1.6934e-05
17:77908245 T C 0.281060 -5.6336e-06
17:77911717 G A 0.393975 -1.7534e-06
17:77911746 T C 0.086852 -2.6938e-06
17:77912258 C T 0.165983 -9.9218e-06
17:77912888 C T 0.388304 -6.1945e-07
17:77916893 A G 0.402318 -1.6842e-05
17:77917233 T C 0.088596 -2.2038e-06
17:77917398 C T 0.222192 2.9246e-05
17:77917818 A C 0.203707 -8.6980e-06
17:77918907 T C 0.046574 -2.5833e-06
17:77919388 C T 1.820200 2.8382e-05
17:77921593 T C 0.031822 2.6139e-05
17:77923478 A G 0.330527 -1.9806e-05
17:77924776 T C 0.724166 -1.3309e-06
17:77926491 A G 0.621103 9.7614e-06
17:77927014 C T 0.067762 7.3523e-06
17:77928017 G C 0.255099 -1.0258e-05
17:77928519 T C 0.030602 -4.6561e-06
17:77929465 G T 0.240925 6.4213e-06
17:77931491 G A 0.860716 1.3595e-05
17:77933071 A C 0.218561 -1.0209e-05
17:77933282 C T 0.061265 -1.0640e-05
17:77938658 A C 0.220842 -7.2373e-06
17:77939802 G T 0.090595 4.7563e-06
17:77941310 C T 0.265819 -2.3474e-05
17:77944555 G A 0.035294 2.8419e-05
17:77945776 G A 1.633217 1.3697e-05
17:77950014 A G 0.647693 2.6453e-06
17:77951226 T C 0.077023 4.2751e-06
17:77952751 C T 0.385472 -2.4725e-06
17:77953453 T C 1.057522 -9.7325e-06
17:77955763 C T 0.384982 -9.4661e-06
17:77959370 T C 0.083571 1.6296e-05
17:77959738 A G 0.054618 1.4508e-05
17:77960505 T C 1.405935 -3.1231e-05
17:77961625 A G 0.072865 2.0990e-05
17:77962762 A G 1.465514 -2.9989e-05
17:77964239 T C 0.293286 -2.8500e-05
17:77969904 A G 0.662908 -3.4621e-05
17:77978778 T G 0.043902 4.6723e-06
17:77979797 A G 0.430054 1.4188e-05
17:77984172 A G 0.031312 2.5976e-05
17:77986130 A G 0.546797 -8.1256e-05
17:77987239 T C 0.023381 -1.7609e-05
17:77989914 G A 0.494987 -2.4729e-06
17:77990021 T C 0.691031 2.1362e-05
17:77990502 G A 1.421840 -5.5699e-06
17:77991750 T C 0.189238 -2.2923e-05
17:77993012 A G 0.057450 2.0386e-05
17:78003406 C G 0.414486 7.1596e-06
17:78019942 A G 0.455036 -7.0820e-06
17:78023722 T C 0.157079 -1.3553e-05
17:78025094 A G 0.168492 1.2559e-05
17:78026382 A G 0.029925 -7.5982e-06
17:78030005 A G 0.468543 7.1435e-06
17:78031304 A G 1.979805 -1.4844e-05
17:78039178 G A 0.207382 -3.7458e-05
17:78045361 T G 0.021130 -1.1342e-05
17:78046184 A G 0.076574 -3.5397e-05
17:78046218 A G 0.256595 -8.5178e-06
17:78053207 T C 0.063481 1.5986e-06
17:78055757 T C 0.245484 1.3132e-06
17:78055758 G T 1.035790 2.0887e-05
17:78056420 G A 0.842867 1.5986e-05
17:78059821 C T 0.050671 5.5181e-06
17:78059889 A G 0.153553 5.5079e-07
17:78061353 A G 1.377890 -2.9997e-05
17:78063047 A G 0.079053 -2.6697e-05
17:78063635 T C 0.041049 2.7732e-05
17:78063957 G A 0.621426 1.7709e-05
17:78067779 G A 0.074813 -3.2897e-06
17:78071052 C T 1.480205 -3.0795e-05
17:78073355 G A 0.536125 -2.0935e-05
17:78073562 G A 0.880071 -9.3247e-05
17:78076592 C A 0.763420 2.9324e-05
17:78077714 T C 0.913359 -8.8029e-05
17:78078656 A G 0.069564 -2.9172e-06
17:78079597 G A 1.452720 -3.2198e-05
17:78083626 G A 0.140049 -4.5243e-05
17:78084769 A G 0.567288 3.0332e-05
17:78087041 A G 0.073994 2.0043e-06
17:78090081 A G 0.550312 2.2580e-05
17:78091513 A G 0.028606 9.4701e-06
17:78098520 T C 0.557102 2.7370e-05
17:78106877 T C 0.498890 -2.6667e-05
17:78110345 A G 0.133304 -2.1545e-05
17:78110917 A C 0.146515 -3.5450e-06
17:78111114 T C 0.026542 1.4661e-05
17:78111877 C T 0.943264 -1.5486e-06
17:78114528 A G 1.107305 4.4220e-06
17:78115917 G A 0.381603 2.5062e-05
17:78124667 C T 0.155290 1.0152e-05
17:78125580 T C 0.580951 2.1146e-05
17:78125736 A G 0.200375 -1.2920e-06
17:78126704 T C 0.074517 3.7723e-05
17:78154360 C T 0.411039 -4.3598e-05
17:78155004 A G 0.178185 -1.5741e-05
17:78160212 G A 1.451585 -2.2463e-05
17:78161402 T C 0.693798 -8.6551e-05
17:78166326 A G 0.066953 -2.5044e-05
17:78166385 T C 0.184039 -7.4975e-06
17:78167655 A G 0.549065 2.3031e-05
17:78167818 T C 0.089759 -2.7899e-05
17:78168815 A G 0.041264 1.2784e-05
17:78169374 T C 0.028171 1.6185e-05
17:78171944 C G 0.742844 -1.9815e-05
17:78172292 A G 0.163766 -2.8333e-05
17:78176044 T C 0.031452 -2.2228e-05
17:78176496 C G 1.029449 -1.5735e-05
17:78179566 T C 0.047105 2.1366e-05
17:78181007 T C 0.196897 -2.1598e-05
17:78181427 T C 0.082609 1.2571e-05
17:78181647 T C 1.165092 -1.5615e-05
17:78183411 C T 1.325883 -1.4545e-05
17:78184393 T C 0.660783 1.6938e-05
17:78184679 T C 0.094277 1.1057e-06
17:78196228 T C 0.745278 2.7446e-06
17:78199168 G A 0.033111 -9.7711e-07
17:78201554 C T 1.054088 -6.1294e-06
17:78201686 T C 0.024758 -4.6862e-06
17:78202623 G A 0.154859 -1.4939e-05
17:78203525 T G 0.101984 1.6574e-06
17:78212206 T C 0.962650 -6.1225e-05
17:78215566 G T 0.488701 4.6195e-05
17:78218217 T C 0.208739 -2.5679e-05
17:78222565 G A 1.616823 -7.1176e-06
17:78223817 G A 1.787722 3.8077e-06
17:78224232 A G 0.675140 2.6361e-05
17:78226801 A C 0.075439 -2.4397e-05
17:78227348 A G 0.048315 2.3071e-06
17:78228483 G A 1.949887 3.9525e-06
17:78231403 T C 0.806424 1.4949e-06
17:78235460 G A 1.073079 -2.8885e-05
17:78241577 G A 0.027824 2.3514e-08
17:78243645 C G 0.087246 -7.3926e-06
17:78246462 C T 0.065436 -4.0667e-06
17:78251484 G T 0.905121 -5.9984e-05
17:78251518 A G 0.045272 1.0226e-06
17:78255597 C A 0.044772 3.1721e-06
17:78262161 C T 0.358307 -5.8613e-05
17:78263486 C T 0.421592 -1.5292e-05
17:78265667 C T 0.124158 2.8513e-06
17:78266759 G A 0.652647 -6.1509e-06
17:78269801 C T 0.043327 1.2259e-05
17:78272230 G C 0.031938 -3.8247e-06
17:78272294 T C 0.230158 -1.9303e-06
17:78275482 A G 0.406983 -1.9466e-05
17:78281770 C T 0.715714 -2.3362e-05
17:78282148 C T 1.316965 -3.4926e-05
17:78284041 A G 0.067276 7.4322e-06
17:78285371 C T 0.374868 -2.7509e-05
17:78290310 A G 1.299378 2.3098e-04
17:78292945 A G 0.342274 1.6705e-05
17:78293189 T A 0.293197 1.5270e-06
17:78295367 C T 0.112286 -3.3547e-05
17:78298926 A G 0.083204 -4.8101e-06
17:78299208 G T 0.155362 2.1433e-05
17:78299319 C T 0.935431 -5.0877e-06
17:78302532 A G 0.119606 -4.7301e-06
17:78303760 C T 0.079138 -1.9606e-06
17:78305871 A G 1.275212 -2.1235e-05
17:78306102 C G 0.937372 -1.7926e-06
17:78306280 G A 1.354347 -2.0848e-05
17:78313562 T C 0.035494 1.0327e-05
17:78317340 A G 0.092145 -1.8293e-05
17:78319136 A G 1.318999 -1.7524e-05
17:78321157 C T 0.079648 3.1376e-07
17:78322882 C T 0.302693 -3.8676e-05
17:78323500 C T 0.044871 8.0839e-06
17:78324969 T C 0.129754 -3.3292e-05
17:78327358 A G 1.414024 -1.3065e-05
17:78327745 T C 0.228322 -2.0366e-05
17:78330135 T C 0.052531 1.5095e-05
17:78332823 T C 0.089317 1.3151e-05
17:78334208 A G 0.060143 -2.6537e-05
17:78337058 C G 0.185267 3.0944e-06
17:78337584 G A 0.153883 -3.6688e-06
17:78337736 T C 0.040257 -2.8907e-06
17:78346830 A G 0.093825 -1.4467e-05
17:78346870 A C 0.160060 -3.9850e-05
17:78348494 G A 1.684129 -2.3823e-05
17:78350110 A G 0.021902 2.0923e-05
17:78352524 T C 0.397840 -1.3847e-05
17:78356830 T G 0.049121 1.3095e-05
17:78357478 G A 0.031652 1.1314e-05
17:78357600 G A 0.025029 3.5286e-06
17:78363054 A G 0.207648 -2.8772e-05
17:78370148 A G 0.097412 1.1536e-05
17:78370420 G A 0.035702 1.0470e-05
17:78389478 A G 0.119038 -2.4123e-06
17:78395734 A G 0.531793 -1.8662e-05
17:78396004 G A 0.085611 1.5791e-05
17:78396272 C T 0.094600 -1.3259e-05
17:78400309 G A 0.200994 -1.4280e-06
17:78403190 T C 0.218449 -2.9879e-05
17:78405690 C T 1.601092 -1.5314e-05
17:78406181 T C 0.038292 -2.5714e-06
17:78407813 T C 0.175084 9.8755e-06
17:78410749 C T 0.878426 -8.1499e-05
17:78410833 A G 0.168822 4.7611e-08
17:78411073 T C 0.114945 5.1431e-05
17:78412974 A T 0.171705 -1.9828e-06
17:78414307 A G 1.508042 -9.1379e-06
17:78416793 G T 0.615732 4.3948e-05
17:78417220 A G 1.105381 -3.2343e-05
17:78422347 T C 0.074623 1.5286e-05
17:78422438 T C 1.542132 -2.3990e-05
17:78423585 A G 0.073487 3.4042e-05
17:78425339 A G 0.052548 1.1782e-05
17:78427033 T G 0.373338 3.1160e-05
17:78427410 G A 0.294578 6.5043e-06
17:78428524 T C 0.171409 2.4273e-05
17:78429759 G A 1.094614 -1.7781e-05
17:78429925 G A 0.578742 8.3172e-06
17:78430326 G A 0.909742 2.9166e-05
17:78431533 G A 1.728898 1.7279e-05
17:78438721 A G 0.383459 -2.7403e-05
17:78440867 A G 0.274134 2.3959e-05
17:78442655 T C 0.105806 -2.8209e-06
17:78444679 C T 0.589380 -1.8952e-06
17:78446282 T C 0.913876 1.9673e-05
17:78454756 C T 0.253923 1.3624e-05
17:78456708 C A 1.568369 2.2479e-05
17:78461019 G A 0.118640 1.8264e-05
17:78466954 A C 0.218037 -1.0418e-05
17:78475391 G A 0.479606 2.1778e-05
17:78490871 A G 0.027029 1.4557e-05
17:78494969 T C 0.411389 -5.6194e-06
17:78496495 C T 0.393169 -1.8597e-07
17:78501485 C T 0.386546 3.2914e-06
17:78516513 T C 0.054666 -1.7023e-05
17:78519519 C T 0.263700 5.9151e-05
17:78532751 G A 1.912553 1.1449e-05
17:78533811 A G 0.981889 2.7512e-05
17:78539841 C A 0.033519 -2.7812e-06
17:78540203 T G 1.394978 3.6382e-05
17:78543076 T C 0.157388 3.6473e-06
17:78551865 A G 0.066055 -1.0220e-05
17:78553337 G A 0.121955 -5.1980e-06
17:78558286 A G 0.474714 -7.6936e-06
17:78572949 A G 0.127167 -1.4728e-05
17:78574865 A G 0.055502 -1.0681e-05
17:78576479 T C 0.210595 8.4179e-07
17:78605757 T C 0.082330 1.1656e-05
17:78607819 T C 0.147824 2.1104e-05
17:78609376 C T 0.065834 -7.0088e-06
17:78615361 T G 1.459993 3.0640e-05
17:78617338 T C 0.038693 1.2967e-06
17:78620072 A G 0.568702 1.3812e-05
17:78623600 C T 0.036871 -3.7148e-06
17:78624702 C T 0.180051 -2.2045e-05
17:78625272 A G 0.028049 6.7339e-06
17:78628432 A G 0.212944 6.5454e-06
17:78642244 T C 0.225174 5.7987e-05
17:78658540 T C 0.054802 -8.9515e-06
17:78664053 A G 0.074963 1.1805e-05
17:78665848 T C 0.053887 -4.8070e-06
17:78674016 G T 0.169658 -2.4153e-05
17:78676905 C T 0.382310 2.2573e-05
17:78678243 A G 0.430683 7.5337e-06
17:78684090 T C 0.021313 3.8541e-06
17:78686749 T C 0.155052 6.7130e-06
17:78708702 T C 0.048053 2.9486e-06
17:78709557 G A 0.477447 4.0699e-06
17:78719099 A G 0.185399 3.3654e-05
17:78733901 T C 1.777516 -6.3114e-05
17:78737287 T C 1.778043 -5.9900e-05
17:78749799 C T 0.097840 -6.2340e-06
17:78751151 A T 0.028310 1.0275e-06
17:78751603 C A 0.486719 1.3118e-05
17:78754499 C G 1.292558 -6.3676e-05
17:78757801 G A 0.046397 -1.8605e-06
17:78760645 G A 0.169070 -2.3523e-05
17:78761708 A C 1.173041 -3.1178e-05
17:78766464 A G 1.024356 -4.3752e-06
17:78775815 A G 0.344786 1.7438e-05
17:78777941 T G 0.503524 9.9147e-06
17:78779665 C A 0.534557 -1.5112e-05
17:78786644 A G 0.085774 -1.7064e-05
17:78790550 A G 0.107914 -1.9298e-06
17:78792701 A G 0.225769 -7.7955e-06
17:78794255 T G 0.199223 1.4087e-05
17:78799864 T C 0.572476 -4.3840e-05
17:78801227 A C 0.388736 1.4798e-05
17:78804359 A G 0.022820 -6.7096e-07
17:78806000 A G 0.452703 3.9569e-05
17:78810608 T C 0.024924 -3.3218e-06
17:78811073 A G 0.193042 5.9742e-06
17:78811244 C T 1.732186 7.6911e-07
17:78811497 A G 0.201708 -2.3488e-05
17:78816846 A G 0.058212 6.0230e-06
17:78817978 C T 0.149174 -2.3312e-05
17:78818663 T C 0.068479 -1.0219e-05
17:78818819 C A 0.102831 -8.1585e-07
17:78819860 C T 0.131281 -2.0798e-05
17:78819890 T G 1.260916 -1.0788e-05
17:78827002 A G 0.264333 3.0541e-05
17:78827124 C T 1.786372 -8.6097e-06
17:78829125 T C 0.026818 9.3482e-06
17:78829856 T C 0.420357 -2.2668e-05
17:78830079 C T 0.504068 -2.2737e-05
17:78831135 T C 0.063726 -3.9033e-07
17:78834207 T C 0.375959 1.2054e-05
17:78837010 T C 0.134871 1.7162e-05
17:78840742 A G 0.078471 1.0597e-05
17:78841978 A G 0.128092 -1.2495e-05
17:78851527 G A 0.530957 -3.0610e-05
17:78852588 C A 0.473932 -3.9050e-05
17:78854496 T C 0.518555 -2.5646e-05
17:78854874 A G 0.138862 1.2216e-04
17:78856702 T C 0.028450 -2.8809e-06
17:78859800 C T 0.110501 8.7936e-06
17:78860413 A G 0.060241 3.0355e-06
17:78864016 A G 0.921022 6.3912e-06
17:78865313 A G 0.081096 -9.5364e-06
17:78870600 A G 0.023870 -6.6081e-07
17:78872102 C T 1.569140 -1.2032e-05
17:78873750 T C 1.553110 -7.8195e-06
17:78877735 A G 0.853695 -3.4414e-05
17:78877789 G A 1.765973 -4.1916e-05
17:78883510 G A 0.648016 -1.1694e-06
17:78884949 A C 1.697749 -2.8499e-05
17:78886505 A C 0.029000 1.1890e-06
17:78890527 T C 0.055584 1.1794e-05
17:78891923 G A 1.739162 -3.5214e-05
17:78899458 A G 0.428041 -8.7489e-06
17:78901980 C T 1.743487 -3.7965e-05
17:78902944 T C 0.107737 -9.5892e-07
17:78905799 C A 0.038625 1.4338e-05
17:78909842 T C 0.104902 2.6044e-05
17:78910499 A C 0.709560 -6.3587e-06
17:78914245 T G 0.696379 -9.8620e-07
17:78914553 C T 0.025607 1.4316e-05
17:78916179 A G 0.030602 -6.7662e-06
17:78921793 A G 0.814196 -2.8394e-06
17:78924005 A G 0.066977 7.3526e-06
17:78925649 A G 0.049155 -3.1484e-06
17:78931702 A G 0.037653 -1.4335e-05
17:78934088 A G 0.042766 -4.6811e-07
17:78937745 A G 0.055132 7.8286e-06
17:78943907 C T 1.670642 9.3699e-06
17:78951177 T C 0.496962 2.2083e-05
17:78953885 C T 1.841833 1.8509e-05
17:78955700 G A 1.343314 1.9751e-05
17:78957507 T C 0.332271 4.5395e-07
17:78958258 C T 0.064943 1.0873e-05
17:78958857 A G 0.034382 1.3846e-05
17:78966915 T C 1.195364 -2.9176e-07
17:78972420 T C 0.144904 -2.3754e-06
17:78973901 G C 0.880591 -3.6189e-06
17:78974431 A C 0.265169 9.3213e-06
17:78983469 T C 0.172646 2.1921e-06
17:78983575 T C 0.420561 1.6775e-05
17:78989032 T C 0.265302 3.2804e-05
17:78992409 T G 1.447070 -5.3958e-08
17:78993483 A G 0.356067 7.7384e-08
17:78995570 A G 0.057018 -8.8611e-06
17:78995594 A G 0.139529 4.3833e-06
17:78997720 T C 1.694451 -3.3994e-06
17:79000496 T C 0.196979 -2.1562e-07
17:79004377 A G 0.134616 1.1321e-06
17:79006850 C T 1.358933 4.1839e-05
17:79009973 G A 0.113068 2.4275e-05
17:79017009 C T 0.116526 -8.2281e-06
17:79018170 G A 0.254538 -2.2335e-05
17:79018754 C T 1.821499 1.2481e-05
17:79019156 A G 0.200763 -2.4191e-06
17:79019309 A G 1.566172 3.2271e-05
17:79028991 T C 0.134997 9.9807e-07
17:79029954 A G 0.144904 -1.4314e-05
17:79031334 G C 0.097646 -4.4495e-06
17:79031391 A G 0.025400 5.7056e-06
17:79032665 A G 0.338371 -2.3304e-06
17:79033964 G C 0.774704 2.5059e-05
17:79034962 T C 0.198594 -6.6275e-06
17:79035646 T C 0.043674 1.1429e-05
17:79036337 G C 0.357624 -2.6083e-06
17:79036782 T C 0.038228 1.4200e-05
17:79037201 A G 0.106758 -1.9126e-05
17:79037997 G A 1.084047 2.4540e-05
17:79038136 G C 0.091703 -5.5858e-06
17:79043700 G A 0.025699 1.7340e-06
17:79047113 T G 1.919176 1.6276e-05
17:79047806 A G 0.365841 -2.8157e-05
17:79053551 T C 0.080858 -4.2813e-06
17:79053862 T C 0.040115 1.4902e-05
17:79055352 A G 0.029616 7.9176e-06
17:79057214 A G 0.503697 -1.9067e-05
17:79060180 T C 0.513278 3.3078e-05
17:79062540 T C 0.040349 -1.2180e-05
17:79062962 T C 0.498747 1.4762e-05
17:79063246 T C 0.080746 1.0838e-06
17:79068756 A G 0.363094 -1.6553e-05
17:79076230 T G 1.440916 -2.3704e-05
17:79078610 G A 0.298103 -2.6109e-05
17:79081108 T C 0.038496 -7.4829e-07
17:79088275 T G 0.031989 -2.2292e-05
17:79089590 G A 0.322358 -2.7058e-05
17:79092714 A G 0.089130 -8.0266e-06
17:79097769 G T 0.283994 -2.9251e-05
17:79098046 T G 0.080005 -9.5510e-06
17:79100010 C T 1.078329 2.1346e-05
17:79101912 A G 0.569358 -9.2141e-06
17:79107632 A G 0.044901 1.6050e-05
17:79113322 C T 1.642135 1.6805e-05
17:79114240 T C 0.375565 2.0699e-05
17:79118401 A G 0.039074 6.7613e-06
17:79120827 C A 0.027100 -5.5126e-07
17:79122665 A G 0.093811 -1.1084e-05
17:79125165 G T 0.836295 1.2670e-05
17:79125723 C T 0.700625 1.3347e-05
17:79131434 G A 1.607718 1.0066e-05
17:79131913 T G 0.169801 -1.4061e-06
17:79133136 T C 0.054146 -4.1248e-06
17:79145244 T G 0.583454 9.7649e-06
17:79147409 T C 0.040437 2.3253e-05
17:79154638 C T 1.699350 9.7397e-07
17:79156717 A G 0.039115 -8.0335e-06
17:79158040 C T 0.870334 1.6139e-05
17:79165857 A G 0.031207 5.4069e-08
17:79169670 T C 0.041831 -9.1487e-06
17:79170578 T C 0.099067 -1.6460e-05
17:79171158 G A 0.930586 1.4018e-05
17:79173184 C T 1.946429 1.2606e-05
17:79174864 C A 1.945412 1.3651e-05
17:79185328 T C 0.029612 -1.3189e-05
17:79190562 G A 1.884841 6.4287e-06
17:79191726 T C 0.974314 -1.4752e-05
17:79192304 G A 0.411144 -2.0907e-05
17:79193730 T C 0.041141 -2.5871e-06
17:79202956 C T 0.930987 1.6576e-05
17:79203510 T C 0.030476 -1.0524e-05
17:79207455 A C 0.025692 -3.2932e-06
17:79211974 T C 0.027596 -6.2810e-06
17:79213562 C T 0.872932 1.3593e-05
17:79214722 G A 0.027562 -7.3840e-06
17:79222834 T C 1.253484 1.4982e-05
17:79225092 G C 0.072362 -8.8434e-06
17:79225330 A C 0.084924 7.2591e-06
17:79226005 A G 0.036694 -2.7450e-06
17:79244503 C T 0.049206 5.0176e-06
17:79247798 A G 0.046088 -5.7927e-06
17:79248671 T C 0.051290 3.7795e-05
17:79254903 C T 0.219598 1.7179e-05
17:79260671 A G 0.183407 2.1045e-05
17:79261809 A C 0.960236 1.0974e-05
17:79262451 C T 0.247629 1.8099e-05
17:79264862 T C 0.167883 -2.3334e-05
17:79268733 C T 0.237889 5.7088e-06
17:79271930 C A 0.024628 -9.0588e-06
17:79272784 T C 0.089687 1.4070e-06
17:79281090 A G 0.034195 -1.6460e-05
17:79284738 G A 0.101060 7.0068e-07
17:79290694 C T 0.364165 -1.2803e-05
17:79293970 A G 0.124423 7.0937e-06
17:79297670 C T 0.142884 5.6922e-06
17:79304507 G A 0.476591 6.7752e-06
17:79306212 T C 0.034260 -4.1618e-06
17:79307794 T C 0.108108 -1.1143e-05
17:79313831 G A 0.060347 2.7115e-05
17:79317035 G A 0.183699 1.6374e-05
17:79323500 T C 0.055570 1.8617e-06
17:79323542 G T 0.250506 6.3628e-06
17:79327091 G A 1.722000 -7.2753e-06
17:79329094 C T 0.377023 -6.0316e-06
17:79332221 C T 0.075496 -5.5018e-06
17:79333703 A G 1.777454 -6.4328e-06
17:79335335 T C 0.049916 -2.4973e-06
17:79337431 A G 0.100264 7.7942e-06
17:79337925 A G 1.019648 -1.2586e-05
17:79339602 C T 0.075921 2.8227e-05
17:79341146 T C 0.025723 1.2849e-05
17:79344460 C T 1.386427 -9.3583e-06
17:79345800 T G 0.031914 -2.7268e-08
17:79347370 T C 0.041328 9.5951e-06
17:79347788 G A 0.398364 -2.1753e-05
17:79354342 C T 0.740546 -2.3926e-06
17:79363127 C T 1.885973 -3.5589e-05
17:79366663 T C 0.711226 -1.0729e-05
17:79368631 A G 0.401267 -1.2958e-05
17:79369165 T C 0.228091 1.1597e-05
17:79382416 T C 0.530478 -4.2555e-07
17:79383411 G A 0.141966 -2.8310e-05
17:79384819 G A 0.519340 -1.6636e-05
17:79387495 T G 0.023228 1.0325e-05
17:79389486 A G 1.557469 1.5979e-06
17:79391999 T C 0.083959 3.5989e-06
17:79392338 T C 0.309380 -7.7480e-06
17:79392745 T C 0.025471 -5.4106e-06
17:79402603 T C 0.325604 -7.5504e-06
17:79403664 C A 0.330422 -1.5908e-06
17:79406437 A G 0.146179 1.4645e-05
17:79406783 A G 0.509171 -3.7019e-05
17:79406838 C T 0.031686 6.2235e-06
17:79406982 G T 1.223943 1.4102e-06
17:79409189 A G 0.710679 1.5870e-06
17:79411512 A C 0.068394 7.2707e-06
17:79412465 A C 0.177131 5.9252e-06
17:79413170 G A 0.418552 1.5247e-06
17:79415652 A G 0.182203 7.3239e-10
17:79416213 T C 0.173207 2.2966e-06
17:79418260 G A 1.611023 2.2198e-05
17:79420224 G C 0.780303 9.1681e-06
17:79427389 A G 0.020671 2.1779e-06
17:79429408 G C 0.175356 -2.8054e-07
17:79430737 A G 0.049223 -1.0389e-06
17:79432003 A G 0.069268 1.3641e-05
17:79432202 C T 1.303859 5.9326e-06
17:79438547 T C 1.658270 -1.3154e-06
17:79446592 G A 0.302322 3.5581e-06
17:79446628 T C 0.026495 -5.0132e-06
17:79457543 G A 0.436405 1.3746e-05
17:79461486 A G 1.524453 1.9963e-06
17:79461885 T G 0.160421 1.7428e-05
17:79467404 A G 0.071692 -4.2326e-06
17:79467455 A G 0.024812 -2.1808e-07
17:79471895 T C 1.656584 -5.0258e-06
17:79476101 G A 0.364621 -3.7457e-06
17:79478870 A C 0.430673 -7.4166e-06
17:79478916 T G 0.847892 3.6583e-06
17:79483206 A G 0.034542 -1.1635e-05
17:79484154 A G 0.034277 -4.9082e-06
17:79487587 T C 0.020232 2.7788e-06
17:79488775 T C 0.779297 -1.0992e-05
17:79503472 G A 0.375871 4.2834e-05
17:79505189 T G 0.800209 2.6141e-05
17:79505624 T C 0.160356 2.1050e-05
17:79506626 A G 0.020719 8.8017e-07
17:79506670 A C 0.054567 -1.6281e-05
17:79508400 C T 1.810011 4.9857e-07
17:79512647 T C 0.165344 3.8555e-07
17:79514129 A G 1.329997 -8.3511e-06
17:79517183 T C 0.214342 -1.3268e-06
17:79518110 C T 0.041345 3.1586e-05
17:79518598 G A 0.068761 1.0793e-05
17:79521295 A G 0.274342 -1.2366e-05
17:79523741 A G 0.241146 5.1851e-06
17:79524790 A T 1.290552 3.1532e-07
17:79524903 C T 0.089521 -5.7114e-06
17:79524971 A G 0.160138 -6.3410e-06
17:79525660 G A 0.330677 1.1326e-05
17:79525828 T C 0.045146 1.6005e-05
17:79525862 G A 1.644419 1.6029e-05
17:79532109 G C 0.452924 1.9770e-06
17:79544372 T C 0.057712 1.2675e-05
17:79557043 A C 0.718947 1.4040e-05
17:79560408 C T 1.472963 1.4250e-05
17:79564304 T G 0.220693 -5.7389e-06
17:79567971 A G 0.023952 -1.4191e-05
17:79571637 G C 0.198002 8.6140e-07
17:79577127 G T 1.015466 9.3164e-06
17:79580638 C G 0.084656 7.8570e-06
17:79581648 T C 0.034321 1.6391e-05
17:79588342 C T 0.085196 9.9637e-06
17:79596811 T C 0.900453 -1.4507e-05
17:79599226 A G 0.300497 -1.5779e-06
17:79607787 T A 0.057756 -9.3652e-06
17:79612161 T C 0.681583 -9.5913e-06
17:79612541 A G 0.199580 -1.0203e-06
17:79612633 C T 0.085336 6.6836e-06
17:79614134 C T 0.073708 1.3165e-05
17:79617222 T C 0.028582 1.8593e-05
17:79617871 G A 0.753931 -3.1998e-06
17:79619988 T C 0.197074 3.5134e-06
17:79622899 C T 0.561236 -7.0343e-07
17:79623591 T C 0.048505 1.2146e-05
17:79630163 C T 0.104677 3.4662e-06
17:79630238 G A 0.717862 -4.3346e-05
17:79634162 G T 0.322072 -2.3271e-05
17:79636596 T C 0.060602 -1.0504e-05
17:79637367 G C 0.430877 -1.8574e-05
17:79638805 T C 0.332996 -2.4444e-05
17:79639708 T C 0.097194 3.9986e-06
17:79648574 T C 0.031204 2.8219e-06
17:79650828 G T 0.457021 -9.6728e-06
17:79651755 G A 0.047356 -1.0192e-05
17:79654783 G A 0.169080 4.1058e-06
17:79656749 T C 0.022983 1.7778e-06
17:79664840 A G 0.026372 2.5215e-06
17:79671332 C T 0.022344 2.5311e-05
17:79671714 C T 0.123128 9.1451e-06
17:79672605 A G 0.276854 -1.6429e-05
17:79673088 A G 0.324693 -1.9984e-05
17:79676166 C T 0.445615 -1.1822e-05
17:79680353 T C 0.120204 8.3817e-06
17:79682214 A G 0.334141 1.8190e-05
17:79682558 C T 0.802239 7.4770e-06
17:79686552 C G 1.155732 -3.7336e-06
17:79690937 C T 0.089599 -1.2557e-05
17:79693217 C T 0.060439 2.5163e-06
17:79693829 T C 1.004182 7.9642e-05
17:79694628 C T 1.810977 3.3892e-05
17:79695687 T G 0.066521 -1.1086e-06
17:79697171 C T 0.020865 -1.0131e-06
17:79697383 A G 0.415618 -1.8430e-06
17:79698099 C T 1.269205 -6.8985e-06
17:79702205 C T 0.145288 -5.6371e-06
17:79774811 C T 0.327607 1.0001e-05
17:79798935 C T 0.401155 7.8972e-07
17:79809146 A G 0.350573 7.5400e-06
17:79810463 G A 0.408200 6.0213e-07
17:79816926 T C 0.932758 -1.3656e-05
17:79818260 T G 0.405347 -4.8635e-07
17:79832479 A G 0.043576 -6.4328e-06
17:79898737 C T 0.024146 1.2824e-05
17:79901665 G T 1.220427 5.6975e-07
17:79912164 A G 0.099921 3.3661e-06
17:79917188 G C 0.100638 7.8022e-07
17:79921278 G C 1.209116 -8.7162e-06
17:79930426 A C 0.044959 7.4709e-06
17:79934194 A C 0.609819 -1.1828e-05
17:79945390 T C 0.057137 3.1511e-06
17:79949231 C T 1.326679 -6.1554e-06
17:79958567 T C 0.044245 6.8852e-06
17:79959703 G C 1.447498 8.0672e-06
17:79975835 G C 1.159428 -2.0239e-05
17:79977600 T C 0.047591 3.4459e-05
17:79979504 C T 1.386016 4.9255e-06
17:79986156 T C 0.218782 2.6210e-05
17:79990481 A G 0.064461 -4.2558e-06
17:79992815 G A 0.268691 4.3390e-05
17:79993388 T C 0.245188 3.6276e-05
17:79997489 T C 0.245658 2.7308e-05
17:79998444 T C 0.065362 8.2175e-07
17:80004019 G A 0.357695 3.4720e-05
17:80005032 A G 0.610275 1.0889e-05
17:80006957 C A 1.405425 -1.8149e-06
17:80008392 T G 1.307837 2.6407e-06
17:80011434 C T 1.100152 -8.1255e-06
17:80012769 A G 0.160506 2.1183e-05
17:80013235 G A 1.906321 -9.0235e-06
17:80013918 T C 0.066368 2.3525e-06
17:80017898 A G 0.027821 -1.7083e-05
17:80019207 C G 0.125028 1.5058e-05
17:80020812 T C 0.099479 -4.3479e-05
17:80030805 C T 0.042229 -9.2990e-06
17:80031680 A G 0.126616 -3.3610e-05
17:80035818 C T 0.403668 -5.5498e-06
17:80038952 G T 1.496466 2.8170e-05
17:80039481 A G 1.085784 3.7113e-05
17:80041398 A G 0.023755 -2.3644e-06
17:80042792 T C 0.058637 -2.6430e-06
17:80043739 G A 0.686421 1.3869e-05
17:80044078 A G 0.428476 8.7301e-06
17:80059596 C T 1.115196 1.6240e-05
17:80059690 A G 0.100971 -8.5123e-06
17:80067349 A G 0.066616 -3.8251e-05
17:80068248 T C 0.044395 8.9971e-06
17:80070674 T C 0.090143 3.8282e-06
17:80071049 G A 1.169910 1.0368e-05
17:80071450 A G 0.463783 7.6936e-06
17:80079599 T C 0.048624 -5.2661e-06
17:80084429 C T 0.405327 1.0547e-06
17:80092131 C T 1.535992 -7.9400e-06
17:80093273 A G 0.086169 1.1058e-06
17:80095428 T G 0.672713 1.4298e-05
17:80103805 T C 0.026376 -3.2440e-06
17:80114342 A G 0.063393 2.0224e-05
17:80135725 C T 1.483873 -3.4586e-07
17:80136105 A G 0.034484 2.2459e-06
17:80141493 T C 0.471321 6.4173e-06
17:80142322 A G 0.026066 -8.5562e-06
17:80144334 A G 0.415268 -2.2823e-05
17:80146185 C T 0.053955 -8.8361e-06
17:80159665 A G 0.461896 5.2463e-06
17:80161489 T C 0.021137 -1.2157e-06
17:80165908 C G 0.808196 -1.6330e-05
17:80167917 G A 1.968123 7.9568e-08
17:80171381 T C 0.115516 1.3097e-05
17:80176641 T C 1.332713 -1.5240e-05
17:80191161 C T 1.396739 -2.3954e-05
17:80191189 G T 0.487004 -2.5230e-06
17:80200881 T C 0.117545 1.7091e-05
17:80205713 G A 1.964322 3.1705e-06
17:80206871 A G 0.053731 1.4942e-05
17:80208097 A G 0.023197 -6.2811e-06
17:80215717 T C 0.054962 -1.1465e-05
17:80219895 C T 0.037415 -8.7618e-06
17:80225545 C T 1.730778 -1.1943e-05
17:80228379 G A 1.964281 2.8850e-06
17:80230357 A G 0.063702 3.3249e-06
17:80235063 T C 0.109770 -2.9216e-05
17:80236053 A G 0.084472 8.4703e-06
17:80244003 C A 0.081171 -1.8996e-06
17:80254672 G A 0.076102 2.6094e-06
17:80255037 G A 0.092526 -6.5639e-06
17:80257460 C A 1.961759 6.8597e-06
17:80258752 T C 0.542836 4.2248e-06
17:80259656 C T 0.092771 -7.7969e-06
17:80268172 A G 0.116339 -2.7681e-05
17:80269037 T C 0.031129 1.7612e-06
17:80269470 T C 0.391010 1.2139e-05
17:80269670 T C 0.040920 -3.1958e-05
17:80273234 T C 0.040774 -3.4221e-05
17:80282028 A G 0.093944 -1.0517e-05
17:80285076 C T 0.097548 -1.7393e-06
17:80285990 A C 0.086213 1.5899e-06
17:80289284 G A 0.997695 3.3851e-05
17:80293915 A G 0.042790 2.6230e-05
17:80294859 A C 0.074371 6.0487e-05
17:80303610 G A 0.576766 -1.0130e-06
17:80307845 T C 0.097102 -3.5160e-07
17:80309791 T C 0.086162 -1.4180e-07
17:80320077 G C 0.086400 -1.6327e-06
17:80320855 A G 0.029198 -2.3145e-05
17:80336569 T C 0.536961 2.7275e-05
17:80337369 A G 0.129018 -8.9536e-06
17:80342514 G A 1.106690 2.8751e-05
17:80347189 C T 0.090904 9.6365e-06
17:80349932 A G 0.713041 3.1635e-05
17:80350331 A G 0.389630 -7.1057e-07
17:80352300 T C 0.035447 1.3383e-05
17:80352303 A G 0.708734 3.0878e-05
17:80354688 A G 0.061595 -3.0131e-06
17:80361038 G A 0.707925 3.0850e-05
17:80367353 A G 0.591705 8.4023e-06
17:80373377 T G 0.157378 -4.2421e-06
17:80377406 C T 0.596193 -1.6802e-05
17:80377452 C T 0.031992 2.6490e-06
17:80379332 G T 0.488051 -1.5602e-05
17:80385268 C T 1.091057 -3.9411e-06
17:80385706 A G 0.224405 1.7935e-05
17:80385765 T G 0.761907 3.5980e-06
17:80388013 A G 0.510704 -9.8367e-06
17:80391684 G A 0.661531 -6.7588e-06
17:80401946 G A 0.207801 1.9337e-06
17:80404555 A G 0.033240 -1.3263e-05
17:80405310 T C 0.069652 2.2914e-05
17:80406103 T C 0.069819 8.9969e-07
17:80408815 T C 0.256829 4.8595e-06
17:80417205 T G 0.063964 1.3683e-05
17:80420966 A G 0.081800 4.1397e-05
17:80421139 G A 0.440852 -2.8869e-05
17:80426635 C T 0.150422 4.3188e-05
17:80427340 C G 0.697310 -2.1163e-05
17:80429853 A G 0.207753 5.3684e-06
17:80433518 A G 0.033349 -1.7289e-05
17:80435812 C T 0.068676 1.5326e-06
17:80436297 A G 0.165303 4.8967e-06
17:80437415 G A 0.034852 -1.2478e-06
17:80448030 T G 0.022061 1.2874e-05
17:80454110 G A 0.031931 -9.0209e-06
17:80454770 T C 0.705541 -1.2027e-05
17:80456561 G T 0.052398 2.0939e-06
17:80457197 T C 0.037541 -2.3011e-05
17:80459681 G A 0.742610 -1.8228e-05
17:80464705 T C 0.131583 -2.1681e-05
17:80476993 C G 0.141871 -5.5737e-06
17:80479982 A G 0.196160 8.5744e-06
17:80481781 T C 0.201943 4.1199e-06
17:80486673 T C 0.122479 1.7548e-05
17:80486920 A G 0.087671 2.0738e-05
17:80498755 G A 0.213607 2.2682e-05
17:80502362 C T 0.374599 1.5677e-06
17:80503161 A G 0.482013 5.0748e-06
17:80505809 A G 0.891631 -1.3778e-05
17:80506440 C T 0.119949 -1.1566e-05
17:80508790 T C 1.264935 -1.6505e-05
17:80510765 C G 0.062574 2.2133e-05
17:80512190 A G 0.115737 2.2505e-05
17:80513963 T C 0.073140 -1.5091e-05
17:80516236 A G 0.151384 -2.1097e-06
17:80516326 T C 0.087559 -2.3702e-05
17:80524455 T C 0.122074 9.0857e-07
17:80530429 C T 1.270993 -1.4108e-05
17:80530443 C T 0.204652 -2.6032e-06
17:80531364 T C 0.035814 -2.5562e-05
17:80535582 A G 0.180707 2.4631e-06
17:80536366 A C 0.054890 2.6674e-05
17:80541103 T C 0.732709 1.4059e-05
17:80544855 C T 1.201511 -4.1053e-05
17:80544930 C T 0.286843 -1.0516e-05
17:80545076 G A 0.072097 -6.5589e-06
17:80545156 G A 1.975681 -8.7083e-06
17:80545238 G A 0.589080 -3.7538e-06
17:80546400 T C 0.587581 -8.6783e-06
17:80552569 A G 0.306402 -4.7445e-06
17:80553009 T C 0.086709 -4.5418e-06
17:80553085 A G 1.453502 -8.4690e-06
17:80555865 C T 0.318152 -1.0034e-05
17:80556270 T C 0.119490 -2.1951e-05
17:80556833 A G 0.081878 1.2493e-05
17:80559272 T C 0.069027 -9.2599e-06
17:80561616 T C 1.638092 -1.4648e-05
17:80561753 A G 0.482850 8.4264e-06
17:80562220 T C 0.317982 -4.9077e-06
17:80563431 T C 0.032723 -1.5092e-05
17:80569925 C A 0.070645 1.1930e-05
17:80569978 G C 0.165803 2.4902e-05
17:80571060 G A 0.669898 3.3739e-06
17:80573379 G A 0.046751 3.6633e-06
17:80573681 G A 0.152339 1.9961e-05
17:80574532 G A 0.515328 -1.3285e-05
17:80576672 G A 1.563772 -1.9374e-05
17:80580843 C T 0.472025 -2.6964e-05
17:80584051 T C 0.075459 8.9331e-06
17:80588575 A C 0.756729 2.9223e-06
17:80588763 G T 0.121091 -2.5968e-05
17:80590382 C T 0.486045 -1.6686e-05
17:80590388 G A 0.141596 -2.8517e-05
17:80590530 C A 0.228658 -1.2221e-05
17:80608149 A G 0.212812 1.3434e-05
17:80609934 A G 0.791146 -1.6390e-05
17:80610696 T C 0.044782 -5.2307e-06
17:80611005 A G 1.430700 -5.0086e-05
17:80613020 A G 0.068438 8.9188e-06
17:80618760 T C 0.147916 -3.3254e-05
17:80620739 A G 0.044636 -8.5903e-06
17:80624957 G A 0.484121 -1.9542e-05
17:80627639 A G 0.636518 -6.5263e-05
17:80627972 A G 0.268457 -8.3942e-06
17:80631521 T A 0.448787 -3.9281e-05
17:80633526 G A 1.778631 1.6785e-05
17:80633594 C T 1.156385 3.6110e-06
17:80636382 C T 1.334662 2.6348e-05
17:80636719 G A 0.034212 -1.4473e-05
17:80639748 A C 0.310812 -7.3434e-06
17:80651648 A C 0.023727 1.9429e-05
17:80661316 T C 1.528142 1.4288e-05
17:80662614 T C 1.615041 3.8950e-06
17:80666076 G A 1.718648 1.9695e-05
17:80667525 C T 0.680481 -2.3642e-05
17:80667893 T C 0.023343 -1.2496e-06
17:80667919 T C 0.449576 -1.0741e-05
17:80680449 T G 0.773864 -3.8416e-05
17:80681072 C T 1.199699 -6.0893e-05
17:80681175 G A 1.785308 9.1557e-07
17:80684784 A G 0.036980 -1.4139e-07
17:80685533 T C 0.623946 5.1425e-05
17:80690632 T C 1.098384 -4.4817e-05
17:80691134 T C 0.039084 1.2701e-05
17:80699238 G A 0.021745 -2.4966e-05
17:80703435 A G 0.222389 1.6274e-05
17:80703621 G T 0.043351 2.0619e-06
17:80704231 A G 0.191437 3.7942e-05
17:80708024 T C 1.243125 6.4318e-06
17:80721000 G A 0.799907 -1.5714e-05
17:80731098 A G 0.213043 -1.1341e-05
17:80734906 G T 0.851812 -1.3568e-05
17:80737551 C T 0.049342 -6.8986e-06
17:80744373 T C 0.084866 1.2894e-05
17:80746367 C G 0.064318 -1.9007e-05
17:80752787 G T 0.839032 -1.2457e-05
17:80754807 C G 0.059694 -1.3553e-05
17:80755271 T C 0.035341 8.6624e-06
17:80763292 T C 0.059507 -2.8776e-05
17:80764011 A G 0.142079 1.7835e-05
17:80778400 C A 0.054248 -4.0330e-06
17:80779610 T C 0.113234 -1.8499e-05
17:80780030 G A 0.142568 -2.2153e-05
17:80780486 G A 1.133399 -5.0279e-06
17:80784286 T C 0.023064 4.7806e-06
17:80784976 G A 0.051127 7.9888e-06
17:80789269 A G 0.043831 -7.1158e-07
17:80789468 A G 0.217507 -3.7942e-05
17:80789628 C T 0.355040 -3.1045e-05
17:80790442 G T 1.676775 -8.7085e-06
17:80791139 T C 0.042246 -1.5481e-06
17:80811681 A G 0.057137 -2.0947e-05
17:80812436 G A 0.131753 -1.3452e-05
17:80813621 T C 0.099407 -2.0805e-06
17:80828203 T C 0.106261 2.6528e-05
17:80837899 T C 0.032679 2.8953e-05
17:80838723 T C 0.044680 -4.6282e-06
17:80842024 C A 0.042661 -2.5681e-06
17:80849805 A G 0.080110 -2.1026e-05
17:80858308 T C 0.278112 6.3910e-06
17:80860251 T G 0.528829 -1.5451e-05
17:80863857 C T 0.850588 -1.1471e-05
17:80865050 T G 0.032676 1.3285e-05
17:80867153 G A 0.185063 4.8933e-05
17:80874102 C A 0.829496 -5.1020e-06
17:80878946 A G 0.028953 -1.5725e-05
17:80886864 T C 0.046955 -1.6961e-05
17:80887244 C T 0.500916 -1.3609e-05
17:80893271 T C 0.312389 9.3778e-06
17:80893588 T C 0.227509 -1.8078e-05
17:80893992 G C 0.811082 7.9822e-05
17:80894178 T C 0.050753 -2.4962e-05
17:80895745 C T 1.434514 3.0982e-05
17:80895933 G A 1.633067 4.5350e-05
17:80896162 A G 0.186144 4.2155e-05
17:80899281 A G 0.966294 4.4503e-05
17:80901186 A G 0.043977 -1.8769e-06
17:80902741 G A 1.339975 3.2301e-05
17:80904844 T C 0.443055 1.8559e-07
17:80916293 G A 0.167944 6.9778e-07
17:80917292 C T 0.044483 -2.5094e-06
17:80921487 T C 0.625693 -3.6363e-05
17:80923546 A G 0.028647 3.7511e-06
17:80924707 A C 0.495283 7.0486e-06
17:80925300 C G 1.663350 -4.0332e-06
17:80926215 A C 1.023996 3.2827e-05
17:80928947 T C 0.867784 -2.3407e-05
17:80931905 A C 0.277279 2.2340e-06
17:80936029 T C 0.168237 8.2954e-06
17:80938468 G A 0.023408 -1.7575e-05
17:80939541 A G 1.376452 4.9174e-06
17:80940601 A G 0.514291 -4.0200e-06
17:80943082 A G 0.025801 1.2257e-05
17:80943125 G A 0.056757 -2.1377e-05
17:80943610 A G 1.545770 1.0269e-05
17:80943893 G T 0.693581 -8.1398e-06
17:80944629 A G 0.153417 6.0530e-06
17:80953207 C A 0.092237 -8.1286e-06
17:80958998 C T 0.867975 1.1532e-05
17:80959633 C T 0.055927 -2.7467e-05
17:80960245 T C 0.024832 1.7373e-06
17:80963331 T C 1.139012 -9.9573e-06
17:80969370 A G 0.611951 -1.7693e-05
17:80971101 C T 1.285279 -9.9196e-06
17:80971695 T C 0.265139 5.6113e-06
17:80973939 A G 0.101043 -1.3303e-06
17:80978560 T C 1.300497 5.3311e-06
17:80988344 C T 0.274417 6.6022e-06
17:80995794 C T 0.257309 1.0319e-05
17:80998229 G A 0.509596 7.5758e-06
17:80999058 A G 1.194381 1.4840e-05
17:81004672 T C 0.827575 1.7814e-05
17:81012461 C T 0.509538 4.2539e-07
17:81012604 A G 0.198403 -6.1062e-06
17:81015359 G A 0.312032 8.7191e-06
17:81016049 C T 0.914967 -1.0306e-05
17:81018007 C G 0.162481 1.5386e-05
17:81022985 A G 0.399921 1.3061e-05
17:81023655 C T 0.571259 3.7364e-06
17:81024472 T C 0.532409 4.5820e-06
17:81026976 C G 0.938494 6.0314e-06
17:81028333 A G 1.058188 9.2301e-06
17:81028688 G C 0.237906 3.9155e-06
17:81029594 T C 0.226265 -3.2929e-06
17:81032839 T C 0.088929 1.6904e-05
17:81032917 C T 0.119752 -1.7474e-05
17:81033874 C T 1.351841 8.7638e-06
17:81034498 A C 0.061833 -6.9590e-06
17:81035656 T C 0.112007 -5.8775e-06
17:81036061 C G 0.562218 1.6878e-05
17:81040193 A C 0.533524 -1.1907e-05
17:81042402 T C 0.136659 -1.2976e-05
17:81042978 T C 0.105401 -1.6007e-06
17:81043175 T G 0.226809 1.0571e-05
17:81044305 A G 0.072841 1.1619e-05
17:81046413 T C 1.063604 5.0917e-06
17:81047572 T C 0.895071 4.2520e-06
17:81047708 G A 0.070400 -2.3784e-05
17:81047721 T C 0.405779 1.4879e-05
17:81049906 C T 1.429326 -1.7243e-05
17:81051887 G T 1.304777 6.8474e-06
17:81052130 G A 0.020736 1.0011e-05
17:81103682 C T 0.591369 1.9854e-05
18:65863 T C 0.315697 2.7914e-05
18:82931 T C 0.188388 1.9560e-05
18:84627 A C 1.089898 4.2442e-06
18:100949 G C 0.313746 2.8019e-05
18:115408 T G 0.548993 -5.1917e-05
18:134177 A G 0.060928 -1.4503e-05
18:136305 C T 1.663717 -1.2734e-05
18:144042 G A 0.114676 3.8206e-05
18:148913 A G 0.547446 -3.7694e-05
18:155280 A G 0.037289 1.2170e-05
18:161221 T C 0.056287 -2.0809e-05
18:166819 C T 0.465748 6.9669e-06
18:175846 G C 0.024101 -1.2944e-05
18:180584 A C 0.101335 3.7954e-05
18:191652 T C 0.088688 1.0020e-05
18:202494 G A 1.480956 3.0691e-06
18:208512 T C 0.526816 -1.9967e-05
18:213466 C T 0.054934 1.1309e-05
18:213592 G A 0.236077 -1.0131e-05
18:224184 G C 1.310278 -8.2462e-06
18:224637 C T 0.055067 -5.8065e-06
18:227116 G A 0.066310 -9.7977e-06
18:229038 C T 0.120972 -2.9960e-05
18:229887 T C 0.460975 1.4205e-05
18:241993 C G 0.058157 1.3515e-05
18:273061 A G 0.530865 -1.7889e-05
18:274474 T C 0.209184 2.2333e-06
18:278796 G A 0.253202 3.0525e-06
18:279300 C T 0.531895 -2.3877e-06
18:283900 C T 0.102875 -1.5381e-05
18:287705 G T 0.142857 4.7320e-06
18:293384 G C 0.702403 4.4071e-06
18:293519 A G 0.167390 4.1927e-06
18:294906 G T 0.071267 -1.0265e-05
18:297913 A G 0.076816 5.1797e-05
18:298506 T G 0.049600 -2.6377e-05
18:301603 G A 0.611268 -1.8442e-05
18:303569 T C 0.174424 2.4279e-05
18:304244 T G 0.109043 1.3103e-05
18:306394 C A 0.934336 3.6068e-05
18:308555 G A 0.170491 -2.2888e-05
18:311250 A C 1.106846 1.0199e-05
18:311798 T C 0.051606 -6.7618e-06
18:314269 C T 0.058548 -4.6216e-06
18:316120 T C 0.065304 3.5556e-05
18:320449 C T 0.159996 1.2911e-05
18:321998 C T 0.416291 -6.0354e-05
18:322109 G A 0.694710 1.1743e-05
18:322367 T G 0.366385 -2.8690e-06
18:331733 A G 0.048910 4.3418e-05
18:331827 T C 0.171745 4.2607e-06
18:332259 C G 0.043327 -9.4023e-06
18:332528 G A 0.979951 -4.9088e-06
18:334758 C T 1.645735 -4.5511e-06
18:335363 T C 0.128088 5.3912e-06
18:337772 T C 0.117705 -6.2628e-06
18:338054 T C 0.035698 -9.4891e-06
18:338768 A G 0.317945 2.2597e-05
18:339756 C T 1.386267 -6.8847e-06
18:339994 G A 0.045530 1.2473e-05
18:341889 A G 0.174530 -1.1244e-05
18:342992 A T 0.555201 4.3379e-06
18:343869 A G 0.048655 -1.3547e-05
18:345320 C T 0.121360 -3.8860e-06
18:346821 T C 0.529652 -1.5516e-06
18:351004 C A 0.848654 -4.2959e-05
18:351378 T C 0.138607 -2.7270e-05
18:352577 G A 0.499407 -9.0359e-05
18:354059 G A 0.058800 -4.3645e-06
18:355568 T C 1.278826 -3.0829e-05
18:356374 G A 0.649482 5.8308e-06
18:357443 G C 0.053360 2.0574e-05
18:361437 G A 0.583478 4.1416e-05
18:362116 T C 0.059082 5.0320e-07
18:362857 A G 1.226489 -2.2074e-06
18:364326 A G 0.996576 2.9852e-06
18:364907 A G 0.107020 -1.4849e-05
18:365030 T C 0.033315 3.9182e-06
18:365759 C T 1.294697 3.4152e-06
18:366043 C A 0.534612 8.2869e-06
18:367725 A C 0.496224 -2.4387e-06
18:370039 G A 0.128170 2.3187e-05
18:371396 A G 0.095834 -1.9567e-05
18:372041 T C 0.847647 -2.0796e-05
18:373036 G A 0.073773 1.4287e-06
18:376543 C G 0.026916 6.3129e-06
18:379644 C T 0.430890 -4.3506e-05
18:385735 G A 0.430574 -4.9899e-05
18:386092 A C 0.198658 5.9068e-06
18:387554 C T 0.020056 3.7107e-06
18:388703 G A 0.120758 -8.4191e-06
18:389081 G T 0.345823 -1.9119e-05
18:391402 C A 0.371148 1.3385e-05
18:392278 A G 0.181568 -5.2519e-06
18:392838 A G 0.084190 -1.1769e-05
18:393838 T C 0.086389 -2.5638e-05
18:395885 T C 0.335399 -1.6429e-05
18:399706 A C 0.035317 -1.8311e-07
18:400450 A C 0.182594 9.8296e-05
18:400706 C T 0.473167 -7.3197e-05
18:403622 C T 0.081164 3.0778e-05
18:409864 C A 0.040910 -6.4299e-06
18:413832 G A 0.756648 -1.1126e-06
18:424886 G A 0.519282 -5.9839e-05
18:428607 T C 1.337395 -4.7579e-05
18:439151 C A 0.039142 1.0895e-05
18:448051 C T 0.827554 4.2976e-05
18:452663 G A 0.493790 5.5927e-05
18:453958 T C 0.217697 -1.2763e-05
18:457450 G T 0.040149 3.3486e-06
18:460131 C A 0.043851 -1.3016e-07
18:460565 A G 1.516892 4.3308e-05
18:464399 C T 0.048713 -3.1123e-06
18:466283 G T 0.887449 5.5424e-05
18:466351 T C 0.490543 -1.6421e-05
18:472143 G A 0.023625 1.1860e-05
18:473173 G T 1.085662 4.8251e-05
18:475155 C A 0.340893 1.0982e-06
18:480801 C A 0.029031 7.7252e-06
18:481008 C G 0.183519 6.1902e-05
18:482029 C T 0.275114 3.5387e-06
18:487336 A G 0.050532 -2.6188e-06
18:489191 T C 0.071964 -7.4385e-06
18:489242 T C 0.726719 -3.7940e-05
18:489385 T C 0.934849 -1.2731e-04
18:491333 C T 0.085458 -2.7697e-05
18:492199 T C 1.313124 -2.4913e-05
18:493505 G T 0.147134 -1.5016e-05
18:494113 G A 0.565418 -5.0429e-05
18:495656 A C 0.418066 -5.2811e-06
18:496088 A G 0.053738 -8.1492e-06
18:496180 G T 0.331180 -1.6645e-05
18:497729 C T 0.529155 -3.2033e-06
18:498345 C T 0.266668 3.4922e-06
18:499706 T C 0.307840 2.8248e-05
18:499745 T C 0.081756 -2.1065e-05
18:499963 A G 0.375453 -1.6861e-06
18:503177 T G 0.401342 -1.3781e-05
18:506034 G A 0.427473 4.1035e-05
18:508489 A C 0.054673 -2.3336e-05
18:509034 T C 0.055910 -1.1938e-05
18:510930 C T 0.060415 1.5389e-05
18:511960 T C 0.403977 -1.2785e-05
18:513882 C A 1.577620 -2.0480e-05
18:516519 G A 0.347662 4.2774e-05
18:517029 G T 0.778325 -1.7305e-05
18:519222 T C 0.238328 -4.6481e-06
18:519393 G A 0.548126 -3.8578e-05
18:520403 T C 0.641417 -1.5820e-05
18:521402 C T 1.728919 -6.3564e-05
18:522508 G A 0.073052 -1.0356e-05
18:526548 A G 0.108590 1.3786e-05
18:530318 G A 1.211122 -1.6539e-05
18:532488 G A 0.106955 7.8548e-06
18:532550 G A 0.085492 -9.8284e-06
18:544739 C T 0.034087 -1.1796e-05
18:545463 A G 1.808372 -5.2881e-05
18:549346 T C 0.169777 -2.8389e-05
18:550464 T C 0.641778 5.8229e-05
18:551899 T G 0.820204 6.2342e-05
18:555074 C T 1.535968 -1.1063e-05
18:555705 G C 0.064481 -1.8169e-05
18:560019 G A 1.537577 -1.0998e-05
18:560682 G T 1.277130 -2.1238e-05
18:561648 A T 0.048852 -3.5625e-05
18:564104 T C 0.030442 -2.1653e-05
18:566295 C T 0.130954 -3.6077e-05
18:567127 C A 0.496048 1.1915e-05
18:568118 G A 0.290273 6.6134e-06
18:571960 T C 0.593062 -1.0358e-06
18:575087 T G 1.603798 -4.5347e-06
18:578471 A G 0.038316 -4.2284e-05
18:578479 G A 1.011767 -2.1586e-05
18:579153 T C 0.076673 -3.7431e-05
18:580623 C T 0.276117 -1.2432e-05
18:582022 C T 0.689773 -5.0018e-06
18:583864 C A 0.093427 1.4676e-07
18:585462 G A 0.637358 2.1863e-05
18:594505 C A 0.331734 2.9887e-05
18:595706 A G 1.197550 -1.1610e-05
18:597146 A G 0.190747 1.5724e-05
18:597950 T C 0.293520 2.8528e-05
18:600441 T C 0.733447 -7.3091e-06
18:603733 A C 0.051803 3.2000e-05
18:605312 A G 0.374123 1.2086e-05
18:610273 A G 1.726960 -1.8113e-05
18:610531 A G 0.102593 -2.6731e-05
18:611323 G A 0.901861 -1.3783e-05
18:612454 G A 0.456117 -5.2539e-06
18:612753 C T 0.664006 2.8064e-05
18:612819 C T 0.506128 7.4452e-05
18:613020 T G 1.114183 -2.5310e-05
18:614449 T C 1.891342 -1.6182e-06
18:614955 T C 0.129040 -2.8219e-05
18:617110 G A 1.956921 -8.8410e-06
18:618124 C T 1.446342 -4.0601e-06
18:618201 T C 0.328348 2.3931e-05
18:618741 C G 0.086148 1.1537e-05
18:620709 C A 1.571078 7.8451e-06
18:622591 C T 0.396827 -1.4907e-06
18:622793 C G 0.023785 1.4441e-05
18:624390 G T 0.286153 1.3210e-06
18:629035 G A 0.214838 -8.3954e-06
18:629239 G C 0.994040 -4.1186e-05
18:630050 C T 0.401505 1.4889e-05
18:630914 G C 0.184393 -5.6090e-06
18:631314 T C 0.767942 -3.3348e-05
18:631435 A G 0.553634 -3.2137e-05
18:631994 A G 0.399479 1.7680e-05
18:632651 G A 0.406163 -2.6571e-05
18:635604 G A 0.173690 -1.5850e-05
18:641024 A C 0.497306 -8.5761e-07
18:642800 T C 0.517283 -2.3483e-05
18:647156 T G 0.025621 1.5091e-06
18:647388 T C 0.173524 2.2061e-05
18:649759 C T 0.894755 -1.4114e-05
18:651091 G A 0.502953 6.0544e-05
18:651574 C T 0.536876 5.8034e-06
18:657352 C T 1.397225 2.4760e-06
18:658064 C G 0.263462 -9.1003e-06
18:658147 A C 0.022735 -7.3686e-06
18:658170 T G 0.083812 -2.4498e-05
18:658332 T C 0.195163 8.4741e-07
18:659236 T C 1.046768 2.7399e-05
18:660383 G A 0.914603 -3.2865e-05
18:661647 A G 0.396542 9.5208e-06
18:667898 C T 0.602415 -1.2111e-05
18:668465 T C 0.314885 -1.6801e-05
18:674320 G A 0.187840 1.8668e-06
18:675307 G A 0.033869 8.2761e-06
18:675903 T C 0.611047 -2.9461e-05
18:676789 T A 0.398017 2.3329e-06
18:678158 G A 0.040958 -3.3191e-06
18:681724 T C 0.489636 -6.5237e-06
18:683607 T C 1.101043 -3.4337e-05
18:688463 T G 1.129234 -4.1786e-05
18:689018 A G 0.047101 -2.4976e-05
18:695367 A G 0.491492 -6.0080e-06
18:705519 T C 0.046204 -1.6387e-05
18:706558 T C 0.287006 -3.1356e-05
18:707497 C T 1.111405 -2.4851e-05
18:709140 A C 0.075309 -1.5172e-05
18:718874 A G 0.025563 1.5063e-05
18:729159 A G 0.830274 8.5910e-06
18:737535 A G 0.243757 2.1960e-06
18:740726 C T 0.213543 -4.3546e-05
18:750937 C T 1.041641 -1.6119e-05
18:755201 T C 0.039489 -1.2687e-05
18:800089 G A 0.426525 7.8219e-05
18:803740 A G 0.080872 1.5252e-05
18:807975 C T 0.628529 1.6297e-05
18:811672 T C 0.039377 -9.3690e-06
18:812661 T G 0.235740 -3.1718e-05
18:813222 T C 0.706099 3.3715e-06
18:813554 A G 0.611659 1.2730e-05
18:814443 G A 0.064185 -2.1089e-06
18:817883 G A 0.037466 7.4121e-06
18:823843 G T 0.020875 -7.4551e-06
18:826506 C T 0.024758 -1.3277e-06
18:830955 G A 0.040390 -1.5842e-05
18:833417 A G 1.367371 -6.9425e-06
18:833518 T G 0.475673 -1.5525e-05
18:835047 C T 0.057583 -1.9505e-05
18:838929 G T 0.057430 -1.9418e-05
18:841271 G T 1.292517 -1.1802e-05
18:845821 C T 1.151258 7.6331e-07
18:846744 C T 0.442072 1.8007e-05
18:847251 T C 0.841191 8.8876e-06
18:847307 G A 0.176532 1.4520e-05
18:848179 A G 0.037422 -9.6167e-06
18:848937 G A 0.310244 -3.7057e-05
18:853573 G A 1.099329 1.0637e-05
18:854050 C T 0.245671 1.4288e-05
18:855099 A G 0.912747 1.7176e-05
18:855443 T G 0.033060 -2.2364e-07
18:857026 T C 0.072076 -3.0334e-05
18:860310 A G 0.458990 1.8000e-05
18:861706 T C 0.036579 1.7788e-05
18:863355 A G 0.129710 -8.0866e-06
18:863556 T C 0.227911 9.6450e-06
18:864782 C T 0.098428 1.0771e-06
18:865028 A C 1.477672 -1.0259e-05
18:866463 T G 0.462243 -3.4801e-05
18:868276 C A 0.144907 9.8708e-06
18:870481 C T 0.285191 1.8260e-05
18:876569 A C 0.291446 1.3198e-06
18:881639 G C 0.123414 2.2927e-05
18:883067 A G 1.705861 -1.3718e-06
18:887771 C T 0.527788 1.4084e-05
18:888133 G C 0.065946 -1.0038e-05
18:888385 T C 0.256024 1.4066e-05
18:891060 T C 0.045952 -1.7101e-05
18:892467 T C 1.715255 3.0776e-05
18:895431 T C 0.283164 1.0805e-05
18:896372 C T 0.028266 -3.7512e-05
18:900332 A G 0.918608 -9.7893e-06
18:900440 T C 0.635226 -1.2655e-05
18:904159 G A 1.474122 7.6277e-06
18:905125 G A 1.519598 -4.8955e-05
18:905537 C T 1.967209 -2.0489e-06
18:907094 T C 0.097599 -1.9715e-05
18:907521 G A 0.190145 -1.8601e-05
18:907675 A G 1.438999 -2.7365e-05
18:907710 G A 0.455811 4.5539e-05
18:908766 T G 1.251628 4.9687e-06
18:908829 T G 0.035011 -1.4682e-05
18:908860 C T 0.049627 -5.1007e-06
18:909561 G A 0.643219 -3.9773e-06
18:910635 G A 0.617982 9.1766e-06
18:913491 C A 0.033587 8.5312e-06
18:913665 A C 1.134313 -8.1744e-05
18:914304 T A 1.229961 -3.1333e-05
18:918141 C T 0.383146 -3.8298e-05
18:918249 C T 0.450738 4.8590e-06
18:920526 A T 0.027685 -4.3142e-05
18:923096 G A 0.821101 4.8714e-05
18:928474 A G 0.186280 1.8938e-05
18:932779 T C 1.036446 1.6191e-05
18:933354 T C 0.103069 -3.3446e-05
18:938932 T C 0.864857 -3.7949e-05
18:945728 T C 0.869195 -9.7958e-06
18:951057 G C 0.821866 1.6477e-05
18:951623 C T 1.913478 1.4145e-06
18:953167 A C 1.519377 -1.3847e-05
18:954176 A C 0.070863 1.0604e-05
18:955285 A G 0.815876 -2.1293e-05
18:962050 T C 0.356662 -2.5778e-05
18:962062 G A 1.843176 -1.4752e-05
18:963295 T C 1.974199 -1.2429e-06
18:965990 C T 0.182615 1.2581e-05
18:968021 T C 0.919451 9.8261e-06
18:983039 T C 0.040101 9.4996e-06
18:984339 A G 0.559380 1.1357e-05
18:984954 C A 0.201895 1.4443e-05
18:985320 A G 0.157215 3.4455e-06
18:988105 C T 0.094046 1.6868e-05
18:1006470 G A 0.349689 6.9202e-06
18:1008715 A G 0.144543 2.7487e-06
18:1008726 T C 0.029116 5.7632e-07
18:1009543 C T 0.083986 -1.4180e-05
18:1010790 C G 0.042355 2.4286e-06
18:1017892 G A 0.199478 9.3625e-06
18:1019854 G A 0.179072 -1.5699e-06
18:1025721 T C 0.076496 -1.4056e-05
18:1027770 A G 0.155957 2.5094e-05
18:1028326 T C 0.155311 2.5009e-06
18:1038880 C A 1.147025 3.5240e-06
18:1040133 T G 0.551244 -2.5449e-06
18:1040186 T C 0.673685 -5.1484e-06
18:1046049 C T 0.318540 -1.8197e-05
18:1047328 T C 0.383055 1.4223e-05
18:1050659 T C 0.146641 1.0001e-05
18:1053752 G A 0.033777 1.9440e-05
18:1054617 A G 0.248632 -2.9340e-05
18:1063447 C T 1.180772 -2.1897e-06
18:1067457 C G 0.070512 5.2144e-06
18:1071840 C T 0.033254 7.5591e-06
18:1078002 A G 0.913318 8.4270e-06
18:1078213 A C 1.308405 8.0799e-06
18:1081064 A G 0.281329 7.8146e-06
18:1082023 T C 0.327179 9.6593e-06
18:1089119 A C 0.132712 -5.9226e-06
18:1090384 C A 0.070519 -1.3496e-06
18:1095511 G A 0.023765 1.5982e-05
18:1096439 A G 0.936858 6.8111e-06
18:1097804 C A 0.347598 8.3618e-06
18:1099333 A G 0.061669 -5.2403e-06
18:1099406 C G 0.327692 2.2885e-06
18:1101785 C T 0.190339 -3.0633e-06
18:1104007 G C 0.332904 8.7849e-06
18:1126777 T C 0.139937 5.0811e-06
18:1127809 G A 0.048124 -5.3444e-06
18:1128178 A G 0.066174 -1.9063e-05
18:1128245 C T 0.225724 1.2059e-05
18:1131107 C A 0.062625 3.3637e-05
18:1134695 A G 0.099067 -1.7842e-05
18:1159238 A G 0.257669 3.4524e-06
18:1159778 T C 0.281312 9.0572e-06
18:1162781 C T 0.695869 -2.3014e-05
18:1167464 A G 0.060833 -8.2806e-06
18:1172054 A G 0.042365 -5.5204e-05
18:1173345 G T 1.236961 1.8888e-05
18:1175468 A G 0.051864 1.5356e-05
18:1175547 C T 1.380056 -9.8586e-06
18:1175842 A G 0.053721 2.5800e-06
18:1180575 T C 0.085363 7.9344e-06
18:1187213 A G 0.035345 -1.0122e-05
18:1187565 C T 0.139315 -8.8542e-05
18:1194377 A G 0.422098 1.2373e-05
18:1194443 A G 0.041733 -4.8810e-05
18:1194596 T C 0.044439 -1.9866e-05
18:1197256 C A 0.041396 1.7130e-05
18:1210675 A G 1.891202 6.1292e-07
18:1213233 A C 0.034155 6.2020e-06
18:1215306 G A 0.667069 -4.6004e-06
18:1216058 G A 0.034369 -1.8324e-07
18:1218394 A G 0.045275 -2.7299e-06
18:1234599 G T 1.793974 1.7597e-05
18:1255268 T C 0.977531 2.3209e-05
18:1265368 A G 0.037384 1.5531e-05
18:1266259 T C 1.131485 1.8158e-05
18:1287532 A G 0.226676 -2.0022e-05
18:1293997 T C 0.276317 2.1296e-05
18:1294940 T C 0.080372 1.5359e-05
18:1303484 T C 0.036127 1.0005e-05
18:1312467 T C 0.044378 1.2564e-06
18:1316717 G A 0.046945 1.9055e-05
18:1323701 C T 0.027202 -9.4966e-07
18:1342349 C G 0.048233 8.8933e-06
18:1359018 C A 0.028902 -7.2925e-07
18:1367066 A G 0.890097 3.6688e-05
18:1368972 T C 0.020175 1.8521e-05
18:1375378 G T 0.046557 6.5577e-06
18:1381678 A G 0.092203 -3.1390e-05
18:1383822 T G 0.245746 2.3585e-05
18:1396251 C A 0.033570 -3.2990e-05
18:1402163 T C 0.221383 1.8511e-05
18:1410761 A C 0.063376 -1.8383e-05
18:1420484 C T 0.963268 1.3541e-05
18:1427475 A G 0.048386 -6.2419e-06
18:1429646 T C 0.084231 -1.2441e-05
18:1433317 C T 0.987155 4.1635e-06
18:1435176 T A 0.067816 1.0716e-05
18:1436122 A G 0.319420 -1.1742e-05
18:1436199 G A 0.785597 4.6496e-06
18:1437602 G C 0.139991 3.6492e-06
18:1445652 A G 0.861787 -5.2418e-06
18:1446230 C T 0.119286 -1.2269e-05
18:1451929 T C 0.683211 -7.9280e-07
18:1460015 T C 0.188581 7.8987e-06
18:1460947 C T 0.151935 4.9949e-06
18:1466007 T C 0.612522 1.4390e-06
18:1466840 G A 0.057753 -8.5657e-06
18:1467977 T G 0.037565 -2.4718e-06
18:1473445 G A 0.107785 6.6373e-06
18:1475827 T C 0.992769 1.6587e-05
18:1481898 G A 0.464865 3.3995e-05
18:1485185 T G 0.031666 1.9529e-05
18:1485656 C G 0.477746 -2.3310e-05
18:1486482 G T 0.107526 1.7982e-05
18:1487818 G A 0.624796 2.0785e-05
18:1488639 G A 0.157918 -1.6936e-05
18:1494602 G A 0.082201 7.2719e-06
18:1500671 C T 1.786212 1.5698e-05
18:1506324 C T 0.173105 -1.9076e-05
18:1510746 A C 0.135826 2.8543e-05
18:1523921 C T 0.127398 -4.1869e-06
18:1524780 T C 0.348825 -8.8191e-06
18:1527570 T C 0.053513 2.5572e-05
18:1561386 A G 1.043232 -7.3376e-07
18:1562058 G A 0.077207 -2.3301e-05
18:1563327 C A 0.752840 -1.2485e-05
18:1566954 A G 0.291725 1.5983e-05
18:1570738 G A 0.754614 1.4087e-05
18:1571172 G C 0.283232 6.2024e-05
18:1574369 C A 0.876039 1.1883e-05
18:1574870 G A 0.335172 -4.0987e-06
18:1575201 G T 0.588870 7.0364e-05
18:1580069 C A 1.944481 2.7750e-05
18:1583563 C T 0.125861 3.2800e-05
18:1586704 A G 0.563283 7.2498e-06
18:1592917 G A 0.129747 6.2828e-06
18:1593885 C T 0.705552 2.5129e-05
18:1599016 G A 0.054513 -1.9993e-05
18:1603332 T C 0.432158 7.0798e-06
18:1608093 A G 0.260491 1.0617e-05
18:1610266 G A 1.756648 1.2424e-05
18:1615517 G A 0.029820 5.2917e-06
18:1620210 G T 0.605607 5.2198e-06
18:1622027 A G 0.141392 3.4378e-06
18:1622769 C G 0.060051 -1.6234e-05
18:1630608 G A 0.715071 -3.4485e-07
18:1638693 G T 0.108488 -8.0541e-06
18:1648601 A G 0.211734 9.9837e-07
18:1654053 T C 1.528856 9.3546e-06
18:1662501 T C 0.146893 -3.4872e-05
18:1664582 G T 0.082082 2.9736e-05
18:1678746 T C 1.350488 1.3981e-05
18:1679274 C G 0.043817 -4.7702e-06
18:1683704 A G 1.624139 8.7092e-06
18:1685383 C T 1.113061 1.9310e-05
18:1689896 G A 0.104453 7.0762e-06
18:1706746 C T 0.033342 3.1870e-05
18:1707984 G A 0.243189 -5.0170e-06
18:1710785 T C 0.081361 -7.4347e-06
18:1714660 G A 0.322235 2.2675e-05
18:1717543 C T 0.072960 8.4957e-06
18:1718459 A G 0.029595 -4.5802e-06
18:1734851 T C 0.246375 9.7833e-06
18:1735781 T A 0.099605 1.0467e-05
18:1741935 G A 1.441848 4.1025e-05
18:1745374 C A 0.094988 -3.1990e-06
18:1755028 G A 1.434229 -1.5253e-05
18:1759109 A G 0.128337 -1.8057e-05
18:1761137 G A 0.259332 -6.9365e-07
18:1767001 C T 0.068928 2.6685e-06
18:1772846 A G 1.482054 3.7482e-06
18:1774157 T C 1.219754 -1.2100e-06
18:1776666 T C 0.323853 1.7708e-05
18:1776970 A C 0.029079 1.3716e-05
18:1782147 G T 0.433195 -3.3436e-05
18:1783437 C T 1.567866 -1.3720e-05
18:1783977 A G 0.505353 2.7803e-05
18:1786477 T C 0.097249 1.5186e-05
18:1801014 T C 0.879639 3.0630e-07
18:1804571 T G 0.697185 -4.4508e-06
18:1804619 C A 0.962446 2.1813e-06
18:1810385 G C 0.067990 3.3956e-05
18:1815266 G A 0.487433 -1.5819e-06
18:1815394 T C 0.158687 4.6530e-05
18:1824764 G A 0.639435 2.5587e-05
18:1825355 A G 0.069231 -2.2922e-05
18:1826017 C T 0.938358 2.4488e-04
18:1827364 C T 0.062934 -1.5165e-05
18:1830882 A G 0.027658 1.7252e-05
18:1831638 T C 0.044473 -2.0345e-05
18:1834649 G T 1.215940 -1.0704e-04
18:1842188 G T 0.519248 1.4546e-05
18:1849194 A G 0.115125 5.8138e-05
18:1853359 G A 0.038993 -7.4610e-06
18:1861603 C T 0.061442 -9.0358e-06
18:1867032 A G 0.316112 1.2837e-05
18:1883041 G A 0.443687 -6.7530e-05
18:1883692 C T 1.095535 -3.8539e-05
18:1884329 T G 0.295370 8.0292e-05
18:1897179 G A 0.104143 -2.8519e-05
18:1898350 A G 0.722302 9.7945e-06
18:1958737 A G 0.117052 -1.1893e-05
18:1986263 T G 1.406884 5.2291e-06
18:1989438 C T 0.119691 -2.5822e-06
18:1990360 A G 0.607436 -2.3645e-05
18:1994943 A G 1.583855 -1.6208e-05
18:1999275 A C 0.145206 -1.4254e-05
18:2000572 T C 0.049780 1.4542e-05
18:2005698 G A 0.773490 1.9241e-05
18:2023693 A C 1.491111 1.0743e-05
18:2027953 A C 0.081195 -5.8296e-07
18:2029100 A G 1.975742 2.4191e-05
18:2029280 T C 0.976011 1.5949e-05
18:2033590 G A 0.337273 -1.1398e-05
18:2034725 G A 0.128846 -2.5015e-05
18:2034827 G T 0.201212 -6.7184e-06
18:2035557 A G 0.195792 -1.9391e-05
18:2035785 G A 0.037327 7.4310e-07
18:2035831 G T 0.047937 -5.0013e-05
18:2036121 C T 1.138754 -2.2409e-05
18:2036963 A G 0.985428 -2.1375e-05
18:2039090 A G 0.149497 4.5520e-06
18:2039534 T C 0.295519 -2.1136e-06
18:2042253 A G 0.554837 -1.6138e-05
18:2044127 T C 0.102634 -7.3440e-06
18:2045563 A G 0.042168 -2.7931e-06
18:2047822 C A 0.180490 -1.0678e-06
18:2050381 A G 1.067034 -1.4087e-05
18:2054365 C G 0.034767 -4.8877e-06
18:2054933 A G 0.117413 5.7882e-06
18:2055424 T C 1.205652 1.6069e-05
18:2058062 C T 1.222399 2.0127e-05
18:2059412 T C 0.772378 -1.8887e-06
18:2061696 A T 0.029153 1.0474e-05
18:2062847 C T 1.908664 1.0303e-05
18:2064319 G A 0.045816 -1.3197e-05
18:2065443 G A 0.808311 -3.6757e-06
18:2068175 C T 0.266223 1.4009e-05
18:2075770 C T 0.962626 -2.0447e-05
18:2081707 C A 0.965295 -3.5065e-06
18:2082322 T G 0.035566 -1.1433e-05
18:2087277 G A 0.560117 1.3026e-05
18:2089892 A G 0.862664 -2.6751e-06
18:2096905 C T 0.220064 1.5815e-05
18:2099846 A G 1.343997 6.5749e-06
18:2104114 C T 0.977874 1.3605e-06
18:2106696 T C 1.440002 -1.6187e-05
18:2106972 T G 0.040692 -2.3800e-06
18:2108286 G C 0.075462 2.1636e-05
18:2110768 G A 1.377815 -8.4667e-07
18:2111907 A G 0.156569 -1.7222e-05
18:2112621 A C 0.049709 -8.1586e-06
18:2115297 G A 1.431247 -3.1614e-06
18:2118741 C T 0.089058 -2.6644e-05
18:2118889 A G 0.049219 2.6134e-05
18:2120904 C T 0.029483 -8.2126e-06
18:2121897 C T 0.087583 4.4004e-06
18:2124873 C T 0.107196 1.3439e-05
18:2124987 C T 1.654146 -1.1531e-05
18:2127982 T C 0.541629 -1.5096e-05
18:2129397 A G 0.048832 1.0532e-05
18:2129904 T C 0.052422 -4.0299e-06
18:2134138 C G 0.102535 -1.3505e-05
18:2136390 C T 0.021575 -1.0138e-05
18:2140915 G A 0.075326 -3.7320e-05
18:2144117 C T 0.746431 -1.1494e-06
18:2149736 A G 0.038143 5.4812e-06
18:2151220 C A 0.643617 9.4940e-06
18:2152655 T C 0.027182 5.2927e-06
18:2153102 A C 0.061656 -7.5640e-06
18:2153549 C G 0.020844 -6.4873e-06
18:2155350 A G 0.096633 -4.3557e-06
18:2156130 T C 0.051650 -9.5493e-07
18:2160922 A C 0.665485 -1.6034e-05
18:2161860 T C 1.803096 -1.9409e-05
18:2163874 T C 0.553583 3.4163e-05
18:2164117 A G 0.035294 -4.5799e-06
18:2168026 T C 0.044113 7.7199e-06
18:2168672 T C 1.843343 -6.4667e-06
18:2170567 C T 0.988352 -3.9075e-05
18:2172132 A G 1.141086 -1.4195e-05
18:2175840 T C 0.037728 -1.1923e-06
18:2176170 G A 1.841555 -4.0728e-06
18:2185385 A G 0.496479 -5.5052e-06
18:2187235 A G 1.003638 2.3945e-05
18:2191791 C A 0.083146 -5.0657e-06
18:2194693 A G 0.166081 -4.1272e-06
18:2199383 T A 0.919305 -8.1294e-06
18:2201611 C T 0.395590 5.4804e-06
18:2201640 T C 0.077581 -1.2209e-05
18:2201755 G A 0.035032 1.1825e-05
18:2206683 T C 0.069295 -9.7646e-06
18:2212610 C T 0.439016 -6.5139e-06
18:2212905 C T 0.074463 1.5133e-05
18:2214554 T C 0.525874 4.2051e-06
18:2225492 A G 0.090320 -1.5091e-05
18:2228201 T C 0.339499 3.1532e-06
18:2238246 A G 0.828489 -5.5974e-06
18:2238967 G A 0.447954 -1.3828e-06
18:2239800 T C 1.756481 9.6302e-06
18:2240955 A C 0.244665 3.8825e-05
18:2256904 C T 0.855280 -1.0683e-05
18:2260023 T C 0.052177 -2.9492e-05
18:2266465 C T 0.022915 -3.4771e-06
18:2266977 A G 1.723911 8.5539e-06
18:2270659 C T 0.044711 1.7522e-05
18:2274078 G T 0.685724 -1.4386e-05
18:2278039 T C 0.390830 1.9597e-05
18:2279847 A G 0.119402 -1.3903e-05
18:2280168 A C 0.244158 2.5246e-05
18:2280228 C G 1.020855 1.5722e-05
18:2281074 G T 0.349172 2.0811e-05
18:2281933 A G 1.150150 2.0637e-05
18:2292754 G A 0.537903 -5.7386e-06
18:2293538 T G 1.105503 -1.7351e-05
18:2302119 A G 0.066810 1.3989e-06
18:2302770 T C 0.953677 1.6327e-05
18:2304509 G T 0.679189 2.8823e-05
18:2305971 T G 1.605525 1.1097e-05
18:2306253 G C 1.367096 2.3215e-05
18:2307039 A G 0.637504 5.0508e-05
18:2307164 G A 0.458259 2.3617e-05
18:2307480 C T 0.069516 4.3596e-06
18:2309115 C T 0.723475 -2.1260e-05
18:2312898 C T 0.566958 -1.3341e-05
18:2314875 T C 0.046445 3.9237e-06
18:2315038 C T 0.549649 7.3267e-06
18:2315063 A C 0.239483 -1.9184e-05
18:2316798 A G 0.692914 -2.8633e-05
18:2326085 G A 0.045245 1.4458e-05
18:2327275 A G 0.278405 -3.3640e-05
18:2332251 T C 0.415203 -1.2081e-05
18:2334303 T C 0.679737 -6.6616e-05
18:2335224 A G 0.484346 1.3647e-05
18:2339141 T C 0.258455 8.0461e-06
18:2339457 C T 1.436833 -4.7309e-06
18:2348315 T C 0.052908 -1.8007e-05
18:2350546 T C 0.066004 -9.9492e-06
18:2351221 G A 0.293823 1.5869e-06
18:2357027 A G 0.091010 -7.9241e-06
18:2359580 G A 0.030721 6.3974e-06
18:2367848 G A 1.432372 -1.8144e-05
18:2375818 A G 1.338204 -3.2369e-05
18:2378799 C T 0.143833 7.7254e-06
18:2379514 G A 0.041335 -6.1696e-06
18:2385335 A G 0.342338 1.9173e-05
18:2385498 C T 0.056774 -5.0256e-06
18:2396665 A G 0.139988 3.6949e-06
18:2396955 G A 1.601374 1.3531e-05
18:2403590 A G 0.474010 2.7343e-05
18:2404812 C G 0.326573 -5.9350e-06
18:2405991 A G 0.022714 -1.7411e-06
18:2406195 A G 1.001476 -3.0325e-05
18:2406366 A G 1.227482 -1.0216e-05
18:2408938 C T 0.247623 3.9433e-05
18:2417201 C G 0.303308 -4.5647e-06
18:2418550 A G 0.278163 -7.3395e-06
18:2419228 T G 0.174557 -2.0618e-05
18:2436368 C T 1.467710 -2.3423e-05
18:2439706 G T 1.922963 -3.5586e-05
18:2441214 G T 0.197071 -1.5287e-05
18:2444153 A G 0.149514 7.3169e-06
18:2447965 G A 0.136829 -9.1767e-06
18:2448675 C T 0.056226 4.0781e-06
18:2451547 C A 0.797986 1.1292e-05
18:2452252 A G 1.798397 -2.0414e-05
18:2456066 A G 1.524287 -2.2277e-05
18:2459365 A G 0.526660 2.1493e-05
18:2469911 T C 0.122047 -2.4263e-05
18:2470715 T C 0.033624 6.5819e-06
18:2478268 G A 1.426705 -1.0030e-05
18:2481471 G A 0.852223 7.4356e-06
18:2481917 A G 0.288597 1.2197e-05
18:2483587 A G 0.669554 1.2708e-05
18:2491901 C T 0.168135 1.0638e-06
18:2493228 A G 0.129781 7.0750e-05
18:2503165 T C 0.395161 5.3143e-06
18:2505156 G A 1.164031 7.8880e-06
18:2512035 G A 0.454964 -8.8699e-06
18:2520394 A G 0.331303 -1.0227e-06
18:2521072 C T 0.350546 2.8116e-05
18:2522899 T C 0.160621 4.2979e-06
18:2528575 A G 0.488408 -2.0187e-05
18:2533130 C T 0.906260 -2.4940e-05
18:2547480 C T 0.207607 1.5868e-06
18:2548668 C T 0.325727 -2.5448e-06
18:2550858 A C 0.076292 1.2233e-05
18:2554807 G T 0.076652 1.2744e-05
18:2554915 A G 0.024771 -2.5898e-05
18:2557300 T C 0.263687 -6.5681e-06
18:2560519 A C 0.754356 2.4184e-05
18:2570155 T C 0.468190 -6.0950e-06
18:2571281 T C 1.550693 2.2609e-05
18:2572333 C T 1.444602 -1.7825e-06
18:2583036 T C 0.212530 -1.8270e-05
18:2588238 A G 0.030751 -9.7288e-06
18:2595443 T G 0.271255 1.5153e-05
18:2601107 T C 0.039343 1.8102e-06
18:2610978 A G 1.531861 8.7728e-06
18:2616457 C G 0.489003 -1.6179e-05
18:2629083 G A 0.289682 1.2891e-05
18:2630377 G C 0.403250 2.0037e-06
18:2630386 A G 0.136275 -1.9685e-06
18:2634639 G A 0.336144 8.4450e-06
18:2634687 C G 0.023166 6.8013e-06
18:2636743 A G 0.132158 1.7138e-05
18:2639463 A G 0.550040 8.7719e-06
18:2641858 T C 1.411963 2.4476e-05
18:2643699 C T 0.144713 -2.3534e-05
18:2643970 C T 0.035467 9.1946e-06
18:2653927 G A 0.709519 4.1427e-05
18:2654848 A G 0.062414 -4.8792e-06
18:2654990 G A 0.163290 -8.0235e-06
18:2655070 G A 0.692846 -4.4816e-05
18:2656248 C G 1.092142 -7.5344e-06
18:2658279 G A 0.528791 -2.7679e-05
18:2661684 C G 0.248734 -3.3017e-05
18:2669636 G A 0.077428 -1.0254e-06
18:2679139 T C 0.061251 1.0454e-05
18:2687657 A G 1.970541 1.3174e-06
18:2691426 C T 1.023510 -9.0583e-07
18:2692177 T C 0.031785 -2.2030e-05
18:2696681 T C 0.152513 6.2775e-06
18:2699322 G A 1.489404 -3.1623e-05
18:2707619 A G 1.428752 3.7024e-06
18:2708146 C T 0.180813 1.5240e-05
18:2710374 C A 0.459792 3.5395e-05
18:2722914 G A 0.171361 -1.1678e-05
18:2724930 T A 0.901565 8.1983e-06
18:2738023 C T 0.164953 4.7885e-05
18:2739116 A G 0.113483 1.3122e-06
18:2742124 C A 0.908229 5.1168e-06
18:2747840 G A 0.714510 1.1124e-05
18:2750238 G A 0.444880 -4.8846e-05
18:2751780 G A 0.041141 1.2185e-05
18:2762973 A G 0.022136 -5.8355e-07
18:2780997 G A 0.121615 -1.2303e-05
18:2782181 T C 0.447413 -5.0987e-05
18:2788541 A G 0.029439 5.3349e-06
18:2799951 C G 0.021970 -2.8985e-06
18:2816740 T C 0.450191 3.9502e-05
18:2823277 A G 0.233153 1.1159e-05
18:2825086 A G 0.069030 -2.7573e-05
18:2825377 A G 0.085529 -1.9049e-05
18:2825418 G T 0.709512 -9.9752e-06
18:2825445 A G 0.079709 -1.0685e-05
18:2825488 A G 0.057148 9.1682e-06
18:2827678 A C 0.060459 5.8452e-06
18:2828102 A G 0.533874 -3.9141e-05
18:2828699 T C 0.510133 3.2785e-05
18:2831496 A G 0.198057 -2.5199e-05
18:2833691 T G 0.061217 -2.0086e-05
18:2834700 T C 0.419246 1.6481e-05
18:2840104 T G 0.053707 5.8376e-06
18:2840161 T C 0.157391 -1.9621e-05
18:2840835 C T 0.955095 -2.0599e-08
18:2843337 T C 0.252814 -3.6387e-05
18:2846499 C T 0.802746 2.8494e-05
18:2850881 A C 0.022109 -1.4801e-05
18:2851819 G A 0.620607 -2.3909e-05
18:2853089 T C 0.540086 -2.7659e-05
18:2856482 A C 0.922402 -1.4493e-05
18:2856752 A G 0.052422 -6.4964e-06
18:2857670 A G 0.053204 -3.8700e-06
18:2869916 G T 0.934751 2.3281e-06
18:2872586 A G 1.103212 7.4922e-06
18:2873119 T C 0.163603 1.6668e-05
18:2873939 G C 0.534595 -1.5741e-07
18:2874156 A G 1.377125 1.2439e-05
18:2876438 T C 0.525177 5.5392e-06
18:2878009 A G 0.602700 1.9828e-05
18:2878699 A C 1.140073 2.7936e-05
18:2882412 T C 0.027644 2.0742e-05
18:2885437 A G 0.983932 -1.0427e-05
18:2887591 T C 0.776315 -7.4845e-06
18:2887886 A G 1.619101 -8.7370e-06
18:2888383 T C 0.228210 -1.3287e-06
18:2889431 C T 1.938552 9.5669e-06
18:2889826 A G 0.115812 2.3330e-06
18:2890796 A G 0.072732 1.9977e-05
18:2891478 C T 0.061282 2.7835e-05
18:2893287 T C 0.041791 -5.8803e-06
18:2894601 A G 0.083010 -1.6830e-05
18:2894759 A G 0.098517 1.3785e-05
18:2894997 A C 0.183016 8.2710e-06
18:2895935 T G 0.079447 3.1360e-06
18:2897993 C T 0.911387 -2.0344e-05
18:2898535 G A 0.092186 -1.1477e-05
18:2898861 C T 0.317098 1.8196e-06
18:2900639 C T 1.499247 1.8696e-05
18:2900829 A G 0.034960 -3.7882e-05
18:2902402 C T 1.199797 5.7700e-07
18:2902814 G A 0.568994 -1.1389e-05
18:2904132 A G 0.519880 -2.4612e-05
18:2904594 C T 1.267022 -9.3874e-06
18:2906086 T C 0.901096 -1.6189e-05
18:2907398 C T 0.245685 -4.7060e-06
18:2909700 T C 0.089725 1.8799e-05
18:2912417 C T 1.321409 -2.0015e-05
18:2912882 C T 1.252947 6.8904e-05
18:2912920 A C 0.499818 5.5429e-07
18:2913431 C T 0.340931 -2.7951e-05
18:2915219 G A 0.743038 7.6985e-06
18:2917223 A T 0.655319 8.0173e-06
18:2918789 T C 0.049508 -9.8635e-06
18:2919239 G A 0.095562 4.8202e-06
18:2919634 G T 0.198522 4.6080e-05
18:2929505 C T 0.193725 -2.9493e-05
18:2930138 G A 0.187956 -2.1255e-07
18:2938147 A G 0.529393 -2.4304e-06
18:2938537 T C 1.964757 2.0981e-06
18:2948029 T C 0.205217 6.4580e-06
18:2950677 T C 0.025104 1.2054e-05
18:2953899 A G 0.041903 -2.9370e-05
18:2964973 A G 0.048386 -8.4561e-06
18:2966840 A G 1.219758 5.6167e-05
18:2969053 C T 0.033668 -4.7569e-06
18:2973483 T C 1.967657 6.8234e-06
18:2978535 G A 0.323853 -1.3657e-05
18:2978689 C T 0.227054 -7.3302e-06
18:2990089 T C 0.038615 -1.3146e-07
18:2990853 G A 0.029616 4.2518e-06
18:3006207 G C 0.423261 -3.4001e-06
18:3010609 A G 1.327610 5.9899e-06
18:3011415 A G 0.157041 -2.9024e-06
18:3012387 A G 0.045469 1.5187e-05
18:3013687 C A 0.206634 8.2586e-06
18:3014684 G T 0.270384 2.8368e-06
18:3015919 G T 0.498200 -7.2944e-06
18:3016009 G A 0.252416 -8.5581e-05
18:3017136 T C 0.043487 1.5098e-05
18:3017152 A G 1.361058 -3.4472e-05
18:3022360 C T 0.859744 -2.9563e-05
18:3026343 T C 0.455940 7.0230e-06
18:3028493 C T 0.076578 2.1478e-05
18:3030847 T C 0.999517 1.0653e-05
18:3031892 A G 0.243247 1.5372e-06
18:3031943 A G 0.576001 2.1721e-06
18:3032164 G A 1.908249 7.5544e-06
18:3041651 A G 0.030510 -7.9352e-07
18:3043112 G A 0.066433 -7.0029e-06
18:3043516 C T 0.226557 1.5378e-05
18:3048298 T G 0.028086 4.6614e-06
18:3048642 A C 0.520611 -1.8926e-05
18:3051705 A G 0.032149 -2.4998e-07
18:3055899 A G 0.067704 3.8704e-05
18:3057072 T C 0.812207 3.6518e-07
18:3057753 C T 0.156239 -8.7902e-06
18:3057978 T C 0.816777 7.7780e-06
18:3058706 G A 0.975742 -3.3895e-06
18:3060944 A G 0.310876 -2.7378e-05
18:3062509 C T 0.064916 1.0299e-06
18:3063538 T C 0.679985 1.2924e-05
18:3064992 C T 0.245001 8.9982e-06
18:3066944 C T 0.920896 2.7186e-05
18:3075209 C T 0.278391 1.8376e-05
18:3081596 C T 0.064896 1.0685e-05
18:3086065 T C 0.173177 1.6266e-05
18:3093474 T C 1.827864 -1.9943e-06
18:3099988 T G 0.125362 3.8694e-06
18:3100429 A G 0.898424 -4.1785e-05
18:3101520 A G 1.020212 -3.2888e-05
18:3102891 C G 0.041457 8.0771e-06
18:3104689 A G 0.336474 1.4366e-05
18:3105360 G A 0.051286 4.4806e-06
18:3106441 C T 1.284667 -1.9489e-05
18:3112252 A C 0.360578 2.5171e-05
18:3115148 T C 0.043542 3.6838e-06
18:3115404 C T 1.816739 -1.2275e-05
18:3116682 A G 0.038296 -3.1858e-06
18:3122909 C T 0.239630 1.1955e-07
18:3124228 T C 0.058372 -7.2097e-06
18:3124877 A G 0.416852 2.5372e-05
18:3126811 G A 0.254021 -5.5203e-07
18:3129131 C T 1.387542 6.5520e-06
18:3134289 C T 0.168053 -2.9110e-05
18:3134826 C A 0.025560 1.4922e-05
18:3138670 C T 0.041206 -2.7126e-06
18:3140920 A G 0.175727 -9.4026e-06
18:3141046 T A 0.381827 -3.2124e-05
18:3141204 A G 0.486875 9.2726e-06
18:3141421 T C 0.999385 -1.4241e-05
18:3155199 T C 0.043188 1.5369e-05
18:3155517 T C 0.529703 -7.7100e-05
18:3165964 C T 0.492777 4.6507e-06
18:3167245 A G 0.051334 -1.4509e-05
18:3168816 A G 0.541446 1.0489e-06
18:3170958 T C 0.125045 -1.6811e-05
18:3171190 T C 1.308347 -2.7771e-05
18:3174238 A G 0.056641 9.1752e-07
18:3176040 G C 1.430887 -1.9142e-05
18:3178267 G A 0.333162 -2.7899e-05
18:3178541 T C 0.025267 2.0899e-05
18:3178852 C T 0.333492 -3.5345e-06
18:3180709 T C 1.175897 -1.0456e-05
18:3188976 G A 0.853760 -1.5093e-05
18:3189919 T G 0.117141 1.7630e-07
18:3193453 G A 0.961089 -1.0922e-05
18:3194490 T C 0.041400 1.3306e-05
18:3200729 T C 0.033971 2.3740e-05
18:3205936 C T 0.458197 1.7253e-05
18:3209224 T C 0.419572 2.8854e-06
18:3212787 C T 0.038404 2.3985e-05
18:3213141 A C 0.040142 2.6461e-05
18:3214410 A G 1.491961 -1.1715e-06
18:3215131 T G 0.028501 2.1481e-05
18:3215158 G C 0.184787 -2.2405e-05
18:3215230 T C 0.458656 1.7769e-05
18:3217622 C T 0.091612 1.2639e-05
18:3220497 T G 0.140960 -9.9556e-06
18:3225679 C T 0.136125 -1.4075e-05
18:3226470 T C 0.027233 1.6020e-05
18:3232377 G A 0.043589 -1.3179e-05
18:3233609 A G 0.138777 -9.7843e-06
18:3237129 C T 0.161617 2.3615e-06
18:3238529 G A 0.461240 9.4048e-06
18:3240255 G A 0.258757 7.4497e-06
18:3241691 C A 0.997957 1.2580e-05
18:3245828 T G 0.321035 1.4463e-05
18:3246289 A G 0.030612 5.8099e-06
18:3246391 G C 0.364566 3.2514e-05
18:3246486 G T 0.508494 -6.7425e-06
18:3249591 A G 0.085914 -9.6150e-06
18:3252924 G A 1.373324 -3.1045e-06
18:3254658 T C 1.633550 5.4556e-06
18:3255700 T C 0.261851 1.3375e-05
18:3257799 G A 0.099261 1.3362e-05
18:3262784 T C 1.432631 1.2839e-06
18:3279415 C T 0.108675 -6.4603e-06
18:3284009 C T 1.940816 -9.2775e-06
18:3284477 A T 1.469791 5.7792e-06
18:3294785 C T 1.940354 -6.3058e-06
18:3304921 G C 0.417165 -3.3445e-07
18:3320305 T C 1.927975 -1.6736e-05
18:3320720 G C 0.079858 -1.4502e-06
18:3321147 G A 0.310662 5.2231e-06
18:3326841 A C 0.800447 -1.4617e-05
18:3329203 T C 0.439825 7.7592e-06
18:3329448 T C 1.652032 -8.8229e-06
18:3333290 G A 0.851098 -3.7444e-05
18:3340817 C T 0.074782 -2.8931e-06
18:3342173 C T 0.167421 1.3515e-05
18:3346530 T C 1.718964 1.7448e-05
18:3348254 T C 1.542363 6.3831e-07
18:3350197 A G 0.445911 1.4912e-05
18:3350559 C G 0.136360 2.5926e-06
18:3351374 C T 1.426753 -1.8896e-05
18:3351974 G A 0.756919 1.7155e-05
18:3352657 A G 0.028508 -1.3664e-05
18:3353794 C T 0.111031 3.0789e-05
18:3354648 A G 1.070431 2.1671e-05
18:3354822 A C 0.720677 2.0194e-05
18:3361847 A G 0.083122 1.6231e-05
18:3363723 T C 0.552532 9.6534e-05
18:3365399 G A 1.461716 5.7369e-06
18:3366722 A G 0.030360 -1.8783e-05
18:3370393 A G 0.051123 -1.3126e-05
18:3372158 A G 0.042586 1.0260e-05
18:3372821 A G 1.154247 -1.5836e-05
18:3373738 A G 0.060170 -1.5890e-05
18:3378123 A G 0.020311 7.0325e-06
18:3379011 A G 0.060197 8.1272e-06
18:3379530 G A 0.918476 4.5005e-06
18:3380115 T C 1.473568 2.3133e-05
18:3384486 A C 0.879531 7.1193e-06
18:3387561 G A 1.250917 1.6278e-05
18:3387870 C T 0.038989 -5.9187e-06
18:3391670 C T 0.412242 -2.2480e-05
18:3393393 G A 0.336038 1.7545e-05
18:3396887 T C 0.736650 -1.7193e-05
18:3397052 G A 0.226778 2.9233e-06
18:3398161 G T 0.593480 -7.5524e-06
18:3398183 T C 0.021303 1.0166e-05
18:3402068 A G 0.057858 -1.2667e-05
18:3406933 C T 0.226591 8.2856e-06
18:3408601 G A 0.087046 -1.8193e-06
18:3415710 G A 1.423727 -3.0346e-06
18:3417449 C T 1.521067 -7.5752e-06
18:3419463 G A 1.452180 -1.0251e-05
18:3423265 T C 0.041114 -1.1477e-05
18:3424358 T C 1.161498 -1.2711e-05
18:3426138 C T 0.255157 4.9779e-06
18:3426587 A G 0.188340 -2.0270e-05
18:3431180 T C 0.055465 7.3716e-06
18:3432384 A G 1.085081 -1.3880e-05
18:3439335 A C 0.042168 -3.6731e-06
18:3443119 T C 1.323106 -1.8424e-05
18:3446619 T C 0.098156 5.9605e-06
18:3447725 T C 0.063468 7.9720e-06
18:3448762 A G 0.484250 5.5165e-06
18:3449286 C G 0.513706 1.5146e-05
18:3449775 A G 0.264119 9.5850e-06
18:3452030 T C 0.072783 5.3693e-06
18:3452978 T C 0.118028 -6.3397e-06
18:3457606 T C 0.155144 -1.4142e-05
18:3460915 G T 0.322188 -4.9942e-06
18:3463173 A T 0.074939 4.5456e-06
18:3464650 A C 1.177440 -2.6024e-05
18:3465737 C T 0.356937 1.1464e-05
18:3466132 G A 0.053047 7.8781e-06
18:3469735 A C 0.336174 8.3114e-06
18:3475527 A G 1.280904 -1.2596e-05
18:3483507 A G 0.057056 -4.9291e-06
18:3483790 G A 0.516161 1.4140e-05
18:3485493 A G 0.027375 2.4701e-05
18:3488151 A G 0.964349 -1.8076e-06
18:3492243 A G 1.054482 -2.5850e-05
18:3494891 C A 0.914991 -1.1056e-05
18:3497714 C T 0.117328 -9.9500e-06
18:3498066 T C 1.568879 2.2369e-05
18:3498273 T C 0.049274 -2.4591e-05
18:3502813 A G 0.459574 1.0226e-05
18:3507179 G A 0.916334 -3.5833e-05
18:3510290 A G 0.069679 -3.7720e-05
18:3511937 C G 0.153740 9.2133e-06
18:3512442 A C 0.938031 -1.5791e-05
18:3519196 G A 0.031095 -4.9985e-07
18:3519210 A G 0.090510 2.5414e-06
18:3519621 G A 1.474000 -1.4215e-05
18:3520760 G A 0.579044 2.2462e-05
18:3520907 A G 1.515056 4.7003e-06
18:3522006 C T 0.409624 -1.6850e-06
18:3522076 C T 0.641033 2.0989e-05
18:3527141 T C 1.358297 -3.3540e-05
18:3532273 A C 0.122451 7.3130e-06
18:3533369 A G 0.044806 -3.4761e-05
18:3534224 T C 0.057668 1.2432e-05
18:3534322 A G 0.034903 -4.3448e-05
18:3535365 G T 0.583141 2.1681e-05
18:3537700 C T 0.098438 3.8143e-05
18:3538862 T C 0.074803 1.0325e-05
18:3538873 G A 0.020644 -9.6682e-06
18:3541941 T C 0.102294 -2.0603e-05
18:3543153 A C 0.462658 1.5491e-05
18:3543851 C T 0.133504 1.6218e-05
18:3543857 C T 0.634366 1.6148e-05
18:3548049 G A 0.130543 9.3512e-06
18:3548714 A G 1.373617 -1.5189e-05
18:3555986 C G 1.468207 -1.4143e-06
18:3557121 G A 1.880897 2.7096e-05
18:3558078 A G 1.737112 -6.0128e-06
18:3564495 T C 0.501980 1.1829e-05
18:3567788 A G 0.155817 -7.2457e-06
18:3569834 C T 0.915188 3.0754e-05
18:3573618 T C 0.290525 3.2828e-05
18:3575899 G A 1.203272 2.8708e-05
18:3577341 A C 0.093485 4.4675e-06
18:3581966 A G 0.549768 -2.9959e-05
18:3585289 A C 0.080878 1.0596e-06
18:3585917 G T 0.848079 9.7495e-06
18:3588955 T G 0.054843 9.5934e-06
18:3589489 T C 0.561895 -1.3530e-05
18:3590576 C G 0.576474 2.4368e-06
18:3592145 A G 0.123393 -2.7524e-05
18:3595011 C G 1.134422 6.8494e-06
18:3597003 C G 0.020749 -6.3995e-06
18:3597864 G A 0.762233 -1.7530e-05
18:3600186 G A 0.788259 -3.6890e-06
18:3602164 T C 0.085009 -2.1728e-05
18:3604788 C A 1.512353 -1.8267e-05
18:3607778 G A 0.693812 -5.8358e-06
18:3607923 C A 0.031425 4.2998e-06
18:3609693 C T 0.059956 -1.1838e-05
18:3611483 A G 0.052806 1.7956e-05
18:3611504 T C 0.051195 1.2344e-05
18:3612331 A G 0.033920 3.4982e-06
18:3615355 C T 0.044878 1.6191e-05
18:3615943 T C 1.112827 -2.5013e-05
18:3623188 G A 0.568046 -8.3491e-06
18:3625651 A G 0.038738 1.6375e-05
18:3630774 C G 0.265975 9.8629e-06
18:3636288 C A 0.655285 -4.5449e-07
18:3640741 T C 0.192818 -3.9040e-07
18:3646519 C T 0.393159 1.2431e-05
18:3649504 T C 0.455403 4.8694e-06
18:3652972 G A 0.480630 3.5768e-06
18:3653874 C A 0.075966 7.1633e-06
18:3654381 A C 0.038479 1.8509e-05
18:3666247 A C 0.057450 -2.6688e-07
18:3670816 T C 0.059415 1.3861e-05
18:3670957 T C 0.427616 2.4218e-06
18:3671005 A G 1.047118 -8.4791e-06
18:3671262 A G 0.060248 2.4510e-05
18:3675604 T C 0.362537 -4.6258e-06
18:3677577 G A 0.999677 -1.2860e-05
18:3683512 T G 0.339017 1.1314e-05
18:3693751 C A 0.322113 -3.7859e-07
18:3708831 C T 1.904196 2.2767e-05
18:3708941 C T 0.625822 -1.1644e-05
18:3715403 G A 1.077261 -8.0558e-06
18:3717197 G A 0.422533 1.4252e-05
18:3718384 T C 1.968932 1.5918e-05
18:3723132 C T 0.029123 1.4897e-05
18:3723171 C T 0.161362 9.3928e-06
18:3723330 A G 0.074630 -5.6573e-06
18:3725189 C G 0.793250 8.5198e-06
18:3725807 A G 0.266271 -4.3089e-06
18:3725832 C T 0.200032 -2.9866e-06
18:3726127 A C 1.038979 1.1063e-05
18:3729136 T C 0.032971 -1.4533e-05
18:3739902 A G 0.023132 -8.5942e-06
18:3742713 A C 0.873935 -6.8100e-06
18:3748024 C T 0.629695 -2.4856e-05
18:3748286 T C 0.320365 2.3565e-05
18:3750856 T C 0.128112 1.1778e-05
18:3758248 C T 0.030122 1.4710e-05
18:3759055 C T 0.048505 1.0783e-06
18:3759845 C T 0.105204 -2.4343e-05
18:3764945 C A 0.282600 -1.4037e-05
18:3769812 C T 0.188143 1.7624e-06
18:3769841 T C 0.206791 3.3765e-05
18:3771590 G T 0.191199 -4.4697e-06
18:3772943 G A 1.969935 -3.5053e-06
18:3774446 T C 0.164106 -3.6045e-06
18:3776626 C T 1.014374 -1.3944e-05
18:3778575 C T 0.329664 -1.2129e-05
18:3780526 T C 0.937831 -2.4473e-05
18:3784486 G A 0.204088 -9.2096e-06
18:3787869 T C 0.438196 7.6983e-06
18:3789107 C T 0.871385 8.1217e-06
18:3789624 A G 0.054506 6.6510e-06
18:3790193 C G 0.600300 4.6210e-05
18:3792739 C T 0.510446 1.4695e-05
18:3795107 T C 0.048560 -6.5221e-07
18:3802724 G A 1.379940 2.5555e-05
18:3803043 C T 0.065882 -1.0402e-05
18:3803170 C T 0.061394 5.6811e-06
18:3808781 C G 0.038442 -2.4982e-06
18:3813758 T C 1.443374 1.1819e-05
18:3814148 G C 0.061023 -2.3687e-05
18:3817613 A G 1.509368 1.5603e-05
18:3817694 C T 0.037541 -2.9082e-06
18:3817956 G A 0.036538 4.5787e-06
18:3824077 G T 0.383051 -9.3095e-06
18:3824312 C T 0.388532 4.2480e-05
18:3832087 A G 0.025845 4.7484e-07
18:3839680 G T 0.554909 1.7264e-05
18:3844617 T C 0.028671 -4.4951e-06
18:3847600 G A 1.917799 4.3688e-06
18:3857631 G A 0.236927 1.9297e-05
18:3858085 G A 0.042477 -2.5172e-06
18:3858941 G A 0.136931 -2.2413e-06
18:3858976 A G 0.034556 -1.6896e-05
18:3862509 A G 1.951420 -2.7984e-06
18:3864912 T C 0.210571 -3.5165e-05
18:3865842 C T 1.118885 1.3408e-05
18:3870783 T C 0.027331 -4.5104e-06
18:3873860 T C 0.098075 1.0625e-05
18:3875133 C T 0.054108 7.2817e-07
18:3877645 C T 0.048362 -2.3066e-06
18:3884051 T C 0.147280 -2.7869e-06
18:3887697 C T 0.687441 5.8335e-06
18:3892429 G A 0.226632 -2.3573e-05
18:3896283 A G 0.041131 -8.3069e-06
18:3896518 A C 0.242904 -4.0510e-06
18:3897258 A G 0.068319 8.9415e-06
18:3899717 T C 0.140212 -1.3486e-05
18:3900480 A C 0.096331 -2.9844e-05
18:3902379 G A 0.277823 -2.3631e-05
18:3903595 T C 1.173547 -2.6487e-06
18:3912033 A C 0.034641 -3.8282e-06
18:3913709 T A 0.058735 -1.6390e-05
18:3914585 C T 0.094430 2.4393e-05
18:3916561 G T 0.823787 -6.9444e-06
18:3916619 A G 0.060884 -1.5161e-05
18:3917442 T A 0.039707 1.3397e-05
18:3924292 G A 1.377975 1.5922e-05
18:3924497 A C 0.055771 -3.6525e-06
18:3925368 G A 0.102080 2.6982e-05
18:3942535 A G 1.412840 -6.8884e-07
18:3943666 G T 1.070951 3.8653e-05
18:3954737 C T 0.824430 -3.1004e-05
18:3956145 T C 0.031843 -1.0216e-05
18:3958443 C T 0.299052 -5.9481e-05
18:3959388 T C 0.397786 -1.3066e-05
18:3962410 T C 0.740257 1.8748e-05
18:3963716 T C 0.784325 -2.6164e-07
18:3964446 C T 0.048400 -5.6589e-06
18:3965251 G A 0.081001 1.5360e-05
18:3970649 G A 0.046166 -9.9209e-07
18:3972630 C T 0.863868 1.9528e-05
18:3973426 T C 0.030265 -2.0502e-05
18:3978576 T C 0.031608 -5.4651e-06
18:3985779 A G 0.993690 3.5565e-05
18:3989483 A G 0.102556 -1.5276e-05
18:3992154 C T 0.179228 1.4767e-05
18:3997976 G T 1.877640 -1.4032e-05
18:3999245 C A 1.100397 -3.2824e-06
18:4001841 A G 0.237603 -1.5264e-05
18:4002983 T G 0.029731 3.9659e-06
18:4005062 T A 0.202058 -3.3894e-06
18:4005122 C T 0.458677 1.6407e-05
18:4005641 T C 0.039812 1.6495e-05
18:4009380 C T 0.399931 2.3543e-06
18:4014959 C T 0.381249 4.0799e-05
18:4015761 T G 0.989794 -5.3903e-06
18:4018466 G A 0.219567 -3.7795e-05
18:4019191 T C 1.267229 3.8517e-06
18:4019804 T C 0.327107 1.1789e-05
18:4024186 C A 0.407812 -8.0418e-06
18:4026498 A G 0.066524 9.5511e-06
18:4026741 C T 0.394777 5.0693e-07
18:4031916 G A 0.984813 -3.6601e-05
18:4031989 A G 0.021932 3.1835e-06
18:4032671 G C 0.250781 -4.3592e-05
18:4039250 T C 0.058810 -8.2242e-06
18:4040855 T C 1.551954 -1.0623e-05
18:4041041 G A 0.066929 9.0921e-06
18:4041428 G T 0.022979 2.1995e-05
18:4046087 A G 0.049709 1.0365e-05
18:4046575 T C 0.399595 -3.9771e-05
18:4046745 T C 1.023449 2.9737e-05
18:4054627 G A 0.392445 -6.9874e-06
18:4056012 A G 0.421456 -4.3497e-05
18:4056020 A G 0.535156 2.8497e-05
18:4058310 C T 0.040023 1.1294e-05
18:4061114 C T 0.134103 2.5409e-05
18:4067316 G C 0.091234 -1.4940e-05
18:4068068 A C 0.672815 3.8588e-05
18:4068141 G A 0.308034 -2.8168e-05
18:4069949 T C 1.686747 7.3912e-06
18:4072254 A G 0.299042 1.8746e-05
18:4081692 T G 0.650362 -3.3453e-05
18:4084265 G A 0.652032 -2.6990e-06
18:4091633 A G 0.640554 1.0555e-05
18:4095862 A G 0.065341 -5.8277e-06
18:4097518 T C 0.066147 9.9927e-06
18:4101024 T C 0.492247 -3.0313e-06
18:4101546 C T 0.232106 -3.3408e-05
18:4106522 T C 0.302367 -1.1584e-05
18:4107401 A G 1.176825 1.4349e-05
18:4107977 T C 0.077064 7.5797e-06
18:4110657 T C 0.871840 9.4256e-06
18:4118408 G C 0.268759 -1.8304e-05
18:4121056 T C 0.070676 -1.4495e-05
18:4127583 C A 0.350586 9.5257e-06
18:4133739 C T 1.583964 -3.5949e-05
18:4143338 T C 0.263333 -2.5549e-05
18:4146560 A G 0.030942 1.0688e-05
18:4147786 C T 0.753027 -1.9473e-05
18:4147791 G A 0.489258 -7.7675e-06
18:4148970 C T 0.095980 -1.7134e-05
18:4150208 C G 0.024336 4.6927e-07
18:4150224 A G 0.243291 -1.1331e-05
18:4155539 A G 0.043113 4.2009e-06
18:4157999 C A 0.253331 -6.4634e-06
18:4163656 C A 0.109274 -2.3772e-05
18:4178935 T A 1.465174 4.3104e-06
18:4181571 T C 0.053571 1.8524e-05
18:4191860 G T 0.106765 5.3360e-06
18:4196266 T C 1.485569 -1.7925e-07
18:4201153 C A 1.162889 2.9188e-05
18:4204048 G A 0.509882 2.0965e-05
18:4204552 T C 0.105857 -3.3690e-05
18:4204614 C T 0.167043 -1.1868e-05
18:4206595 G A 1.044181 2.6250e-05
18:4209407 C T 0.117542 1.2401e-06
18:4214609 T C 0.294890 -1.4471e-05
18:4214708 C T 1.290406 2.0291e-05
18:4224295 C T 0.142194 4.5336e-06
18:4227717 A G 1.058117 1.7029e-05
18:4232091 A C 0.094525 -1.4952e-05
18:4233324 T C 0.054686 -2.2598e-05
18:4235438 T G 0.938242 2.3033e-05
18:4241523 T G 0.057236 -1.5481e-05
18:4244793 T C 0.039812 1.9357e-06
18:4245945 G A 1.124383 5.5553e-08
18:4248072 G C 0.083999 -4.0373e-06
18:4248561 T G 0.427725 -3.4409e-05
18:4249515 A G 0.235026 5.6693e-06
18:4250393 G A 0.035277 1.7403e-06
18:4251784 T C 0.442137 -1.6102e-05
18:4259103 C G 0.186341 -1.8970e-05
18:4259357 G A 0.151081 4.0602e-06
18:4262059 C T 0.057841 -9.6814e-06
18:4267553 C T 0.054690 -1.6040e-05
18:4271385 C G 0.149500 -5.1111e-06
18:4273858 C T 0.513812 -3.0950e-05
18:4284607 C T 1.129088 5.2538e-05
18:4285864 A C 0.058701 -2.4374e-05
18:4286200 T A 0.041148 9.9490e-06
18:4288459 G A 0.210799 -1.7451e-05
18:4296054 C A 0.497448 -7.3909e-06
18:4296889 A G 0.075010 4.2227e-06
18:4297660 T C 0.024611 -9.7794e-06
18:4301595 T C 0.395906 -1.4004e-05
18:4310590 C T 1.304274 2.8618e-05
18:4313481 A C 0.033781 -2.5098e-06
18:4316469 C T 0.463301 -1.3797e-05
18:4320185 T C 1.560600 7.8420e-05
18:4320451 C T 0.068792 -2.5393e-06
18:4329558 G A 0.474755 -3.5996e-05
18:4331235 A G 1.838097 1.6246e-05
18:4331549 C T 1.781096 -2.5267e-06
18:4335455 T C 0.430632 5.0537e-06
18:4336301 C T 0.197778 2.5280e-05
18:4339100 G T 1.834184 -2.6706e-05
18:4339145 G A 1.064845 3.6656e-05
18:4340858 C A 0.278551 -5.0465e-05
18:4344105 A C 0.089565 -2.1102e-07
18:4345856 T C 0.733743 -2.2509e-05
18:4347375 T C 0.038578 2.1782e-07
18:4348101 A G 0.328899 2.6706e-05
18:4349152 A G 0.102399 1.9952e-05
18:4349772 A G 0.044075 1.0109e-05
18:4351237 T C 0.075146 3.3084e-06
18:4354096 T C 1.264370 -4.4750e-06
18:4358654 C T 0.199624 -6.4428e-06
18:4359206 T C 0.030330 -8.7532e-06
18:4359927 C T 0.032591 -2.1785e-05
18:4366070 C T 0.727701 -2.9876e-06
18:4366693 T C 0.081671 6.9390e-06
18:4366924 T C 0.021599 -5.5393e-06
18:4369605 T C 0.245505 7.1888e-06
18:4374408 A G 0.780106 1.6004e-05
18:4374442 G A 0.044439 1.6944e-05
18:4377745 G T 1.153886 1.4085e-05
18:4379584 T C 0.045945 1.0952e-05
18:4381357 T C 0.353609 -1.1312e-05
18:4381461 A G 0.032519 1.5552e-06
18:4381526 C G 0.194181 1.9536e-05
18:4382993 C T 0.062689 8.2998e-06
18:4384905 G A 1.873503 4.5303e-07
18:4385235 T C 1.240208 -5.5136e-06
18:4387048 A G 0.121275 -1.4767e-06
18:4387238 A C 0.044497 -2.5064e-05
18:4395899 T C 0.047105 2.5969e-06
18:4396546 C T 1.052857 7.4338e-06
18:4401248 C T 0.020885 -4.6752e-07
18:4401781 C T 0.092213 2.7164e-05
18:4402919 A C 0.323157 -1.6999e-05
18:4403170 A G 0.044062 -1.6265e-05
18:4405736 A G 0.046612 1.1823e-06
18:4408181 C T 0.257554 5.1080e-06
18:4413515 T C 0.087399 -5.3269e-06
18:4413734 T G 0.028837 -2.5259e-05
18:4426003 C T 1.126154 -4.2650e-06
18:4426702 T C 0.051212 2.8715e-05
18:4427991 C T 0.596363 -2.3982e-06
18:4428978 G T 0.358889 -7.5985e-07
18:4432103 C G 0.078566 2.0054e-05
18:4433914 C T 1.677299 -1.6294e-05
18:4435532 G A 0.619301 5.9200e-06
18:4438141 G C 0.232609 -3.3767e-05
18:4441097 T C 0.037253 -1.9691e-05
18:4441643 A C 1.569732 -1.4504e-05
18:4441785 T C 0.689229 -3.3943e-06
18:4442867 G A 0.657328 -1.1811e-06
18:4443302 C G 0.042726 1.8028e-05
18:4443683 T C 0.291735 -1.0117e-06
18:4443753 A C 0.666216 1.3705e-06
18:4444996 C T 0.254541 -5.0380e-05
18:4446168 C T 0.905822 1.9508e-05
18:4446528 G A 1.664720 -9.0733e-07
18:4446624 C T 0.130968 5.0249e-06
18:4448512 A C 0.642301 -6.5957e-06
18:4450272 C T 0.068547 -5.2866e-06
18:4450737 T C 0.254082 -3.6558e-06
18:4458134 G A 0.300813 1.8688e-06
18:4459889 C T 0.038578 1.4614e-05
18:4461601 T C 0.043885 -2.4777e-05
18:4462824 C T 0.973277 -1.0940e-05
18:4463815 T C 0.038513 -1.8348e-05
18:4468491 G A 0.567186 1.5974e-05
18:4470922 A G 0.361517 1.7193e-05
18:4471084 G A 0.051905 -1.9344e-05
18:4471136 G A 0.051229 -1.6585e-05
18:4478774 T C 1.320229 1.8571e-05
18:4479593 G A 0.205791 -3.9538e-05
18:4482946 T C 0.155470 1.1789e-05
18:4483140 T C 0.041940 2.1462e-06
18:4487509 T C 0.774344 2.3252e-06
18:4490281 G A 0.815478 1.2503e-05
18:4490894 G A 0.337038 -7.9223e-06
18:4491031 C T 0.312767 4.6346e-06
18:4491555 T C 0.760112 -9.6327e-06
18:4493483 G A 0.043810 1.6275e-05
18:4493662 A G 1.965142 -1.0242e-05
18:4498302 A G 0.071757 -1.3115e-05
18:4498870 C T 1.106200 -1.2499e-05
18:4500102 T C 0.581087 8.7451e-06
18:4501147 G A 0.304600 2.0636e-05
18:4502178 T C 0.866037 -6.9864e-06
18:4508973 C T 0.199366 -1.3524e-05
18:4517485 A G 0.118433 -8.6416e-06
18:4517964 A G 0.064597 -1.1775e-05
18:4518218 G A 0.051382 -7.7232e-06
18:4518688 A G 0.284021 -6.4682e-05
18:4528197 T C 0.392105 -9.1391e-07
18:4546414 T C 0.682239 -1.2480e-05
18:4553993 C T 0.045401 -1.5062e-05
18:4559105 T G 0.202303 1.2622e-05
18:4568571 G A 0.082123 -2.1482e-05
18:4572536 G A 0.032703 -1.2103e-05
18:4576063 G T 0.061455 2.0805e-06
18:4579256 C A 0.037051 1.8206e-06
18:4579348 C A 0.054316 -1.0495e-05
18:4580413 G A 0.386478 -2.2777e-05
18:4582373 A G 0.202106 1.4965e-05
18:4584861 G A 0.275998 -4.3288e-05
18:4587928 T C 0.588822 -9.1435e-06
18:4588889 G A 0.085111 -7.2694e-06
18:4590320 C T 0.894419 -1.8990e-05
18:4595717 T C 0.158439 -1.6950e-05
18:4596846 A G 0.023731 2.0563e-06
18:4599219 T C 0.038894 1.0274e-05
18:4601573 G T 0.848609 -1.4269e-05
18:4604076 G T 0.224303 3.1689e-06
18:4610215 G T 0.026036 -3.6708e-06
18:4619586 T C 0.040373 1.6618e-05
18:4626524 T G 0.038119 -1.5938e-05
18:4631619 G A 0.187225 1.7213e-05
18:4638882 T C 0.531875 2.6361e-05
18:4640918 T C 0.143354 4.5936e-06
18:4648574 A G 0.100710 -1.1696e-05
18:4648864 A C 0.257662 -1.4367e-05
18:4653461 G A 0.069176 5.5772e-06
18:4653558 T G 0.086614 8.3495e-06
18:4667611 T C 0.048889 -6.9019e-07
18:4677933 C T 1.385390 1.8123e-05
18:4704803 A G 0.053816 1.3614e-05
18:4707814 T C 1.635644 -4.0825e-06
18:4712186 C A 0.047356 -3.2533e-05
18:4713290 A C 1.325383 2.0344e-05
18:4715658 C T 0.036759 3.6438e-06
18:4716651 C T 0.733648 3.6079e-05
18:4721359 T C 0.734226 4.0229e-05
18:4722559 G A 0.076795 -1.4719e-06
18:4727697 C T 0.173833 -3.1244e-06
18:4728943 G A 1.656836 -1.2465e-05
18:4736370 G T 0.047655 6.2546e-06
18:4739271 G A 0.087539 -2.5576e-05
18:4747674 C T 0.182207 -4.8092e-07
18:4757894 T C 0.475322 4.4778e-06
18:4758674 A G 0.025057 7.4718e-07
18:4760802 C T 0.199723 1.1704e-05
18:4761808 G A 0.335981 2.3318e-06
18:4761963 T C 0.103606 -5.8748e-06
18:4763493 G A 0.235237 -5.0302e-05
18:4767199 A G 0.055937 -1.3636e-06
18:4767682 C T 0.424638 -2.5270e-06
18:4767952 C T 0.057015 -9.9208e-06
18:4769169 A G 0.373185 9.4471e-06
18:4769229 A G 1.024788 -6.4686e-06
18:4769953 G A 0.054064 -9.1836e-06
18:4771550 G A 0.083214 -5.2988e-06
18:4772796 G T 0.622134 -1.8879e-05
18:4772807 T C 1.640163 -7.4000e-06
18:4772858 C A 0.092295 6.2990e-06
18:4773110 T C 1.095052 -5.5286e-05
18:4774325 A G 0.080589 -7.5988e-06
18:4780220 C A 1.052150 -1.2138e-06
18:4780374 A G 0.299065 -1.2407e-05
18:4783483 T C 0.028708 9.4334e-06
18:4799308 A G 0.084040 -6.6307e-06
18:4802933 A G 0.553430 4.2745e-06
18:4803911 G T 0.307514 2.0154e-05
18:4808123 A G 0.150486 3.0733e-06
18:4816589 C T 1.310370 1.2013e-05
18:4818577 C A 0.303478 -3.5204e-05
18:4827533 C T 0.472875 2.0973e-06
18:4836050 G A 1.035664 -1.2272e-07
18:4838275 T C 0.113506 -2.4325e-06
18:4841120 A G 0.587867 -2.1195e-05
18:4843154 T G 1.053993 1.0428e-05
18:4845603 C T 0.405854 -2.3267e-05
18:4850115 A G 0.068989 -9.8785e-07
18:4853768 C T 0.566812 -2.1594e-05
18:4855591 G A 0.574454 -1.9134e-05
18:4861698 G A 0.276317 2.6090e-06
18:4862662 C T 0.126824 3.2524e-06
18:4866107 A G 0.358715 6.0775e-05
18:4878886 C T 0.149222 -3.5722e-06
18:4890278 A G 1.111297 2.5008e-05
18:4905083 C T 0.368068 2.0363e-05
18:4907870 G A 0.105167 -7.5554e-06
18:4909341 G A 1.178164 2.5029e-05
18:4909430 T C 0.094916 1.1397e-05
18:4925108 A C 0.690263 -3.1533e-05
18:4925256 G A 0.836047 -3.9025e-05
18:4925834 A G 1.729466 -1.3715e-05
18:4925888 C G 0.063328 6.3261e-06
18:4925955 T C 0.271058 -1.7163e-05
18:4926032 A G 0.034807 1.5877e-05
18:4931089 G A 0.090473 1.2034e-05
18:4931554 T G 1.905271 9.8661e-07
18:4938525 A G 0.236791 3.3996e-06
18:4944457 A G 1.862882 -9.4600e-06
18:4948077 C A 0.024071 -1.4641e-05
18:4960082 C T 0.109940 1.2840e-05
18:4965601 T C 0.710560 -1.7295e-05
18:4970506 C A 1.094042 -1.5937e-05
18:4970704 G A 0.033420 1.7848e-05
18:4970722 A T 0.027107 -9.4602e-06
18:4977369 T G 0.148569 -2.0339e-05
18:4979713 G A 1.618951 9.6303e-06
18:4993986 T C 0.323952 -4.3254e-06
18:5013619 T A 0.084081 -2.6527e-05
18:5014393 T C 0.047768 2.5068e-08
18:5014747 T C 0.057841 1.7463e-05
18:5016242 G A 0.034865 -6.9239e-06
18:5018373 G T 0.084482 -3.6305e-06
18:5022806 T C 0.044147 1.1651e-05
18:5024327 T C 0.091822 1.9217e-05
18:5030946 A C 1.970187 -4.8771e-06
18:5031607 G A 1.432736 -5.2581e-05
18:5037384 A C 0.247653 1.2126e-05
18:5040256 G C 0.048709 -1.3291e-05
18:5043860 C T 0.039564 1.9244e-05
18:5049243 T C 1.145890 -7.7140e-05
18:5067584 T C 1.407367 -2.7501e-05
18:5068777 T C 0.061394 1.3007e-05
18:5069454 G A 0.558295 1.7759e-06
18:5070445 T C 0.101339 -1.0206e-05
18:5071873 A G 0.075490 -1.4209e-05
18:5075133 A G 0.488480 1.4377e-05
18:5079328 G A 0.491237 1.9321e-05
18:5081266 G C 1.185127 -2.2260e-05
18:5083657 A G 0.025386 -1.9096e-06
18:5085056 A G 0.136727 -1.3801e-05
18:5096258 G T 0.279350 -1.4272e-05
18:5102469 G C 0.196442 6.1758e-06
18:5102624 T C 1.028667 -1.2530e-05
18:5103881 T C 0.376095 -2.1555e-06
18:5106402 C T 0.070676 -1.8370e-05
18:5106665 T G 0.078920 -8.5876e-07
18:5107846 A C 1.002380 -4.6243e-06
18:5108572 C T 0.138386 1.1781e-05
18:5131536 C A 0.472518 5.3263e-06
18:5132226 C T 1.006065 1.8721e-05
18:5137932 G A 0.879235 -3.1497e-05
18:5139005 A G 1.196663 -3.8128e-05
18:5142908 C G 0.041019 -8.9527e-06
18:5145609 T G 0.322650 -6.9095e-06
18:5151205 C T 0.437034 1.3717e-06
18:5153864 C G 0.237756 -1.6356e-05
18:5155367 G T 0.136785 1.4249e-05
18:5156856 C T 0.664574 -1.2007e-07
18:5160759 A G 1.091952 7.9214e-06
18:5165467 T G 0.267342 -1.8699e-06
18:5173386 T C 0.023673 1.3720e-05
18:5176714 T G 0.138750 -2.0671e-06
18:5178387 T G 0.322160 1.0860e-07
18:5180513 C T 0.128333 2.4285e-05
18:5181412 A C 0.381219 -1.4757e-05
18:5189995 A C 1.001578 -1.1896e-05
18:5191958 T C 1.902972 -5.7269e-06
18:5193978 C T 0.040706 1.0871e-05
18:5194136 T C 0.051011 -7.4734e-06
18:5196072 G T 0.056172 -3.6466e-07
18:5196992 C T 1.841986 -2.6256e-06
18:5198900 G A 0.023646 2.0308e-05
18:5199545 T C 0.086604 -1.5110e-05
18:5199990 A G 0.038928 -1.3150e-05
18:5205093 G A 0.418882 3.7053e-05
18:5206324 G A 0.349070 -4.1416e-05
18:5208905 G C 0.139689 3.3825e-05
18:5213879 C T 0.133331 2.7960e-05
18:5215596 A G 0.315266 -1.2100e-05
18:5216124 T C 0.129146 2.8667e-05
18:5216795 T G 0.918323 3.7010e-05
18:5222541 C T 0.051596 -7.0111e-06
18:5230996 A G 0.051446 1.2109e-05
18:5231000 G T 0.023445 1.5120e-06
18:5237049 G T 0.400424 6.7003e-05
18:5238119 A G 0.036660 1.5304e-05
18:5241170 T C 0.323826 -2.9988e-05
18:5245809 G A 0.023500 -1.2121e-06
18:5247284 A G 0.022843 9.1312e-06
18:5248863 C T 0.027865 8.7967e-06
18:5253441 T G 0.035246 -1.7480e-06
18:5255109 C T 1.597774 -3.3855e-05
18:5267264 A G 0.485447 2.4670e-05
18:5285290 T C 0.040448 -1.7381e-05
18:5292983 C A 0.867482 -1.6678e-05
18:5293926 G T 0.828037 -4.7688e-06
18:5300168 G A 0.222029 -2.4605e-05
18:5303009 C T 1.620077 -5.4714e-06
18:5303225 C T 0.682739 -1.4674e-05
18:5304160 C A 0.388110 1.4314e-06
18:5311143 C T 0.813727 1.1722e-05
18:5311424 A G 0.180051 1.7683e-05
18:5311555 T C 0.048638 -1.4696e-05
18:5311892 T C 1.948058 -5.7379e-06
18:5313164 G T 0.230923 -8.1949e-06
18:5316070 T C 1.452812 -2.7525e-05
18:5316672 A G 0.063764 2.2845e-06
18:5317271 A G 0.058732 -6.5123e-06
18:5317480 A G 0.296754 1.2031e-05
18:5319006 G C 0.044368 -1.9392e-06
18:5319542 A G 0.043827 -2.1786e-05
18:5321164 T G 0.034729 -9.9343e-06
18:5321894 T C 0.076720 -1.7152e-05
18:5323029 C T 0.031965 4.3840e-05
18:5323289 A G 1.202136 -1.2517e-05
18:5324021 T C 0.312297 2.6671e-06
18:5324312 T C 0.070461 6.1363e-06
18:5332222 A G 0.146903 8.6216e-06
18:5332365 C G 1.104473 -4.4430e-06
18:5338985 C T 1.730761 1.0753e-06
18:5339295 A G 0.038656 4.9919e-05
18:5340004 C T 0.431764 -1.8458e-05
18:5350084 T C 0.051603 1.7303e-05
18:5350886 C T 0.633894 1.1485e-05
18:5351295 C T 0.556558 -9.7056e-06
18:5354800 G A 0.046999 -1.2779e-05
18:5357246 T C 1.154474 2.2107e-05
18:5358774 A C 0.548555 1.1249e-05
18:5360720 T C 0.229536 3.1165e-06
18:5362899 A G 0.124315 -1.0684e-05
18:5365032 T C 0.074259 1.0240e-05
18:5365129 C T 1.604631 1.3229e-05
18:5365150 T C 0.458680 8.5018e-06
18:5365538 G A 0.095246 1.6477e-05
18:5366458 T C 1.014633 7.7740e-06
18:5366711 C T 0.051895 5.1194e-06
18:5370379 G A 0.298647 -8.1125e-08
18:5371579 C A 1.325122 1.0345e-05
18:5374426 C T 0.033702 3.5954e-06
18:5375440 A C 0.087603 7.5524e-07
18:5377643 G T 0.277728 -9.2119e-06
18:5379069 C G 0.102916 -7.8277e-06
18:5387936 G A 0.323836 -7.6810e-06
18:5391378 G A 0.095600 1.8217e-05
18:5394077 A G 0.070560 -1.1552e-05
18:5396324 T G 0.044388 3.2539e-05
18:5397383 A G 0.050508 -5.3851e-06
18:5402966 T C 0.033631 -3.0164e-06
18:5407839 T C 1.840990 2.1455e-05
18:5409208 C T 1.840382 2.1853e-05
18:5413815 C T 0.047856 -1.4136e-06
18:5416160 C T 0.032720 -1.4932e-06
18:5416221 T C 0.063318 -2.9386e-05
18:5416871 C T 0.050766 -2.2090e-05
18:5420307 C T 0.050321 2.1283e-05
18:5428943 A C 0.052245 1.1033e-06
18:5429608 C T 0.071546 6.2974e-06
18:5431082 A C 0.051579 -1.3336e-05
18:5432330 A G 1.475611 -6.3047e-06
18:5434289 C T 0.636923 8.7118e-06
18:5437006 A G 0.024543 1.1727e-05
18:5439417 A G 0.035440 -2.7211e-07
18:5441247 T G 0.239466 1.8911e-05
18:5441359 A G 1.111025 5.0596e-06
18:5452918 T C 0.781051 4.2608e-06
18:5453454 A C 0.025308 1.1691e-05
18:5453562 G A 1.465721 3.4089e-05
18:5454131 T C 0.059116 5.8269e-06
18:5455063 C T 0.666100 1.6531e-05
18:5464272 T C 0.683154 -1.4050e-05
18:5464430 C G 0.025675 1.8828e-05
18:5472021 T C 1.366072 8.2096e-06
18:5478295 A C 0.023183 1.3910e-05
18:5479159 A C 1.318635 -3.8468e-05
18:5485376 A C 0.025764 1.3358e-05
18:5486244 T C 0.038217 1.2945e-05
18:5489584 A G 0.066606 -3.3094e-05
18:5491082 A G 0.107349 -1.4537e-05
18:5493831 A G 0.396681 2.6882e-05
18:5496371 T C 0.022813 1.4977e-05
18:5510820 G A 0.382011 5.3281e-06
18:5521132 G A 0.029269 3.3541e-05
18:5525888 A G 0.053731 -1.0154e-05
18:5527317 T C 0.028640 -3.2180e-06
18:5532012 A G 0.205560 7.8476e-06
18:5539738 T C 0.395297 -1.9506e-05
18:5541421 A G 0.035426 1.2554e-05
18:5545585 C A 0.027763 -1.4594e-05
18:5549785 T C 0.322769 -2.8493e-05
18:5555731 T C 1.324931 2.7971e-05
18:5559081 G T 0.050447 6.4888e-06
18:5559886 T C 0.240296 -2.4254e-05
18:5560422 G T 1.604679 2.5220e-05
18:5561566 G A 1.463964 1.9160e-07
18:5561861 A G 0.195415 1.7407e-05
18:5562880 A G 0.056910 3.3794e-06
18:5564481 C T 0.324928 3.1194e-05
18:5567154 G T 0.051874 -4.1292e-06
18:5567350 C T 0.088334 5.9946e-06
18:5568396 C T 0.029867 1.3198e-06
18:5570218 C T 0.612556 -3.7806e-05
18:5574934 C T 0.099985 -6.0424e-06
18:5578982 C T 0.230069 9.8394e-06
18:5585977 C A 0.455114 -8.1985e-06
18:5589112 G A 0.958444 -1.3937e-05
18:5590161 T C 0.049396 -6.9542e-06
18:5593166 A G 0.597675 6.1702e-06
18:5600721 C T 0.100563 2.6000e-05
18:5604749 A G 1.130910 -1.8030e-05
18:5607594 T C 0.142293 -3.3062e-06
18:5608808 C T 1.116121 -1.5262e-05
18:5614609 C G 0.722170 1.4817e-05
18:5616229 G A 0.587741 9.8785e-06
18:5617122 G A 1.072834 9.7847e-06
18:5618386 T C 0.433372 7.4117e-06
18:5620275 C T 0.104976 2.6108e-05
18:5622645 A G 0.505700 7.7782e-06
18:5624296 A G 0.160288 3.2107e-05
18:5630531 A G 1.750970 7.3906e-06
18:5631947 T C 0.188966 1.5074e-05
18:5632242 A G 0.589951 -2.0591e-05
18:5632288 G A 0.192083 2.4680e-05
18:5632471 T C 0.078250 3.3767e-06
18:5632969 C A 1.378665 1.3666e-05
18:5644042 G A 0.054217 7.1932e-06
18:5645281 T C 0.719297 1.7163e-05
18:5654289 C T 0.349335 1.5753e-05
18:5656176 C G 0.203007 8.2906e-06
18:5656351 C T 0.205257 8.6924e-06
18:5657547 G A 1.674715 9.4428e-06
18:5657571 A G 1.062387 3.1754e-06
18:5671432 T C 0.461635 3.7186e-05
18:5672664 G A 1.651491 5.1568e-05
18:5673233 T C 0.064308 -2.5380e-05
18:5676696 G A 1.772644 2.0616e-05
18:5681152 C A 0.092264 6.3969e-06
18:5692313 T C 0.601293 -1.9118e-07
18:5692422 A G 0.030711 -7.8906e-06
18:5701686 C A 0.412677 -2.2737e-05
18:5718931 A G 0.214638 -1.6545e-06
18:5722006 A G 0.061812 -2.9595e-05
18:5724882 G A 0.317305 -2.2522e-05
18:5724911 T C 0.057783 2.3403e-05
18:5730315 T C 0.086478 -1.7742e-05
18:5731158 T C 0.028446 -3.1332e-06
18:5736882 G A 0.049107 5.8798e-06
18:5738375 T C 0.029847 1.4110e-05
18:5744008 C G 0.093774 -9.7798e-06
18:5746904 T G 0.341679 5.8269e-05
18:5748721 T A 0.030252 -2.0857e-05
18:5751941 C A 0.401233 -2.3983e-06
18:5759683 T G 0.562035 2.1893e-05
18:5760080 A G 0.082330 -1.6184e-05
18:5773584 G A 1.320872 1.6085e-05
18:5781422 C G 1.925782 2.7257e-05
18:5784068 C T 0.072811 -1.3742e-05
18:5789853 T C 0.062730 6.4595e-06
18:5802892 G T 0.051732 -2.3106e-06
18:5803399 T G 0.137917 -5.5706e-06
18:5805089 T G 1.188126 3.6299e-05
18:5811090 G A 0.028242 5.8406e-06
18:5812995 C T 0.192964 1.1267e-05
18:5825020 G T 0.022337 1.0753e-05
18:5826346 T C 0.201167 7.3130e-06
18:5832058 A T 0.103644 9.0042e-06
18:5832773 T C 0.847579 1.5705e-05
18:5834180 A G 0.173874 1.1468e-05
18:5835163 T C 0.047856 -2.7908e-06
18:5837552 C T 0.028079 4.3914e-05
18:5837798 G C 1.293289 6.9436e-05
18:5840617 T G 0.486263 6.2129e-05
18:5841187 C T 0.102841 -1.5446e-05
18:5842444 A G 0.025390 -1.2543e-05
18:5849154 T C 0.095402 3.1931e-05
18:5852534 A G 1.789673 6.0943e-05
18:5852696 T C 0.508131 4.2698e-05
18:5854751 T C 0.065841 4.7469e-06
18:5855598 G A 0.154954 1.6991e-05
18:5856604 C G 0.104942 3.0292e-05
18:5857770 A G 0.029799 -5.6815e-06
18:5859693 T C 0.132858 -4.7306e-05
18:5861720 G T 0.144598 2.8890e-06
18:5867821 A C 0.559407 9.0835e-06
18:5871275 C A 0.037337 1.6546e-05
18:5872454 T C 0.030724 8.2676e-06
18:5872695 G A 1.023282 -3.0954e-05
18:5874514 A C 0.152428 -2.4970e-06
18:5874839 C T 0.020368 -9.4012e-06
18:5887778 A G 0.967457 -5.1273e-05
18:5888706 T C 0.143139 8.8698e-06
18:5889765 G A 1.294530 -3.8312e-05
18:5889834 T G 0.070172 -1.8038e-05
18:5892517 C T 0.928964 1.3394e-05
18:5893054 A G 0.046734 -3.1306e-06
18:5894416 C G 0.704787 5.0496e-05
18:5896646 G T 0.037891 -5.0875e-06
18:5897513 T C 0.022854 -8.9077e-06
18:5897823 G A 0.344402 -1.8373e-05
18:5901511 C A 0.528941 -2.2790e-05
18:5903698 A G 0.390470 2.5796e-05
18:5905730 C G 0.023663 -3.2012e-06
18:5906276 A G 0.024737 -2.1647e-05
18:5908869 T C 0.362271 -2.0239e-05
18:5913606 T C 0.154583 -1.1344e-05
18:5916161 C T 0.229842 3.5910e-06
18:5932037 T C 0.111708 2.4532e-05
18:5932276 G A 0.920352 2.5478e-05
18:5932406 A G 0.113418 -1.7049e-05
18:5933374 C T 0.541374 -1.1686e-05
18:5934126 A G 0.140413 -2.6617e-05
18:5936342 A G 0.216355 1.3982e-05
18:5938058 G A 0.521631 1.8225e-05
18:5938431 A G 0.031462 -2.3444e-06
18:5940341 G A 0.067599 -5.8146e-06
18:5946524 T C 1.314654 -9.7022e-06
18:5947038 T G 0.034841 -6.4235e-07
18:5956182 A G 0.035134 1.3343e-06
18:5956381 A G 0.059405 5.2603e-06
18:5958498 G A 0.798064 5.5448e-06
18:5959148 G A 0.075932 5.0694e-05
18:5960165 A G 0.955496 3.5122e-05
18:5964228 T C 0.236243 3.6864e-05
18:5967896 A C 0.887643 1.3645e-05
18:5969211 T C 0.084271 -5.4299e-06
18:5971039 A C 1.218551 1.7262e-05
18:5971493 C T 0.078709 -5.4325e-06
18:5975540 A G 0.042977 6.3227e-06
18:5978258 G A 0.026590 -9.0455e-06
18:5980877 A G 0.270571 2.0074e-05
18:5981962 C G 0.265887 2.8034e-05
18:5982071 C T 0.110467 1.0601e-05
18:5982535 T C 0.470882 2.7814e-05
18:5983703 C T 0.060459 -4.1946e-06
18:5984972 T C 0.046887 -1.1012e-05
18:5985892 T G 0.805129 2.5379e-06
18:5987788 T G 0.136584 -3.6427e-05
18:5987942 A C 0.180925 6.9313e-05
18:5990570 G A 0.240531 -4.3263e-06
18:5992498 C T 0.998902 6.9249e-05
18:5995622 T C 1.028151 -3.5413e-06
18:6008770 C T 0.130067 -3.8434e-05
18:6013674 A G 0.032207 2.6898e-05
18:6015069 T G 1.302968 8.2767e-06
18:6019001 T C 0.031707 2.1849e-05
18:6020753 C A 0.111664 1.1150e-05
18:6021272 A G 0.021606 2.0761e-05
18:6021598 G T 1.602554 -2.0185e-05
18:6021681 T C 1.951712 -3.2192e-05
18:6026665 T C 0.281284 -3.9226e-05
18:6029527 A G 0.094433 -1.6666e-05
18:6029762 G A 0.836326 7.8086e-06
18:6030842 T C 1.387791 6.1318e-06
18:6033403 T C 0.603958 -1.5622e-05
18:6035994 C T 0.218881 -1.0114e-05
18:6036141 T C 0.602469 -1.7391e-05
18:6036277 G C 0.121924 -5.7197e-06
18:6037139 T C 0.047288 6.7827e-06
18:6039277 C T 0.020695 -9.2198e-06
18:6040742 A G 0.252559 5.2889e-06
18:6041054 G A 0.485202 -6.7317e-06
18:6043025 T C 1.158204 8.1895e-06
18:6044355 C T 0.583712 2.5261e-05
18:6044407 A C 0.275668 -2.8120e-05
18:6045892 T C 0.035331 -2.8662e-06
18:6049708 T C 0.122162 -1.7635e-05
18:6049775 C T 0.823797 4.9899e-07
18:6056547 C T 0.027746 1.0730e-05
18:6060006 T G 0.118045 7.6615e-06
18:6069349 A G 0.111436 -1.5770e-05
18:6069747 C A 0.776105 -1.2517e-05
18:6070316 G A 0.564119 6.6693e-06
18:6075197 C G 0.047506 -6.0990e-06
18:6075606 A G 0.987669 -2.6416e-05
18:6077198 C T 0.024339 -1.2896e-05
18:6081912 A G 0.070281 -1.4357e-05
18:6082338 A G 0.539542 -1.2099e-05
18:6088451 A G 0.407792 -2.0869e-05
18:6089889 G T 0.095882 3.4785e-05
18:6092174 G A 1.615487 -5.0273e-06
18:6092934 C T 0.078590 3.9247e-06
18:6101540 T C 0.269881 -2.7971e-05
18:6109473 T C 0.044765 -7.0188e-06
18:6110865 T C 0.035392 -1.8766e-05
18:6113898 G A 0.105242 -5.0941e-06
18:6114319 T C 0.464871 -2.8673e-05
18:6115740 C T 0.494922 -2.8778e-05
18:6123822 A C 0.500892 -1.1336e-05
18:6128189 C A 0.308129 4.4516e-06
18:6133273 C T 0.259468 2.7929e-06
18:6137966 C G 0.143109 2.5717e-05
18:6150964 A G 0.039095 -1.2400e-05
18:6151020 T G 0.029759 6.3174e-06
18:6155894 A G 1.039244 -1.1674e-05
18:6156278 G A 0.137808 -1.5266e-06
18:6156782 T G 0.047268 5.3917e-06
18:6157331 A G 0.059007 -2.4083e-06
18:6159407 G T 0.070322 -3.0543e-06
18:6170017 A G 0.083170 2.2086e-06
18:6171674 C T 0.100087 -4.5711e-06
18:6179963 A C 0.036443 2.9823e-06
18:6183699 C G 0.165877 -5.9598e-06
18:6184244 T C 0.029303 1.1626e-06
18:6190098 T G 0.174917 -2.8868e-05
18:6191116 T C 0.116111 -7.5176e-06
18:6193015 A G 0.037551 1.0890e-05
18:6193290 T A 0.081106 -6.1941e-06
18:6197934 G A 0.105530 -9.9969e-06
18:6202023 T C 0.058164 -1.9421e-05
18:6219756 A G 0.080103 -8.0980e-06
18:6228179 A G 0.030167 7.3811e-06
18:6231861 A C 0.042158 4.6850e-07
18:6236405 T C 0.043215 2.1272e-06
18:6257583 G T 0.044956 -1.1035e-05
18:6264811 T C 1.409757 -7.3174e-06
18:6265012 A C 0.160115 2.8734e-05
18:6269799 G A 0.037123 -1.1618e-06
18:6279770 T C 0.027624 1.5581e-06
18:6293196 C T 0.338160 -7.7467e-06
18:6294683 T C 0.268606 3.6055e-05
18:6297769 G A 0.064505 -5.7561e-06
18:6301903 A G 0.059820 -3.6782e-06
18:6308208 A C 0.207467 -8.9486e-06
18:6312109 C T 0.039152 1.5832e-05
18:6315744 T G 0.337738 -1.0497e-05
18:6332345 A G 0.066361 -9.4817e-06
18:6333867 A G 0.089177 -4.2406e-05
18:6334096 A G 0.141286 -3.5202e-06
18:6352502 C T 0.028596 -2.8214e-05
18:6363280 C T 0.089908 -4.2673e-05
18:6369092 C T 1.065079 -3.3583e-05
18:6371757 G A 0.030823 -5.5654e-06
18:6375689 A G 0.131254 2.9646e-06
18:6384352 C T 0.191468 -2.2737e-05
18:6384431 T C 0.615245 -7.0171e-06
18:6386849 G A 0.025499 -5.0734e-06
18:6388076 A C 0.216079 -1.9724e-05
18:6393194 C T 0.979825 -1.0954e-04
18:6394592 T G 0.172310 -3.1567e-05
18:6398451 A C 0.039567 1.5205e-05
18:6398817 T G 1.317407 1.7230e-06
18:6401072 G A 0.260913 -4.5416e-06
18:6401412 G T 0.050515 4.1738e-06
18:6404501 T C 0.311482 3.2185e-06
18:6407483 A C 0.596631 2.5910e-05
18:6413412 C T 1.115070 4.0862e-05
18:6415308 C T 0.082204 1.1125e-05
18:6415596 A G 0.193922 -1.0672e-05
18:6416465 C T 0.037854 5.8513e-06
18:6426615 A C 0.137400 -8.3179e-07
18:6429648 C T 0.271476 -1.1368e-05
18:6433650 C T 1.372583 1.7263e-05
18:6437844 T C 1.500586 1.6560e-05
18:6440779 G T 0.037163 3.4581e-05
18:6441958 T C 0.754298 2.9891e-05
18:6443104 A G 0.048430 -5.6907e-06
18:6443405 A G 0.034641 1.2295e-05
18:6446242 A G 0.179681 2.9837e-07
18:6447799 G A 0.082854 -6.2743e-06
18:6449230 G A 1.454794 5.4388e-06
18:6450009 G A 0.129431 -1.1793e-06
18:6451515 T C 1.643253 1.8095e-05
18:6454509 G A 0.806081 -1.0189e-06
18:6459227 G C 0.056855 -1.3803e-05
18:6461230 G C 0.823519 1.9273e-06
18:6470527 T G 0.648125 3.5216e-05
18:6472983 A C 0.023449 -1.1003e-05
18:6474441 C T 0.235744 5.3446e-06
18:6476946 G A 0.046112 4.6990e-06
18:6482886 C T 0.535533 -2.0372e-05
18:6486442 G A 0.047482 1.1767e-05
18:6490913 T C 0.721524 3.4277e-06
18:6494050 G C 0.412473 1.4576e-05
18:6494673 A G 0.064556 -1.5656e-05
18:6496868 C T 0.137866 1.6017e-05
18:6496923 C T 0.797058 -1.0020e-05
18:6502770 C A 0.084326 -1.3690e-05
18:6505597 A G 1.229223 -2.7531e-05
18:6505728 T G 0.095729 9.0594e-06
18:6505881 A G 0.097626 2.8941e-05
18:6508035 T C 0.313790 2.0959e-05
18:6510030 C T 0.429914 4.1789e-06
18:6511204 G T 0.095725 -8.8722e-06
18:6511473 T C 1.973682 -1.5362e-05
18:6512418 G C 0.168441 8.9785e-06
18:6512864 A G 0.020073 1.6277e-05
18:6513872 A G 0.197883 -2.2526e-05
18:6516387 A G 0.202840 8.2508e-06
18:6522756 A G 0.135425 2.1258e-05
18:6527241 A G 0.033124 1.5609e-05
18:6532912 G A 0.042698 1.7796e-05
18:6533752 C T 1.050436 -2.6013e-05
18:6535080 T C 0.085747 1.2043e-05
18:6539889 A G 0.023816 -5.7993e-06
18:6540478 C T 0.034144 1.7504e-06
18:6540881 G A 0.391830 9.4833e-06
18:6543983 G A 0.305437 5.5219e-05
18:6546355 G A 0.271928 -3.5271e-05
18:6546713 A T 0.065889 -2.9409e-06
18:6549305 G T 1.451320 -6.1291e-06
18:6552665 A G 0.228434 3.9172e-05
18:6556639 T C 0.046404 -1.4964e-05
18:6560842 T C 0.502456 -1.8055e-05
18:6564219 G A 0.496048 -2.3392e-05
18:6565863 C A 0.137774 1.6200e-06
18:6566469 A G 0.075408 4.6577e-06
18:6567182 G A 0.853899 -1.7276e-05
18:6576274 C T 1.174843 5.5847e-06
18:6577386 A G 0.365909 1.2017e-05
18:6579172 A G 1.145482 1.7961e-05
18:6580728 C T 0.021742 -8.2147e-06
18:6588975 G A 0.140627 1.2713e-06
18:6589556 A G 0.091227 -5.4039e-06
18:6590247 C T 0.069795 -3.5686e-08
18:6592676 T C 0.643695 3.7054e-05
18:6602907 C T 0.051789 1.7971e-05
18:6603932 A G 1.917378 1.1561e-05
18:6608306 G A 0.837570 4.7524e-05
18:6612487 T C 0.221815 5.4302e-06
18:6614441 C T 0.049403 -4.1093e-06
18:6615920 G A 0.328980 1.7086e-05
18:6619707 G A 0.555409 -3.8630e-05
18:6621797 A C 0.171980 3.6398e-05
18:6623707 C G 0.156875 -5.3360e-06
18:6624452 G A 0.031221 6.6392e-09
18:6628517 T C 0.745173 -1.7092e-05
18:6631950 G C 1.710155 2.1582e-06
18:6632059 C A 0.277055 9.4588e-06
18:6632347 G T 0.056757 -6.6146e-07
18:6634840 A G 0.467618 1.6374e-05
18:6640063 A G 0.051592 1.4550e-05
18:6640533 T C 0.177627 1.1684e-05
18:6641029 G A 0.075874 1.9716e-05
18:6642385 C A 0.022313 1.8959e-05
18:6642719 T G 1.604254 2.7533e-07
18:6646331 G A 0.102324 1.9126e-05
18:6646790 C T 0.038489 -5.7064e-06
18:6649088 C T 0.063624 2.2596e-05
18:6649499 A G 0.114455 -1.0989e-05
18:6650138 T C 0.198611 4.8392e-06
18:6651118 T C 1.978697 2.9079e-05
18:6651778 T A 0.465504 -4.4679e-05
18:6653557 A G 0.289876 -1.8150e-05
18:6653798 C T 0.124393 -9.3947e-06
18:6659461 A G 0.217527 1.3180e-05
18:6660089 C A 0.032553 9.8172e-06
18:6662863 A G 0.023370 -2.1447e-05
18:6664993 T C 0.093825 4.2501e-07
18:6666417 G A 1.019270 1.6900e-05
18:6667681 G T 0.676918 -2.0133e-06
18:6672171 C G 1.232728 -3.0655e-06
18:6672735 A G 0.736816 5.4135e-06
18:6673342 T C 0.221549 -7.1119e-06
18:6679382 T C 0.966525 -1.5078e-05
18:6680481 A G 1.696515 5.9844e-06
18:6680701 A G 0.062679 -1.3468e-05
18:6681554 C T 0.024741 2.9086e-05
18:6690637 G A 0.267025 -6.6346e-06
18:6706356 G T 0.265380 -2.5403e-05
18:6707192 T C 0.061914 1.7248e-05
18:6715863 G A 0.957880 1.3992e-05
18:6724771 A G 0.122023 -1.2585e-05
18:6725321 G T 0.091703 4.4411e-06
18:6728204 A C 0.656465 -1.2743e-05
18:6734217 G A 0.431254 -6.2314e-06
18:6742574 G A 0.131519 -4.9837e-06
18:6749496 A G 0.078434 -5.8332e-07
18:6749875 G T 0.481500 -1.7952e-05
18:6752661 C T 0.046397 1.1917e-05
18:6752783 A G 0.055686 1.6331e-05
18:6754352 T C 0.086332 7.8657e-06
18:6757108 A C 0.248670 -2.6126e-05
18:6759702 C T 0.031867 2.1561e-05
18:6760078 G A 0.162437 5.5437e-06
18:6764443 T G 0.309411 -2.9619e-05
18:6765475 A C 0.658943 1.9588e-05
18:6767702 G A 0.068785 -1.6834e-05
18:6769756 G A 0.678234 9.7253e-06
18:6775039 G A 0.074728 8.1676e-06
18:6781016 A G 0.089378 -1.3794e-05
18:6784082 G A 0.952232 -4.4496e-06
18:6795911 G A 0.117641 4.0127e-05
18:6795934 A G 0.323225 -1.7212e-05
18:6801018 T G 0.294343 -3.4945e-05
18:6816547 T C 0.116267 -1.7491e-05
18:6820045 C T 1.483176 -2.2214e-06
18:6820187 G T 1.616112 3.6476e-05
18:6823195 T C 0.037442 1.5857e-05
18:6825680 T C 0.023904 -1.8526e-05
18:6836780 A G 0.107485 4.1613e-05
18:6838278 C T 0.136717 6.4542e-05
18:6838464 C T 0.947670 -6.1454e-06
18:6839199 C T 0.034512 1.0455e-05
18:6843259 A G 0.094365 1.8254e-05
18:6845982 T C 0.065222 2.7101e-06
18:6848606 A G 1.373644 4.6428e-05
18:6851359 C T 1.258509 2.8998e-05
18:6851433 G A 0.029300 9.8716e-06
18:6867507 C T 1.847906 -1.3532e-06
18:6870524 C T 0.537475 -4.9538e-06
18:6875693 A G 1.059595 1.4142e-05
18:6881446 A G 0.026124 2.8569e-06
18:6884050 G A 0.640085 1.7822e-05
18:6889973 G A 1.118127 -3.0967e-06
18:6890937 T C 0.065763 1.0155e-05
18:6894315 C T 0.037582 1.6976e-05
18:6898415 T C 1.096480 -5.3883e-06
18:6905245 G A 0.112551 -5.6893e-06
18:6910535 T G 0.602367 -3.6939e-06
18:6912143 C A 1.736653 3.2749e-05
18:6920952 C T 0.026090 2.2765e-06
18:6923291 G A 1.247300 4.6041e-05
18:6927870 T C 0.735378 1.8178e-05
18:6928946 C T 0.993880 1.6888e-06
18:6929507 C G 0.033257 4.2331e-06
18:6939947 A G 1.750426 2.4961e-06
18:6940557 C A 0.706901 -2.6185e-05
18:6941108 G A 1.044058 2.8356e-05
18:6941120 G C 0.033689 -8.4378e-06
18:6942975 C T 0.075510 -2.2143e-05
18:6946431 G C 0.023707 5.1049e-06
18:6948614 G A 0.791010 -4.3676e-06
18:6951971 T C 1.553664 -1.4100e-05
18:6952009 C G 0.021694 -1.0713e-06
18:6953989 C T 0.822760 -1.1629e-05
18:6955676 T G 0.753010 -6.1530e-06
18:6956111 C T 0.042960 2.1155e-05
18:6956126 G C 0.035484 -6.6698e-06
18:6956238 A C 0.495494 1.6953e-05
18:6956393 C T 0.780888 -1.1613e-06
18:6957193 C T 0.954544 2.0761e-05
18:6958609 C T 0.057066 1.1753e-06
18:6963722 C T 0.049433 9.9053e-06
18:6964926 A G 0.079110 -2.7940e-05
18:6968685 C T 0.030636 1.0388e-05
18:6968799 T C 0.023789 3.0585e-05
18:6969501 T C 1.346439 -7.0200e-06
18:6969964 A G 0.022956 -5.4179e-06
18:6975779 C T 0.022942 5.9836e-07
18:6975995 C G 0.046251 -1.6055e-05
18:6976513 T C 0.066038 -1.7078e-06
18:6977844 G A 0.371118 8.2277e-07
18:6977966 C T 0.394318 8.0104e-06
18:6978725 G C 0.321885 5.3090e-06
18:6979570 A G 1.503354 -5.7379e-06
18:6980523 C T 1.420833 -4.9329e-05
18:6981459 G T 0.052435 2.1990e-07
18:6982443 T C 1.387512 -4.5482e-05
18:6982772 C G 0.102474 1.0209e-05
18:6984699 G A 1.201739 7.8094e-06
18:6985499 T C 0.514057 -8.6481e-06
18:6985507 A G 0.847236 -2.8063e-05
18:6985655 T C 1.712824 -3.9261e-06
18:6986083 A G 0.062839 -1.6940e-05
18:6986227 A G 0.307592 5.1699e-05
18:6986638 C T 0.879660 -2.9191e-05
18:6990280 C T 0.823716 -1.9729e-05
18:6992327 T C 0.788908 -1.4998e-05
18:6992683 A T 0.027491 1.6459e-06
18:6993673 C T 0.446992 -1.4818e-05
18:6994481 T C 1.182196 -4.9327e-05
18:6994646 C T 0.046210 4.7253e-06
18:6996232 T G 1.550482 -2.9716e-06
18:6997818 C A 0.532232 1.2124e-06
18:6998724 C A 0.036263 2.5379e-06
18:6999176 T C 0.249928 -1.8676e-05
18:6999183 C G 0.024622 1.2558e-05
18:6999628 C T 0.850381 -1.7476e-05
18:7001159 T C 0.137054 -1.9202e-05
18:7001273 G A 0.471776 -1.8510e-05
18:7002596 A C 0.175434 -1.0648e-06
18:7004196 G T 0.505424 -2.7328e-05
18:7006871 C T 1.829118 -5.8022e-07
18:7008591 C T 0.590556 -3.5416e-05
18:7011490 G A 0.136091 -2.1986e-05
18:7013648 T C 0.302394 -4.1833e-06
18:7016150 T C 0.717029 -3.2044e-05
18:7018762 C G 0.267474 -3.4000e-05
18:7019128 A G 0.275797 9.1273e-06
18:7022096 C A 0.575128 -1.3335e-05
18:7028454 A G 0.443629 -4.1126e-06
18:7029115 C T 0.785594 -4.5860e-05
18:7030727 A G 0.346262 -5.0392e-05
18:7034271 T C 0.351627 6.7081e-06
18:7034508 G T 0.444959 -6.9852e-05
18:7034946 A G 1.070812 -2.7894e-05
18:7035915 C A 0.595190 1.9416e-06
18:7036963 C G 0.740906 -2.3102e-05
18:7037428 A G 0.678288 -1.8686e-05
18:7037866 C T 1.917826 -9.9869e-06
18:7038139 T A 0.107907 -1.4538e-05
18:7038171 C T 0.247840 -5.0880e-07
18:7038435 C G 0.803783 -2.2934e-05
18:7042911 T C 0.150422 1.9679e-05
18:7043145 G A 0.096671 -1.5752e-05
18:7044280 G A 0.026644 1.2318e-05
18:7044600 C A 0.046921 -8.5614e-06
18:7048830 T C 0.327651 -5.1359e-05
18:7049171 T C 0.025441 8.8308e-06
18:7055719 A G 0.115856 -1.6585e-05
18:7058250 A G 0.123958 5.8721e-08
18:7067652 C T 0.765317 -7.2139e-06
18:7068462 G C 0.774996 -2.3540e-06
18:7080135 C A 0.162243 1.7683e-05
18:7080736 A G 0.064029 6.7625e-06
18:7082908 T C 0.790214 -1.7053e-05
18:7086225 C T 0.893052 -1.7912e-06
18:7086310 T G 1.668888 1.2209e-05
18:7087190 G T 0.038391 -3.9920e-06
18:7089885 A G 1.464579 -5.7300e-06
18:7094612 T C 1.797833 1.0859e-05
18:7094665 C T 1.133038 1.7005e-05
18:7102036 C T 0.373528 -2.7046e-06
18:7102402 A G 0.190417 -4.3537e-06
18:7102706 T C 0.635012 -7.3628e-06
18:7104712 T C 0.034372 -3.1807e-06
18:7108999 G A 0.618074 -3.7453e-06
18:7109561 C A 0.515213 -1.8564e-06
18:7111510 G A 0.049039 -2.7890e-06
18:7112164 G T 0.023622 1.5278e-06
18:7114127 A G 0.208566 -2.3944e-05
18:7118368 A G 0.107064 2.5770e-05
18:7118955 T C 1.056787 -8.7853e-06
18:7123482 C T 0.105310 -3.3489e-06
18:7124341 A G 0.036653 -7.3440e-06
18:7127805 A G 0.131447 -2.0737e-05
18:7129941 A T 0.057919 -1.9011e-06
18:7131234 C T 1.150333 -9.5941e-07
18:7132086 T C 0.122009 3.1408e-05
18:7132587 C T 0.628940 2.7001e-05
18:7133194 A G 1.534894 2.4022e-05
18:7135797 C T 0.166238 1.0822e-05
18:7138558 T C 1.493209 1.5567e-05
18:7143714 G T 0.077159 6.3490e-06
18:7147079 G T 0.601548 5.6745e-06
18:7147347 G C 0.815444 9.8208e-06
18:7150217 G A 0.056702 8.8227e-06
18:7151120 G A 0.037401 1.0327e-05
18:7153795 T G 0.827918 1.5279e-05
18:7158044 G A 1.599820 -1.4561e-06
18:7161692 T C 0.039574 -1.2811e-05
18:7164810 T G 0.039271 1.8693e-06
18:7166880 G A 0.857639 6.6495e-07
18:7171561 A G 0.574584 -2.1070e-06
18:7172523 G C 0.080661 -1.7118e-05
18:7176535 T C 0.041624 -1.8213e-05
18:7176761 G T 0.544733 -9.6109e-07
18:7184241 T C 0.257921 9.8738e-06
18:7184342 A C 0.053153 1.6153e-05
18:7184809 C T 0.222569 -4.5910e-06
18:7188306 C T 0.052177 1.6468e-06
18:7188470 A G 0.173554 2.0452e-05
18:7188672 T C 0.094797 -1.2743e-05
18:7188708 C T 0.038897 2.6551e-05
18:7188754 C T 0.214216 -1.0681e-06
18:7192874 T G 0.449695 -1.5222e-05
18:7195813 A G 0.330983 5.7457e-05
18:7204855 A G 0.030694 3.4203e-06
18:7205135 G A 0.045758 1.5288e-05
18:7205419 C A 0.140855 4.0840e-05
18:7206241 G C 1.146584 -2.6620e-05
18:7206704 A C 0.150544 2.4191e-05
18:7207967 T C 1.860386 -3.7798e-05
18:7214796 T C 1.562582 -3.0414e-05
18:7224675 C T 0.086702 -1.7271e-05
18:7227402 T C 0.180633 5.7520e-06
18:7229107 A G 0.249156 5.0579e-05
18:7232892 A G 1.681627 -1.8667e-05
18:7233530 T C 0.064784 -5.9066e-06
18:7234105 A G 0.086213 1.4616e-05
18:7238619 A C 0.162729 -2.5240e-05
18:7240201 T C 0.046856 3.3009e-05
18:7248503 C T 0.046000 2.9436e-05
18:7248746 T C 0.163681 -3.6659e-05
18:7249740 T C 1.830043 2.5516e-05
18:7258267 A G 1.448736 1.2216e-06
18:7259912 T C 0.049882 -1.3306e-06
18:7264458 G A 1.837329 -2.3280e-05
18:7267163 C T 0.063036 8.5401e-06
18:7270123 C T 1.483628 -2.9182e-05
18:7273964 C T 1.756804 -3.1647e-05
18:7281810 T C 0.330527 -1.5963e-06
18:7284522 T G 1.904322 9.2054e-07
18:7294452 A G 1.720779 -3.4447e-05
18:7305437 C G 0.022894 -1.2886e-05
18:7305501 A G 0.429785 7.7699e-05
18:7316749 A C 0.042134 1.7646e-05
18:7318148 A G 0.023381 -1.2684e-05
18:7325375 T C 0.043304 -1.8374e-05
18:7327773 C G 0.020025 -1.1030e-05
18:7329929 T C 1.707792 -2.2181e-05
18:7333742 T C 0.080596 3.9040e-05
18:7337494 T C 0.133834 -4.9101e-05
18:7342567 G A 0.298290 -6.5153e-06
18:7348490 A G 0.061680 -1.8120e-05
18:7348643 C T 1.955877 1.1382e-05
18:7349616 G A 0.238810 7.3747e-06
18:7354608 G A 0.042389 -1.6389e-05
18:7358066 A C 0.046414 -6.4401e-06
18:7364240 T C 0.443174 9.1789e-06
18:7367752 T C 0.158296 4.1243e-07
18:7369057 C T 0.685258 -3.7390e-06
18:7371941 C T 0.146475 4.4993e-05
18:7372802 G A 0.084907 2.6904e-06
18:7375182 A G 0.060493 -2.7971e-05
18:7375434 T C 0.538668 2.5443e-06
18:7375512 C G 0.354238 -3.0356e-05
18:7376064 T C 0.624789 -3.4385e-05
18:7377510 G A 0.674406 -5.2491e-06
18:7377943 G A 0.187691 4.2386e-05
18:7381242 A G 0.311998 -9.1657e-06
18:7382442 C A 0.924408 4.5887e-05
18:7383326 C T 0.330157 -8.6976e-06
18:7383334 A G 1.719324 4.0477e-05
18:7383469 G A 0.313681 -1.6030e-06
18:7384829 G C 0.522458 -8.1588e-06
18:7384942 A C 1.533534 4.8146e-06
18:7385492 T C 0.069268 1.1688e-05
18:7388258 G T 0.545359 -2.0685e-05
18:7388753 G A 0.144951 1.0188e-05
18:7389361 G A 0.024894 -5.1557e-06
18:7390501 G A 1.848096 5.2379e-06
18:7395934 A G 0.901966 -9.5330e-06
18:7396272 G A 0.437367 -1.5552e-05
18:7404949 A G 1.596655 2.2926e-06
18:7406458 A C 0.160699 4.2290e-06
18:7411100 T C 0.444112 5.9725e-06
18:7412200 A C 0.162512 -3.8421e-06
18:7416825 A C 0.806632 1.8328e-05
18:7417000 C T 0.280751 5.5319e-06
18:7421563 G A 0.186076 1.0727e-05
18:7427516 C T 0.122846 2.9148e-05
18:7430583 T C 0.045408 -6.0331e-06
18:7433868 T C 0.258227 1.6454e-06
18:7435159 G A 1.637861 -9.1682e-06
18:7442888 A G 0.065810 1.7199e-05
18:7448245 G A 1.665335 4.7775e-08
18:7448327 A G 0.368129 2.8475e-05
18:7457829 G A 0.104092 1.7945e-06
18:7458215 T C 1.114778 4.8396e-06
18:7458372 A G 0.064760 4.0886e-06
18:7460235 T C 0.134572 1.0826e-05
18:7462983 C T 0.296641 -1.4870e-05
18:7465949 G A 0.985224 3.4028e-06
18:7466596 G A 0.094444 -2.6871e-05
18:7467504 G T 0.389640 1.2529e-06
18:7469021 G C 0.519041 -1.5566e-05
18:7475999 T C 0.169566 8.4598e-06
18:7477505 A G 0.080457 -1.2020e-05
18:7477548 T G 0.159873 5.2761e-06
18:7477655 A G 0.087012 -2.7030e-05
18:7483366 T C 0.036398 1.3886e-05
18:7485168 T C 0.064229 -2.1036e-05
18:7485222 G A 0.254334 -7.8949e-06
18:7485707 A G 0.291297 -5.0154e-06
18:7486741 T C 0.093356 1.7282e-05
18:7487910 T C 0.035980 -1.4497e-05
18:7498497 G A 0.143051 -2.6579e-05
18:7501993 C T 0.315735 -3.1336e-05
18:7519001 G T 0.537716 -1.9829e-05
18:7519267 A G 0.152591 -1.1324e-05
18:7524275 A G 0.075887 3.7193e-07
18:7528504 T G 0.067048 -1.2751e-05
18:7529438 T C 0.133290 -1.9069e-05
18:7531604 A G 0.085227 1.3406e-05
18:7532322 C T 0.141715 -4.8409e-06
18:7541234 G T 1.663251 2.1492e-05
18:7545930 A G 0.028072 -2.4645e-05
18:7555946 T C 0.117144 -6.7132e-06
18:7557909 C T 0.329239 5.6253e-06
18:7570200 C T 0.047417 -1.1826e-06
18:7572640 C T 0.230297 5.0230e-06
18:7575300 A G 0.071087 -1.9895e-05
18:7604902 A G 0.080375 3.5919e-06
18:7618767 C G 0.109933 -1.2195e-05
18:7620283 G C 0.085574 7.5246e-06
18:7622514 G T 0.241680 4.0710e-06
18:7625108 C T 0.026845 1.2113e-07
18:7625319 T C 0.166207 2.1970e-05
18:7635960 A G 0.061795 1.5238e-05
18:7657076 G T 1.945174 -5.6164e-06
18:7657610 G A 0.037048 6.6170e-06
18:7661227 C A 0.075969 1.8238e-05
18:7667574 T C 0.037983 -7.0291e-06
18:7671444 C A 0.116175 -1.1729e-06
18:7675399 G C 0.047618 8.5458e-06
18:7677548 G A 0.344524 -6.2745e-06
18:7678218 C T 0.105486 7.0949e-07
18:7679767 T C 0.070468 2.7081e-05
18:7679794 C A 0.029871 -7.6603e-06
18:7682232 T C 0.083768 2.6361e-06
18:7687291 G A 0.038262 3.1233e-06
18:7687679 T C 0.209079 3.8794e-05
18:7688140 G A 0.560916 4.1766e-06
18:7688439 A G 0.490074 3.7409e-06
18:7688505 T C 0.172459 6.7214e-06
18:7688826 T C 1.221260 8.1712e-08
18:7689180 A G 1.074422 -2.7909e-07
18:7697053 G A 0.134130 8.0171e-06
18:7700383 A G 0.064161 -6.8026e-06
18:7712554 G A 0.058191 9.6648e-07
18:7717349 C T 0.847909 9.3832e-06
18:7729725 T C 0.062785 -3.2003e-06
18:7732917 T C 0.134048 5.8379e-06
18:7737601 A G 1.073620 1.6233e-06
18:7751836 G T 0.079491 -3.8959e-05
18:7755226 T C 0.189622 8.4744e-06
18:7760830 A G 0.127133 2.2780e-05
18:7761972 G A 0.070152 -3.7615e-05
18:7763363 A G 0.885389 -1.2375e-05
18:7768602 G T 0.059341 -3.8425e-05
18:7777478 A G 0.056403 -3.0780e-05
18:7780625 A G 0.152601 -5.8089e-07
18:7794708 T C 0.022170 2.3663e-05
18:7807417 C G 0.028212 5.1261e-08
18:7812144 A G 0.032482 -1.8598e-05
18:7813239 C T 1.188303 -2.1816e-05
18:7813532 A G 0.044283 -1.6406e-06
18:7814216 T C 0.064070 -1.3948e-05
18:7823099 C T 1.218836 -2.5436e-05
18:7824091 C T 0.117131 -3.2604e-05
18:7829991 A G 0.427110 -1.9237e-05
18:7832657 A G 0.150245 -1.6133e-05
18:7840980 C T 1.231854 -3.3073e-05
18:7846069 T C 0.183186 7.9510e-06
18:7847096 G C 0.044133 1.2201e-06
18:7850717 T C 1.257193 -1.9161e-05
18:7852151 C T 0.188490 1.1082e-05
18:7853105 A G 0.216392 1.2499e-05
18:7857043 T C 0.177206 1.0614e-05
18:7857779 G A 0.065746 -6.5330e-06
18:7857901 T C 0.057192 6.0143e-06
18:7859159 T C 0.042930 -1.4362e-05
18:7859757 G A 0.151132 1.6509e-05
18:7870864 A G 0.318727 2.2452e-06
18:7872920 G A 0.084139 -1.7470e-05
18:7880252 C T 0.305613 1.1910e-05
18:7881016 G A 0.082024 -4.3607e-06
18:7883522 C T 0.111317 -1.2627e-05
18:7885538 G T 0.310927 5.3061e-07
18:7886366 T C 0.223436 2.1470e-05
18:7888088 A G 0.063284 -7.7572e-06
18:7892068 T C 0.036354 -1.3798e-05
18:7895764 T G 0.523760 2.2976e-06
18:7897307 C A 0.104609 9.4843e-06
18:7897732 A G 0.137842 1.8138e-05
18:7897816 A G 0.199315 -1.5703e-05
18:7901109 G A 0.051337 -7.0042e-06
18:7906458 C T 0.040635 8.4687e-06
18:7908080 A G 0.071226 9.6952e-06
18:7912199 C T 0.073310 1.5650e-05
18:7919707 G A 1.091958 1.1760e-05
18:7922616 C T 0.410685 -1.6766e-05
18:7925753 G A 1.549262 5.4990e-06
18:7932166 A G 0.022038 -2.1270e-05
18:7935857 A G 0.227761 -1.4843e-05
18:7947538 G A 0.030112 1.9278e-05
18:7947943 G A 0.394410 -3.3466e-06
18:7948233 A G 0.021596 -1.8836e-05
18:7948407 A G 0.178990 -1.0589e-05
18:7975518 G A 0.044303 -1.0218e-05
18:7978027 A G 0.152890 -8.7696e-07
18:7982949 T C 0.028705 1.3827e-05
18:7986207 A G 0.145512 5.2506e-06
18:7992980 T A 1.910632 -1.0812e-05
18:7994139 G A 0.066650 -5.8137e-06
18:8000724 A C 0.886915 4.2699e-05
18:8006863 C A 1.675898 7.9085e-06
18:8012601 A G 0.035957 -1.3423e-05
18:8017072 G C 0.055747 -1.7444e-05
18:8029609 C T 0.209698 -8.4333e-06
18:8030442 C G 0.234027 -6.0840e-06
18:8038735 G A 0.090139 -6.7014e-06
18:8047215 C A 0.043446 -1.9676e-07
18:8047572 C A 0.163195 -1.6110e-06
18:8069868 T C 1.098323 2.5016e-05
18:8073042 A C 0.021908 2.9532e-06
18:8086391 G A 0.167866 -2.4941e-05
18:8100756 A C 0.038738 -4.0062e-06
18:8106880 C T 0.026111 -9.7693e-06
18:8112676 G A 0.048621 -5.7304e-06
18:8120909 A C 0.090796 -1.1722e-06
18:8122226 T C 0.044779 -3.1105e-06
18:8122335 T C 0.074273 -6.2705e-06
18:8134319 A G 1.519683 -2.9566e-06
18:8136396 G A 0.249387 8.6908e-06
18:8153200 C T 0.034226 8.2019e-06
18:8154523 T C 0.107217 2.1678e-05
18:8160260 G A 0.340788 -2.5836e-05
18:8161470 A G 0.312063 7.2246e-06
18:8163468 A C 0.493369 2.3144e-05
18:8163610 G A 0.026529 1.7523e-05
18:8165568 C A 0.040128 5.9438e-06
18:8168060 C T 0.060520 -1.1087e-05
18:8172201 C G 0.322456 -2.0763e-05
18:8172328 G A 0.789507 -2.2898e-05
18:8172562 G A 0.055523 3.0769e-05
18:8173366 C T 0.738673 1.4993e-05
18:8174610 G A 0.150238 1.5386e-05
18:8179940 G A 0.023398 -2.3933e-06
18:8183423 A G 0.035831 -8.1577e-06
18:8185879 C T 0.128241 1.0859e-06
18:8189601 C T 0.689447 -2.2314e-05
18:8200527 A G 0.135225 -2.0327e-06
18:8202839 A G 0.096130 1.2216e-05
18:8212128 A C 0.563677 1.0420e-05
18:8218123 G A 1.141660 -4.6279e-06
18:8224298 C A 0.029160 9.9027e-06
18:8229016 A G 0.992259 1.0338e-05
18:8230651 T G 0.037177 -7.3376e-06
18:8233086 T G 0.321293 1.2093e-05
18:8233166 T C 0.042443 1.4063e-05
18:8237063 C T 0.885321 2.3804e-05
18:8238538 G A 0.462719 1.0435e-05
18:8238885 A G 0.141178 3.0967e-06
18:8248335 T G 0.146556 9.6435e-07
18:8248750 A G 0.064318 1.1293e-05
18:8249471 A G 0.059561 1.3981e-05
18:8250108 T C 0.036178 1.3954e-05
18:8250287 T C 0.026729 -3.2223e-06
18:8251933 A G 0.631962 2.1631e-05
18:8254636 C T 0.150888 -1.0863e-05
18:8255151 A G 0.057216 2.5430e-05
18:8257256 G A 0.257686 -8.0950e-07
18:8261070 T C 0.030218 2.8480e-06
18:8262753 G A 0.070863 5.4754e-06
18:8266569 C T 0.332445 -1.7753e-05
18:8268082 A G 0.032934 3.2296e-06
18:8273670 C T 0.020773 3.1756e-06
18:8279326 A G 0.077632 -1.2977e-05
18:8280745 T C 0.117647 -1.7230e-05
18:8286090 T G 0.080627 7.9866e-06
18:8287548 G A 0.027525 7.5006e-06
18:8288308 C T 0.119126 5.9936e-06
18:8288361 G A 0.234442 1.1873e-05
18:8289805 C G 0.187283 6.5835e-06
18:8290420 A G 0.053020 -2.5211e-05
18:8294814 A G 0.323238 1.3754e-05
18:8297867 A G 0.050511 -2.8800e-05
18:8298633 A C 1.297301 -1.6281e-05
18:8299062 G A 0.035032 7.2505e-06
18:8303370 A G 0.224038 -1.3107e-05
18:8306509 T C 0.060802 9.6714e-06
18:8313015 C T 0.071077 -1.6997e-05
18:8313433 A C 0.649628 -7.5155e-06
18:8324985 A C 0.149997 -8.3992e-06
18:8325980 C T 1.295387 1.7232e-06
18:8332974 A G 0.565166 5.1204e-06
18:8333289 A G 0.504731 1.1446e-06
18:8333605 G A 0.078859 1.8649e-05
18:8333662 G A 0.152339 -1.7314e-05
18:8342478 G A 1.301666 6.1578e-06
18:8345003 C G 0.034505 -8.9250e-06
18:8348401 C A 1.833307 1.9198e-05
18:8351391 G A 0.709210 -8.5406e-06
18:8359270 C A 0.028035 1.1790e-06
18:8360717 G A 1.622423 5.5573e-07
18:8363296 T G 0.287305 -1.6048e-05
18:8364598 C T 0.382120 -6.6659e-06
18:8364742 C G 0.575315 2.1547e-05
18:8367675 A G 0.588842 -8.5096e-05
18:8368417 T G 0.638507 3.3352e-06
18:8370519 G A 0.032849 -1.3043e-06
18:8371240 G A 0.055502 -9.6232e-06
18:8372641 A G 0.045058 -1.4356e-05
18:8372783 A G 0.334407 -3.2618e-05
18:8376264 A G 0.037306 5.6632e-06
18:8379296 T C 0.027535 -1.5770e-06
18:8386603 G A 0.653810 5.1333e-06
18:8386826 A G 0.053639 -1.7324e-05
18:8387195 A G 1.381011 -1.4114e-06
18:8387219 C G 1.469444 -2.4954e-05
18:8390363 G A 0.085669 1.6150e-05
18:8391755 G A 0.088263 -5.4647e-05
18:8393720 C A 1.496969 -1.4742e-05
18:8394785 A T 0.062472 3.4680e-07
18:8395091 G A 0.107853 -1.6110e-05
18:8397840 G A 0.685761 -1.3885e-05
18:8403180 C T 0.786763 1.7953e-05
18:8404603 C G 0.110372 -3.7965e-06
18:8405313 A G 0.058457 -1.0319e-05
18:8408431 A G 1.190315 -1.1056e-05
18:8412123 A G 0.026165 -6.5837e-06
18:8414713 T C 0.643158 1.1682e-05
18:8415381 A G 1.401403 3.5126e-05
18:8418036 T G 0.032550 -4.7285e-06
18:8418606 G A 0.056716 -2.0748e-05
18:8418769 C T 0.434446 1.1708e-06
18:8421699 A G 0.118392 -4.4567e-06
18:8422771 G A 0.318217 -1.1568e-05
18:8422819 A G 0.072753 -1.6075e-05
18:8429077 T C 0.078665 -2.3659e-05
18:8429650 A G 0.312569 -2.5368e-06
18:8430248 T C 0.057022 -6.1530e-06
18:8430464 A C 0.031482 -1.9513e-05
18:8437272 A G 0.930202 -3.6362e-06
18:8440357 G A 0.844441 1.2503e-05
18:8441937 T C 0.037408 4.5018e-06
18:8442561 G A 0.103110 -3.6089e-06
18:8443046 T C 1.101709 -1.6536e-06
18:8443155 G A 0.062856 -3.7073e-06
18:8446393 A G 0.521849 -8.8928e-06
18:8447533 T C 0.843275 1.0374e-05
18:8448214 G A 1.053483 4.3606e-06
18:8449815 T G 1.616959 -2.8384e-06
18:8450224 G T 1.170691 -3.5045e-05
18:8450613 A C 0.236648 1.6241e-05
18:8450762 A G 0.923545 -4.2029e-05
18:8454044 C A 0.144356 1.1652e-06
18:8454630 A G 0.423737 -7.8354e-06
18:8455546 C T 0.177291 -5.3844e-07
18:8458714 T C 0.636913 6.6867e-06
18:8463877 C T 0.488803 4.2260e-05
18:8464296 T C 0.657600 2.1040e-06
18:8467383 A G 0.048271 2.0371e-05
18:8467778 A G 0.170763 1.9229e-05
18:8468265 C T 1.919315 6.1350e-06
18:8468602 T C 0.097221 4.1500e-06
18:8471457 G A 0.523012 8.5926e-06
18:8472939 G A 0.162848 1.0316e-06
18:8474674 A C 0.020681 -8.0958e-06
18:8474779 G A 0.065385 -1.7107e-06
18:8475526 T G 0.069475 -6.3921e-06
18:8475659 A G 1.464236 -3.3714e-06
18:8479090 A G 0.227914 9.3701e-06
18:8479853 C T 0.110419 7.2691e-06
18:8480711 T G 1.134800 2.6770e-05
18:8481338 T C 0.043868 2.4040e-05
18:8487587 A G 0.230413 -1.8650e-06
18:8490350 C G 0.090187 -9.6201e-06
18:8492849 T G 0.168152 3.0915e-06
18:8499196 C T 0.066157 -4.1457e-06
18:8500222 C G 0.057212 5.9847e-06
18:8500733 A G 0.061697 -3.4369e-06
18:8503349 A C 0.508052 2.1497e-05
18:8504783 G A 1.153516 3.6458e-07
18:8509139 G A 0.078216 1.1417e-05
18:8511586 T C 0.720218 5.9092e-05
18:8515339 G A 0.090024 -2.2780e-06
18:8515658 A G 0.820772 -3.8256e-05
18:8520927 A G 1.477240 -1.7460e-05
18:8526275 A G 0.089823 -1.3122e-05
18:8529381 T C 1.226180 -1.8982e-05
18:8536368 T G 0.055845 -6.1262e-07
18:8537933 G A 0.035158 -2.0218e-05
18:8540639 C G 0.529159 3.9563e-05
18:8541500 G A 0.139372 3.3859e-05
18:8542686 G A 0.128670 2.3013e-05
18:8545593 G A 0.797490 4.1409e-05
18:8546964 T C 0.217595 4.0241e-06
18:8548937 A G 0.036980 1.0804e-05
18:8549458 C T 0.823573 4.5178e-05
18:8553598 T C 0.159472 6.8114e-06
18:8553806 G A 1.090129 2.9380e-05
18:8556126 A G 0.080817 9.1106e-06
18:8559939 G A 0.777927 7.9960e-06
18:8560271 T C 1.394940 4.6629e-06
18:8561499 T C 0.096620 -1.2419e-06
18:8567452 G T 0.571422 -6.9386e-06
18:8572792 C T 0.207457 -3.9691e-06
18:8572834 A G 0.067401 -8.4640e-07
18:8579817 G A 0.751551 -1.1864e-05
18:8581394 C T 0.149354 -1.6553e-06
18:8581509 T C 0.075904 -2.6444e-05
18:8582376 A G 0.050912 -1.8728e-05
18:8585336 T C 1.342063 -1.1752e-05
18:8586401 T C 0.205472 5.7547e-06
18:8588498 G A 0.038007 -2.3688e-05
18:8589187 C A 0.132182 -2.6543e-06
18:8589675 C T 0.938858 1.1316e-05
18:8604386 A G 1.401087 2.6363e-06
18:8605900 G C 0.207957 3.3094e-06
18:8615263 A G 0.118749 9.9227e-06
18:8626138 G A 0.877929 -1.9992e-05
18:8627221 T C 0.314813 6.0424e-05
18:8636000 C T 0.290726 8.1423e-06
18:8638029 C T 0.278612 4.7268e-06
18:8638126 G T 0.078788 1.2062e-05
18:8640066 A G 0.142238 3.1255e-05
18:8640339 A G 0.065657 8.5126e-06
18:8652809 C T 0.976800 5.0387e-05
18:8657546 C T 1.165993 1.6384e-06
18:8658085 A C 0.088378 1.2095e-05
18:8658166 A G 0.034206 1.2508e-05
18:8658806 G A 0.049940 2.2365e-05
18:8658813 T C 0.032730 1.4434e-05
18:8659445 A G 0.129520 -1.8268e-05
18:8659724 G A 0.670350 6.8083e-06
18:8665715 T C 1.307789 7.3594e-07
18:8667618 A G 0.111926 -2.5179e-05
18:8668427 G A 0.711012 1.5331e-05
18:8676269 A G 0.069492 3.0168e-06
18:8676545 A G 0.049872 1.5463e-05
18:8680003 A G 0.067439 6.4863e-06
18:8680212 G A 0.032275 1.5893e-05
18:8686741 C T 0.402804 2.0410e-05
18:8688926 G A 1.919618 -8.5390e-06
18:8690202 G A 0.313657 2.0934e-05
18:8690264 G A 0.099169 1.5959e-05
18:8692835 A G 0.523539 -7.2153e-06
18:8693814 A G 0.872136 9.1036e-07
18:8693822 C A 0.072624 1.3931e-06
18:8695104 T C 0.079957 -4.9876e-06
18:8700784 A G 0.270191 1.3941e-05
18:8700921 A G 0.543683 -1.6984e-05
18:8706862 G A 0.114581 5.3097e-07
18:8707353 T C 0.044589 -2.8942e-05
18:8707620 A G 0.918839 1.2232e-05
18:8711942 A G 0.760445 3.2955e-06
18:8713965 T C 0.604315 -4.8132e-06
18:8715631 T C 0.557571 2.0937e-05
18:8715882 T G 0.122020 1.5718e-05
18:8716389 G A 0.977330 2.1563e-05
18:8717160 A G 0.117093 1.2508e-05
18:8717334 A G 1.953035 -5.8585e-06
18:8720180 C T 0.091931 -1.9033e-05
18:8720368 T C 0.088045 2.7327e-05
18:8720591 G T 0.088382 2.9636e-05
18:8721427 A G 0.585704 9.2488e-06
18:8722712 G T 0.112011 -1.5590e-05
18:8723603 C T 0.660093 1.3571e-05
18:8725270 A G 0.039513 8.3045e-06
18:8732092 G T 0.852438 -1.1758e-05
18:8737661 C T 0.046839 1.5415e-05
18:8738849 A G 0.924429 3.5099e-05
18:8740283 T C 0.569933 1.8437e-05
18:8746102 C T 0.032920 3.7294e-06
18:8762728 G A 0.622001 -9.7329e-06
18:8763410 C T 0.104789 -2.1208e-05
18:8764933 C T 0.026440 -8.9379e-06
18:8767327 T G 0.083132 -2.5314e-05
18:8767358 A G 1.375619 -2.8607e-06
18:8770608 A G 0.126620 -2.8221e-05
18:8778897 C T 0.030003 4.6254e-08
18:8780073 G A 0.715945 2.2257e-06
18:8780291 A G 0.027229 -1.4041e-06
18:8781531 A G 0.798962 -4.5618e-06
18:8781883 C A 0.620104 1.7811e-06
18:8782823 C T 1.843605 2.2411e-05
18:8783835 C T 1.195860 1.2667e-05
18:8784612 G A 0.736099 4.1792e-07
18:8784723 G A 0.317431 -1.3138e-06
18:8785167 A G 0.088470 3.6358e-06
18:8786306 A G 0.112568 -3.6772e-06
18:8786507 G A 1.854437 1.5904e-05
18:8786699 T C 0.100631 4.9339e-06
18:8788498 G A 0.955850 -3.1525e-05
18:8788552 T C 0.245841 -1.6724e-05
18:8788604 T C 0.048131 -7.7231e-06
18:8789381 C T 0.371291 -3.3096e-05
18:8792408 A G 0.814132 -3.2825e-05
18:8794092 G T 0.101097 -6.3296e-06
18:8794414 G A 0.069241 4.1907e-06
18:8794717 G A 0.059120 1.8521e-05
18:8798185 A G 0.286408 -1.7099e-05
18:8798374 A G 1.365916 2.6921e-05
18:8799709 A G 0.474506 1.7592e-05
18:8800259 A C 1.591311 5.4347e-07
18:8801036 A G 0.051674 -3.0535e-05
18:8805286 A G 0.029415 9.5858e-06
18:8807349 A G 0.611444 -7.5141e-06
18:8810497 A G 0.698140 3.9474e-06
18:8812681 T C 0.143517 6.3825e-06
18:8817080 T C 1.304794 -3.3687e-06
18:8817441 A G 0.629977 -1.0279e-05
18:8819246 T C 0.054003 -2.5041e-05
18:8823429 T C 0.434256 4.1690e-06
18:8823577 T C 0.226285 2.1615e-06
18:8825096 A G 0.047958 -9.6960e-06
18:8825409 A G 0.023262 -2.0991e-06
18:8826336 A G 0.116628 -2.4313e-05
18:8827648 A G 1.827547 -2.5146e-06
18:8829798 G A 0.199498 -1.9853e-05
18:8831132 T C 0.239320 1.2299e-05
18:8831615 A G 0.172595 -1.9335e-05
18:8833819 C A 0.645473 1.4156e-05
18:8834686 C T 0.825943 -2.3436e-10
18:8844722 T G 0.066960 -2.0737e-05
18:8851987 A G 0.022633 2.0211e-06
18:8853869 C T 0.521019 -7.3418e-06
18:8855772 T C 0.038911 2.7163e-06
18:8864040 T C 0.238443 -2.9986e-06
18:8866616 T C 0.569919 3.5763e-05
18:8867754 A C 1.897699 1.2633e-05
18:8873120 G A 0.064603 -9.2017e-06
18:8890195 G A 0.840613 7.9258e-05
18:8890463 A G 0.591899 -5.5381e-05
18:8894217 T C 0.089579 2.0679e-05
18:8901212 G T 0.290964 1.2199e-06
18:8908744 T C 0.062506 -1.6567e-06
18:8910868 C A 0.364325 -8.5443e-06
18:8921840 C G 0.472956 6.7445e-06
18:8922841 C T 0.180483 -4.1412e-05
18:8927388 T C 0.172344 -2.0381e-05
18:8932331 G T 0.751986 1.2086e-06
18:8932807 C A 0.086896 4.9375e-05
18:8941215 C A 1.716207 -3.5731e-06
18:8942634 T A 0.065763 -1.1845e-05
18:8949227 C G 0.767037 -3.7956e-05
18:8952017 A G 0.157031 1.7585e-05
18:8960707 A C 0.078804 -1.1120e-05
18:8961329 G A 0.217956 1.4598e-05
18:8962156 T C 0.053690 -8.8041e-06
18:8965279 A G 0.050746 1.6632e-05
18:8966310 C T 1.003920 2.8564e-05
18:8967695 G T 1.979054 1.4260e-06
18:8969577 C T 0.225901 2.8679e-05
18:8970358 A G 1.956465 1.4661e-05
18:8972284 C T 0.291079 -2.1816e-05
18:8974677 C T 0.288781 8.4814e-05
18:8975666 C T 0.212812 -6.5327e-07
18:8975791 C T 1.749069 -8.2338e-06
18:8976685 A G 0.230341 -1.2004e-05
18:8976967 G A 0.056712 4.4914e-06
18:8978635 A G 0.198788 7.2388e-05
18:8978702 C T 0.085618 7.1969e-06
18:8978752 T C 0.632795 -3.5204e-05
18:8980081 G A 0.061013 -1.5531e-05
18:8982732 G A 0.308585 -2.9944e-05
18:8983344 G C 0.054625 -1.9214e-05
18:8984556 G T 0.493413 -2.9163e-06
18:8985574 A G 1.683412 -1.1313e-05
18:8985619 T C 0.039360 6.9516e-06
18:8985723 A C 0.112157 9.5532e-06
18:8986984 T C 0.652338 -7.6255e-06
18:8988701 T C 1.624347 -2.1490e-06
18:8993424 T C 0.101298 2.8607e-06
18:8995262 T C 1.107135 -2.2401e-05
18:9000246 C T 1.100482 -2.4057e-05
18:9000653 C A 0.094678 5.6360e-06
18:9003267 G T 0.505499 -2.5261e-06
18:9008345 G A 0.228689 2.0333e-05
18:9008692 A G 0.078454 1.2611e-05
18:9011720 C G 0.502093 -4.3997e-06
18:9014039 T G 1.428194 -1.0986e-05
18:9014432 T C 0.110222 1.3547e-06
18:9014883 C T 0.150918 -5.7925e-06
18:9015758 C T 0.113520 5.1371e-06
18:9021417 T G 0.168818 2.1738e-06
18:9025102 A G 1.339962 5.5950e-06
18:9025230 A G 0.526701 -6.3955e-06
18:9025787 A C 0.084030 8.0722e-06
18:9028127 A G 0.038078 2.4629e-06
18:9033096 T G 1.952708 4.8414e-06
18:9033276 A G 0.145149 5.8125e-06
18:9043036 T G 0.151197 -1.4931e-06
18:9043151 T C 0.264445 5.3765e-06
18:9046470 A G 1.680165 -4.5593e-06
18:9049156 T C 0.027787 4.9139e-06
18:9053076 A G 0.081354 -1.2703e-05
18:9054341 A G 0.147291 -7.2718e-09
18:9061076 G A 0.077574 -6.3625e-08
18:9067439 T G 0.076649 -1.5669e-05
18:9072478 T C 0.021089 2.5298e-06
18:9073971 A G 0.328613 -5.2847e-06
18:9081185 G T 1.630415 5.5966e-06
18:9091544 T C 0.717835 4.4890e-05
18:9095643 G A 0.086716 2.6402e-05
18:9096733 A G 0.124056 -5.4925e-06
18:9096993 G A 0.630368 -1.3701e-05
18:9099859 T C 0.806662 -2.5513e-05
18:9102329 A C 0.135833 -1.0647e-05
18:9104283 A G 0.366229 -1.7247e-05
18:9105522 C T 0.231729 -5.0470e-06
18:9107599 G A 0.046523 7.3986e-06
18:9114096 G T 1.697919 -3.2678e-05
18:9119156 C T 1.639279 -3.6019e-06
18:9146977 A G 0.042794 -1.0831e-05
18:9178306 A G 0.267692 7.0557e-05
18:9181546 T G 0.673209 4.5748e-05
18:9185129 G C 1.640034 -1.3962e-06
18:9185311 G A 0.076068 -4.5501e-07
18:9190593 G A 0.231895 -1.8572e-06
18:9191128 A G 0.020239 2.7970e-06
18:9196528 C T 1.453533 1.9013e-05
18:9204736 C A 0.048192 -1.0769e-05
18:9204761 T C 0.031979 -8.1014e-07
18:9205100 C T 0.177131 -2.6391e-05
18:9237275 G T 1.644773 1.1187e-06
18:9238226 G C 0.055074 -2.8137e-05
18:9240794 C G 0.056774 -1.3244e-05
18:9241386 T C 1.213125 1.2422e-05
18:9245512 A G 0.030449 -9.3636e-06
18:9246735 G A 0.423914 3.5642e-06
18:9248279 T C 0.064029 7.3644e-06
18:9254785 T C 0.173962 -2.4896e-05
18:9255982 G A 1.216300 1.2551e-05
18:9256258 C T 0.062179 1.2046e-06
18:9258135 C A 0.027715 -5.9795e-06
18:9258537 C T 0.174550 -2.2429e-05
18:9271743 G T 0.108230 7.6874e-06
18:9271793 A G 0.045357 -6.3169e-06
18:9275844 G A 0.036963 -7.1797e-06
18:9288497 G A 0.089589 -2.4702e-05
18:9299248 T C 1.518636 1.0426e-05
18:9315827 C G 0.203320 5.1864e-05
18:9316740 A G 0.124943 7.1783e-07
18:9321217 T C 1.149252 5.0109e-05
18:9321302 C T 0.060037 -1.8020e-05
18:9323753 C A 0.094532 -2.1324e-05
18:9335743 T C 0.125807 3.7712e-06
18:9338344 T C 0.587279 -1.9335e-05
18:9341733 G A 0.206617 -3.8492e-06
18:9358227 A G 0.099516 1.0845e-05
18:9363153 G A 0.051113 1.0486e-05
18:9364445 A G 1.522366 8.3039e-06
18:9366601 G C 0.100026 7.5778e-07
18:9388586 T C 1.019005 9.8790e-06
18:9397264 C T 0.202619 2.4165e-05
18:9399948 G C 0.068292 2.0476e-05
18:9400448 T C 0.073280 -7.4768e-06
18:9406015 G A 0.036290 3.2445e-06
18:9406799 C T 1.781504 1.0468e-05
18:9410645 G A 0.888816 -5.9466e-06
18:9421881 G A 0.570922 2.1192e-05
18:9427545 C T 0.470998 7.5977e-06
18:9431604 C T 0.588723 -1.3365e-05
18:9434027 C A 1.255486 1.4236e-05
18:9446994 T C 0.098629 5.8069e-06
18:9450556 G A 1.103827 -5.8887e-06
18:9455828 C T 1.320046 -1.7770e-05
18:9457938 T C 0.342094 -5.3619e-06
18:9458651 A T 0.630048 -9.3878e-06
18:9465540 G T 0.957696 -6.6919e-06
18:9475762 T C 0.090496 2.3091e-05
18:9498749 G A 0.142609 -2.5097e-06
18:9508997 C T 0.417359 1.2051e-05
18:9538443 G A 0.064845 -2.6456e-05
18:9540500 G A 0.217640 -2.0471e-05
18:9551028 G A 0.297148 -6.5529e-06
18:9553764 C T 0.218122 -1.4436e-05
18:9558525 T C 1.603870 -1.8730e-05
18:9562042 T C 0.313712 -5.2891e-06
18:9578963 C T 0.052044 -5.5171e-06
18:9584171 C A 0.309690 3.3349e-05
18:9607600 G T 0.985609 9.5173e-06
18:9612086 C T 0.209113 -1.5725e-05
18:9621305 G T 1.475992 2.3014e-06
18:9624068 G A 0.307691 -1.0417e-05
18:9629520 T C 0.385972 2.8589e-05
18:9632396 T C 0.105813 -4.1633e-07
18:9637381 A G 0.108040 3.3840e-05
18:9640841 G A 0.282199 2.2860e-05
18:9643218 C T 0.042151 9.7304e-06
18:9643749 A G 0.303274 -1.7361e-05
18:9645909 C T 0.072916 -4.8552e-05
18:9647899 C T 1.094743 -6.5108e-06
18:9649762 C T 0.358097 -1.9764e-06
18:9653129 C T 0.096399 -1.0679e-05
18:9653171 G A 0.346982 -4.0461e-06
18:9653840 A G 0.343243 3.0618e-06
18:9654793 G A 1.251743 -3.1047e-05
18:9655113 C T 1.960450 2.3305e-06
18:9658077 T G 1.406371 5.8612e-07
18:9659253 G A 0.277143 -4.7018e-07
18:9659377 C T 0.330453 2.3935e-06
18:9659606 A G 0.045666 -1.2198e-05
18:9665351 T G 0.992456 1.2752e-05
18:9665691 C T 0.392489 -1.6573e-05
18:9670580 T C 0.752388 3.9510e-07
18:9676409 G A 1.728419 -2.0229e-05
18:9679232 A G 1.182275 8.8154e-07
18:9684723 A C 0.422312 1.5517e-05
18:9689375 G A 0.519146 5.1740e-05
18:9691348 G C 0.486861 -1.7848e-05
18:9693557 C A 0.533456 -9.5670e-06
18:9696571 C T 0.125392 3.5482e-06
18:9696766 C A 0.051538 1.0960e-06
18:9699833 T G 1.721065 -6.5000e-06
18:9703304 C T 0.750548 -7.5354e-05
18:9704392 T C 0.153604 2.5225e-05
18:9704757 C A 0.064814 -9.2383e-06
18:9705858 A G 0.052245 5.8028e-07
18:9706153 A C 0.071437 -1.1580e-05
18:9709481 T G 1.129509 -5.8099e-06
18:9710479 G A 0.288356 -5.2069e-07
18:9712098 T C 0.629317 1.1948e-05
18:9714054 C T 0.255480 1.0218e-05
18:9714192 A G 0.159224 -6.7849e-06
18:9714777 G A 0.076979 -9.3925e-07
18:9717866 C A 0.080790 -1.4216e-05
18:9725135 A G 0.070645 -1.3256e-05
18:9728228 T C 1.340349 1.8605e-06
18:9730723 G A 0.359599 7.4549e-07
18:9733581 T C 0.113857 -3.9692e-06
18:9738261 G A 1.833779 2.3981e-05
18:9742169 T C 0.085557 -4.2427e-06
18:9743050 G T 0.367320 3.7105e-06
18:9744152 G A 0.471552 -6.7871e-06
18:9744353 G A 1.860900 1.0106e-05
18:9748110 A G 0.927852 1.4346e-05
18:9748544 T C 0.044680 1.3408e-05
18:9749694 C T 0.062455 9.0000e-08
18:9749952 G A 0.382072 7.4094e-06
18:9750140 T C 0.246705 3.2497e-06
18:9751587 G T 0.897004 5.2496e-06
18:9755149 G A 0.059711 -1.5662e-06
18:9757082 A G 0.456678 -2.2205e-05
18:9758615 C T 0.038765 7.1689e-06
18:9758982 G A 0.031255 -4.5540e-06
18:9759714 C A 0.372478 1.5531e-06
18:9760148 T C 1.649410 -1.6649e-05
18:9761265 C A 1.069241 -2.3578e-05
18:9761389 A G 0.060517 -1.8411e-05
18:9764516 T C 0.155351 4.7577e-06
18:9764646 T C 0.706419 -1.8288e-05
18:9765612 T C 0.136282 1.3919e-05
18:9766559 G T 0.027386 -4.8617e-06
18:9767615 G A 0.095882 -1.1564e-06
18:9770272 T C 0.034355 -1.5355e-05
18:9770325 T C 0.045119 -1.3471e-05
18:9776492 C T 0.985843 8.0260e-06
18:9779599 C A 0.130397 3.6004e-05
18:9782507 T C 0.031669 -5.8208e-06
18:9783269 T G 0.268906 1.5306e-05
18:9784914 A G 0.793872 1.1543e-05
18:9785042 T C 0.167846 6.7741e-06
18:9787464 T C 0.104732 5.8989e-06
18:9791344 T G 0.272662 2.3945e-06
18:9791999 G A 0.028113 -2.0264e-05
18:9792624 G C 1.836380 -1.7239e-05
18:9792830 T A 0.022612 1.0324e-05
18:9792949 T G 1.867002 -6.2149e-05
18:9800082 A G 0.039659 -7.7541e-07
18:9800733 T C 0.056702 -8.6589e-06
18:9801856 G A 0.165779 8.2559e-06
18:9802893 G A 0.767728 5.8732e-05
18:9803476 G A 0.473167 6.3599e-05
18:9806744 G A 0.797184 3.4001e-05
18:9809698 C T 0.185392 -3.4867e-06
18:9810523 C T 0.022996 5.1301e-06
18:9812314 T C 0.155093 -1.9258e-05
18:9814778 T C 0.813448 2.5117e-05
18:9817581 G A 0.121782 -1.8140e-07
18:9818237 A G 0.281998 2.2422e-05
18:9825304 G A 0.042090 -3.3700e-05
18:9825566 G A 1.521519 1.8668e-05
18:9827895 C T 0.581546 1.9018e-07
18:9831048 C T 0.644987 -5.7664e-06
18:9834599 G A 0.169835 -4.0080e-06
18:9835627 A G 0.025556 4.9356e-06
18:9836478 C T 0.040553 2.7532e-05
18:9837546 T C 0.115842 3.8985e-05
18:9837639 A C 0.270680 -5.0981e-06
18:9842683 T C 1.338894 -3.2557e-05
18:9844196 A G 0.084428 2.1946e-05
18:9845857 A C 0.876056 -1.3531e-05
18:9846033 C T 0.034617 -7.6182e-06
18:9847545 T G 0.896819 -1.7988e-05
18:9848613 T C 1.330602 -4.3192e-05
18:9849444 C A 0.123825 -2.9929e-05
18:9849641 C T 0.077132 1.6808e-05
18:9854415 C G 0.032258 -3.1917e-05
18:9854749 A G 0.051840 -5.9394e-05
18:9854977 A G 0.147950 9.5756e-06
18:9857364 A G 0.809297 1.1277e-06
18:9860122 T G 0.223413 1.5388e-05
18:9861887 G A 0.243084 3.9660e-06
18:9867080 T G 0.950706 -1.5723e-05
18:9868910 A G 0.926656 1.6522e-05
18:9869741 G A 0.041383 1.0548e-05
18:9869865 C T 0.920240 1.3642e-05
18:9869955 G T 0.072556 -2.4246e-05
18:9872617 C T 0.945698 -2.1130e-05
18:9872638 G A 0.134075 -1.2209e-05
18:9872787 A C 0.041080 -1.9556e-05
18:9875673 G A 0.173707 7.9953e-07
18:9880284 G A 0.919927 -9.2688e-06
18:9883177 A G 0.137676 -1.5741e-05
18:9886890 G A 0.543876 -4.2913e-06
18:9887167 G C 0.051463 1.4400e-05
18:9887857 A G 0.289026 -2.9233e-06
18:9887877 A G 0.094597 -1.2235e-05
18:9887936 C G 0.305943 1.0940e-05
18:9888027 T C 0.148909 -4.3370e-06
18:9888069 G A 1.006708 1.3394e-05
18:9892626 T C 0.041495 1.0941e-05
18:9898894 C T 0.338616 -2.3124e-05
18:9901360 T C 0.028089 8.0520e-06
18:9909987 T G 0.164694 2.2675e-05
18:9920784 G A 0.048951 -1.9316e-05
18:9922402 T C 0.038639 -3.2560e-06
18:9922512 C T 0.791836 -1.2707e-05
18:9929330 A C 0.784730 -3.9513e-06
18:9939479 T C 1.018577 4.6895e-06
18:9940268 A G 0.094012 -1.6497e-05
18:9944924 G A 0.051919 8.2603e-06
18:9946623 G T 0.072688 3.3880e-05
18:9949113 G A 0.972274 -1.4216e-05
18:9949148 T C 1.665553 -8.0374e-06
18:9950144 T C 0.109063 -1.5415e-05
18:9954058 C T 0.081953 -1.3674e-05
18:9955753 A G 0.060265 7.4248e-06
18:9955849 C T 0.220478 8.3161e-06
18:9955960 G A 1.402267 -3.0985e-06
18:9958672 G T 0.110620 -2.0578e-06
18:9961701 T G 1.140246 -4.1114e-06
18:9961931 G A 0.665440 -2.2468e-05
18:9967284 C T 0.631973 6.4299e-06
18:9970956 C A 0.656975 -2.3715e-05
18:9971288 A G 1.233870 -2.3570e-05
18:9972090 A G 0.058178 3.5765e-05
18:9973228 G A 0.261164 1.1708e-05
18:9984661 G T 0.133028 -5.8350e-05
18:9986301 T G 0.030493 9.8999e-06
18:9986548 C G 0.096052 1.7609e-05
18:9988562 A G 0.580662 -4.6361e-05
18:9988798 G A 0.062788 -1.5232e-06
18:9988866 C G 0.028542 -3.9112e-07
18:9989047 T C 1.505224 -2.3130e-05
18:9992561 T G 0.023731 -9.3663e-06
18:9992789 G T 0.092088 7.0925e-06
18:9993124 A C 0.192566 1.4476e-05
18:9994922 T C 0.519190 -4.7435e-05
18:9995165 C T 0.086859 2.8648e-06
18:9996520 T G 0.032468 2.2197e-06
18:10006072 C A 0.196418 8.0226e-06
18:10014401 T C 0.061826 9.0566e-06
18:10015383 G T 1.654704 1.9650e-05
18:10017880 A G 1.167846 7.8514e-06
18:10025847 A G 0.343583 9.9114e-06
18:10026081 C T 0.051382 1.5946e-05
18:10031024 T C 0.635760 6.8067e-06
18:10031292 T C 0.498115 -9.3112e-06
18:10035903 C T 0.305409 8.0805e-06
18:10036463 C T 0.050511 8.6581e-06
18:10036551 C T 0.647921 -1.0244e-05
18:10049909 C G 0.833664 2.5445e-05
18:10054784 T C 0.029711 1.4556e-05
18:10055374 T C 0.341964 2.2977e-05
18:10056944 A G 0.057637 -3.2681e-06
18:10066414 T C 0.280853 1.7237e-05
18:10066693 C T 0.072423 -1.7238e-05
18:10066837 C T 0.108958 1.8753e-06
18:10072276 A G 0.157684 2.0377e-05
18:10072377 C T 0.054917 -9.1372e-06
18:10072670 G A 0.073882 1.7030e-05
18:10074494 T C 0.537107 3.0783e-05
18:10080398 C T 0.740220 4.7484e-05
18:10081663 T G 0.057994 -3.1068e-05
18:10082937 G A 0.094998 4.9132e-06
18:10085053 G A 0.599929 7.1589e-06
18:10085612 A G 0.073344 4.9631e-06
18:10087908 A G 0.214950 3.3855e-05
18:10090270 G A 0.066766 -8.2533e-06
18:10090842 A G 0.145468 1.4840e-05
18:10092681 G A 0.724546 2.5981e-05
18:10093296 T C 0.106782 3.0672e-05
18:10094560 T G 0.051946 -7.0409e-06
18:10097536 T C 0.525160 -1.2917e-05
18:10099488 A G 1.273166 -4.9838e-06
18:10104607 C T 0.932826 -1.2199e-05
18:10109491 G C 0.107156 9.4565e-06
18:10112756 C A 0.084401 -6.3756e-06
18:10112896 G C 1.116233 -1.6127e-05
18:10113319 A G 0.982508 -5.5484e-06
18:10114481 A G 0.067881 -1.4445e-05
18:10115555 T G 0.715574 -3.8297e-05
18:10116926 C T 0.050011 -1.2756e-05
18:10121179 C T 0.906981 9.5099e-06
18:10121727 T C 0.417529 1.1080e-05
18:10125558 G A 0.044738 1.5904e-05
18:10127492 C A 0.022180 1.0492e-05
18:10128032 A G 1.091115 1.4271e-05
18:10130979 C A 0.458058 1.9685e-05
18:10131175 A T 0.069231 -4.9649e-07
18:10132916 A G 0.101393 6.0257e-06
18:10133415 A G 0.380882 -3.8623e-06
18:10133849 C T 0.501753 5.3286e-06
18:10135862 C A 0.911778 -5.8707e-06
18:10136491 G C 0.083292 -1.2375e-06
18:10136653 A G 0.299579 -6.2832e-07
18:10137291 T C 0.081290 -6.7432e-06
18:10137835 A G 0.039180 -1.3387e-05
18:10140778 G A 0.155810 1.0608e-05
18:10140981 C T 0.292976 -3.0494e-06
18:10141640 T C 0.855212 1.5616e-06
18:10142983 C T 0.257764 1.4920e-05
18:10147164 A G 0.173456 1.2639e-05
18:10149570 T C 0.606477 -2.2231e-05
18:10151115 A G 0.863868 8.6860e-06
18:10151888 T C 0.897621 -1.6655e-06
18:10153660 T C 0.021324 5.2865e-06
18:10156800 C T 0.212237 -1.6526e-05
18:10157898 T C 0.043151 4.8251e-06
18:10162707 T G 0.810106 1.8349e-05
18:10166441 T C 0.067990 1.4273e-05
18:10168101 C T 0.214505 1.2529e-06
18:10171094 A C 0.472742 -5.0074e-06
18:10172528 A T 0.546773 1.0093e-05
18:10180448 C T 0.034461 3.7732e-06
18:10181500 C T 0.660728 -8.0652e-06
18:10187358 T C 0.020729 -3.3630e-06
18:10187460 A G 0.083921 7.1037e-06
18:10187924 G A 0.904145 -1.0291e-06
18:10190975 T G 0.360986 3.9275e-06
18:10192951 T C 0.055142 3.0669e-06
18:10193439 T A 0.100788 6.6605e-06
18:10195537 T C 0.370720 -5.7182e-06
18:10195802 G A 0.306304 -1.0969e-05
18:10196750 A G 1.709604 -1.1969e-05
18:10197148 A G 0.068761 1.9283e-06
18:10197500 A G 0.514505 -2.7586e-06
18:10202096 C A 1.081895 -2.0342e-05
18:10202807 A G 0.104099 1.1817e-05
18:10202897 A G 1.700632 9.0874e-06
18:10203148 A G 1.474540 -2.2574e-05
18:10203836 G A 0.315296 -7.5824e-06
18:10204239 T C 0.031340 3.7183e-05
18:10204412 A C 0.031890 -1.6560e-05
18:10210174 G A 1.793083 2.6060e-05
18:10218769 T C 0.463736 2.0910e-05
18:10233372 T C 0.596774 -7.9629e-06
18:10233418 C T 0.108975 7.9392e-06
18:10235922 G A 0.082568 1.0955e-05
18:10237032 T G 0.181445 6.7708e-05
18:10237542 A G 0.027246 -1.5849e-05
18:10237677 G A 0.055743 -3.4725e-06
18:10243175 G A 1.775877 1.2932e-05
18:10247520 T C 0.690337 -2.7618e-06
18:10251076 A G 0.053068 -1.3521e-05
18:10252742 C T 0.194201 3.5951e-07
18:10259343 C T 1.054064 1.0049e-05
18:10265575 G A 0.564510 3.7864e-06
18:10267093 C T 0.096926 1.9519e-05
18:10268874 T C 0.081460 1.3909e-05
18:10271501 T C 0.029211 7.8153e-06
18:10272363 C A 0.058576 1.5707e-05
18:10275413 A G 1.394774 1.6173e-05
18:10276631 C T 0.402808 -6.8882e-06
18:10279356 G A 0.670720 3.8129e-06
18:10282821 G T 0.674742 -3.3445e-06
18:10291274 G A 1.013079 -4.9277e-06
18:10294089 C A 0.460088 -8.7158e-06
18:10296297 G T 0.067561 2.5673e-05
18:10297207 T G 0.061459 6.4952e-06
18:10297583 C A 0.410243 1.6039e-05
18:10302895 A G 1.040179 -1.9429e-05
18:10304962 G A 0.075945 -7.4673e-06
18:10305479 C T 1.795759 -1.3527e-05
18:10307656 C T 0.044884 -2.4055e-05
18:10309469 A C 0.198992 1.4549e-05
18:10312791 A G 0.135860 2.1962e-05
18:10313183 A C 1.447515 3.8271e-07
18:10313234 A G 0.350100 -1.7872e-05
18:10313579 G A 0.079246 -2.7688e-05
18:10314875 A C 1.817841 1.0357e-05
18:10319563 C T 0.045819 -2.6678e-05
18:10320252 T C 0.083098 -1.6560e-06
18:10321041 T C 0.337330 3.4586e-06
18:10321347 G A 1.074898 3.1362e-05
18:10322583 G A 0.135894 -7.7059e-06
18:10324214 A G 0.585198 -1.4569e-05
18:10329631 C T 0.089684 -8.1482e-06
18:10333426 G A 0.217929 1.3278e-06
18:10335069 C A 0.515223 1.2941e-05
18:10335870 A G 1.134772 4.0926e-06
18:10337108 T C 0.559431 2.9768e-05
18:10337680 A G 0.166194 -1.5076e-05
18:10339597 T C 0.105439 3.9863e-07
18:10340703 A G 0.962112 -8.6274e-06
18:10342986 A G 0.246542 -2.4836e-06
18:10344914 C T 0.808294 -4.2081e-05
18:10345799 A C 0.179589 1.4476e-05
18:10345971 T C 0.187932 -8.6557e-06
18:10349842 A G 0.028018 -1.2811e-06
18:10353473 G A 0.029255 -8.5751e-06
18:10353940 G A 0.128500 -7.5062e-06
18:10354902 C T 1.205710 1.1561e-05
18:10357207 G T 0.194966 2.0532e-05
18:10357433 A G 0.200086 -2.0523e-05
18:10358714 T C 0.287632 -8.4185e-06
18:10359893 C T 0.249027 3.3222e-05
18:10371102 G A 1.745809 3.0105e-06
18:10371894 T C 0.083704 3.0217e-06
18:10375034 G A 1.614824 -1.6897e-05
18:10377040 A C 0.065736 -1.2722e-05
18:10379695 C T 0.076693 1.9308e-05
18:10380228 G A 0.598478 7.4181e-06
18:10380321 T C 0.434300 -2.3475e-06
18:10381332 A G 0.078380 -1.5420e-07
18:10384101 G T 0.063974 1.4151e-05
18:10386781 G A 0.528863 -3.9460e-05
18:10387005 T C 0.278469 -1.0730e-05
18:10390247 G A 0.036398 -1.0311e-05
18:10394797 T C 0.032135 8.1837e-06
18:10396160 G A 1.258747 -6.1889e-06
18:10398307 C G 0.649183 -5.7570e-06
18:10398595 A G 0.044823 -3.6182e-05
18:10398673 T C 0.325424 1.0293e-05
18:10399352 C T 0.538314 4.7891e-06
18:10399858 C T 0.036973 -2.2824e-06
18:10402389 G A 1.919642 7.4795e-08
18:10402778 A G 0.739033 3.0252e-06
18:10403794 C T 0.022051 8.1177e-06
18:10405177 A G 0.636304 2.7669e-05
18:10405984 G A 1.220519 9.9410e-06
18:10408492 T C 0.275328 -4.3153e-06
18:10412789 G T 1.960538 -9.1990e-06
18:10413374 G A 0.588179 -1.1935e-05
18:10413583 T G 0.443779 -2.9485e-05
18:10415970 G A 0.054894 -1.8186e-05
18:10418985 G T 0.468723 1.7508e-05
18:10421057 A G 0.292490 -1.0626e-05
18:10421379 G A 0.303764 -1.1930e-05
18:10423320 T C 0.238440 -3.3538e-06
18:10423834 G A 0.565812 -1.5066e-06
18:10426084 C T 0.834745 1.0045e-06
18:10426536 A C 0.175346 -4.1599e-07
18:10427363 G A 0.043089 7.9443e-06
18:10428454 A G 1.384041 -1.8879e-06
18:10433382 A G 1.078492 5.4420e-06
18:10441438 T G 0.221366 -2.5321e-05
18:10441470 G A 0.173629 1.2658e-05
18:10444896 A G 0.093903 9.6214e-06
18:10448334 G A 0.642692 -4.8405e-06
18:10450960 A C 0.054411 -1.4491e-06
18:10457847 T C 0.594092 -9.3927e-06
18:10459089 G A 0.400618 1.6139e-05
18:10461383 G A 0.478406 4.7462e-06
18:10465401 C T 0.555477 3.9442e-05
18:10468129 C T 1.038428 1.0770e-05
18:10468315 G A 0.285201 -1.6182e-05
18:10471732 A G 0.253270 -1.4872e-06
18:10473726 G A 0.717771 2.6412e-05
18:10476149 C A 0.320338 -6.2342e-06
18:10480242 T C 0.042923 2.1515e-05
18:10482093 G A 0.919938 1.0182e-06
18:10482460 A G 0.040798 -1.2146e-05
18:10489013 G A 0.842316 -8.6894e-06
18:10489380 A G 0.842524 -1.0143e-05
18:10493585 T C 0.041974 -1.4545e-05
18:10494341 A G 0.035695 -9.9939e-06
18:10495392 G T 0.845461 -1.9386e-05
18:10497937 C T 0.844975 -1.8960e-05
18:10501645 A G 0.111249 2.9982e-06
18:10523149 C T 0.641676 -1.2899e-05
18:10525518 C G 0.898257 -2.5307e-05
18:10540299 G A 0.120126 -1.4822e-05
18:10542501 G T 0.697004 4.2585e-07
18:10544069 C T 0.022085 -8.7067e-06
18:10544075 G A 0.444914 3.0518e-05
18:10547000 T C 0.164052 2.3037e-05
18:10550588 T G 0.050372 -4.9477e-06
18:10554992 C T 0.104864 7.4354e-06
18:10556241 G A 0.060704 9.0238e-06
18:10557670 A G 0.256806 -1.1852e-05
18:10560291 A G 0.044313 -1.6322e-05
18:10562575 G A 0.103460 1.7843e-05
18:10562656 G C 0.722792 -5.2411e-05
18:10563044 C T 0.182067 3.2544e-05
18:10566768 G A 0.086961 1.1412e-05
18:10567782 C T 1.240939 -7.4353e-06
18:10569112 T C 0.505965 -6.7381e-06
18:10583246 T C 0.079206 1.5564e-05
18:10588095 A G 0.101505 -8.0212e-06
18:10596536 C T 0.850479 3.0529e-07
18:10605389 T C 0.851737 1.8215e-06
18:10614143 C G 0.740590 -6.5912e-07
18:10618181 A G 1.252603 -3.0884e-06
18:10622599 T A 0.875624 6.0624e-07
18:10647391 G A 0.281227 8.6988e-05
18:10647444 A C 0.242435 5.4096e-05
18:10648358 A G 0.318567 2.5195e-05
18:10659165 T G 1.911700 -2.7659e-05
18:10659765 A G 0.117552 1.7605e-06
18:10660859 T C 1.759932 -3.9109e-05
18:10661305 T C 0.088824 -2.5015e-05
18:10662640 T C 0.035181 1.4041e-05
18:10663094 A G 1.379172 -1.6417e-05
18:10664152 T G 0.038789 -3.6776e-05
18:10665346 T C 1.701587 -9.5226e-06
18:10665770 T C 1.574233 7.0220e-06
18:10668136 C T 0.065739 -2.3495e-05
18:10668356 G T 1.155906 1.2925e-05
18:10668503 C G 0.533072 -1.0788e-06
18:10668715 G A 0.591906 1.1215e-05
18:10669035 A G 0.029806 -1.3215e-05
18:10669507 A C 0.036082 5.5102e-06
18:10674625 G T 1.607769 3.0529e-05
18:10677979 C T 0.996349 -1.1291e-06
18:10678397 A G 0.357559 -3.4750e-05
18:10680163 A G 1.643971 4.0346e-05
18:10681711 T C 0.284171 -3.5162e-05
18:10682486 C T 0.528751 6.1147e-05
18:10682799 A G 1.959970 3.0274e-06
18:10683711 G A 0.041257 -1.1113e-05
18:10686196 T C 0.934244 -3.3412e-06
18:10687510 C T 0.108750 3.0366e-06
18:10690679 A G 0.799727 -1.7603e-05
18:10694410 C T 0.759847 1.2955e-05
18:10695001 G A 0.263833 -1.7703e-05
18:10696534 T C 0.036902 -3.1596e-05
18:10697258 A C 0.048917 7.1127e-06
18:10698411 T C 1.135191 4.3252e-06
18:10699129 T G 0.162022 -1.6317e-05
18:10704619 G C 0.484900 -9.0709e-06
18:10705744 A G 0.544155 -1.5997e-05
18:10706764 A G 0.370863 -8.0551e-06
18:10707941 T C 0.062026 -5.1957e-06
18:10716160 C T 0.129775 -2.2088e-05
18:10717162 C T 0.639316 5.6061e-05
18:10720936 G A 0.617027 -3.4704e-05
18:10721117 G A 0.051059 6.1756e-06
18:10727453 C T 1.604267 -2.2224e-05
18:10730400 C T 0.542166 2.9232e-06
18:10731428 T C 0.543574 -1.1320e-05
18:10735007 C T 0.028555 3.1098e-07
18:10735813 T C 0.075670 -1.5205e-06
18:10736515 G T 1.051439 -3.1373e-05
18:10739414 A C 0.550414 1.0432e-05
18:10745860 A G 0.538498 -8.7805e-06
18:10746917 T C 1.088375 2.2685e-06
18:10747159 G A 0.044595 1.3769e-06
18:10750150 C G 0.068078 -3.3594e-08
18:10752666 T C 0.545559 8.9172e-06
18:10758284 C T 0.521866 -2.5646e-05
18:10758384 T C 1.594418 -2.2316e-05
18:10759840 A C 0.405269 2.1014e-05
18:10766200 T G 0.046153 1.5620e-05
18:10771580 C T 0.031686 1.7174e-05
18:10776528 A C 0.147280 9.5302e-07
18:10776892 C T 1.739206 -7.4611e-05
18:10777573 A G 0.458208 -3.4735e-05
18:10783886 T C 0.035600 -9.1864e-06
18:10790205 T C 0.112793 -1.1772e-05
18:10791748 A G 1.562983 -1.0309e-04
18:10793806 G A 0.229828 -1.2360e-06
18:10794753 A G 0.102008 -1.2827e-05
18:10798477 G A 0.753968 -9.9024e-06
18:10800740 T C 0.030000 2.5537e-06
18:10801695 G A 0.101271 -1.2917e-05
18:10805630 T C 0.043188 -8.4197e-06
18:10807391 C T 0.036103 1.6999e-05
18:10809181 A T 0.069482 2.3215e-05
18:10810495 T C 0.052388 2.3070e-06
18:10811275 C T 0.391741 -2.8316e-05
18:10812894 G A 0.141630 9.1902e-06
18:10814334 G A 0.463831 -1.0367e-05
18:10818481 A G 0.023173 -1.0835e-05
18:10823628 A G 0.405340 3.6087e-05
18:10824224 A G 0.360898 3.4471e-05
18:10827550 T C 0.262167 1.1960e-05
18:10828663 T C 0.064039 -3.1709e-05
18:10829069 C T 0.032927 7.2138e-06
18:10839841 A G 0.620168 8.4042e-06
18:10843058 G T 0.181959 -4.9282e-05
18:10843947 C T 0.658549 -1.6487e-05
18:10844901 C T 0.035283 -1.4880e-06
18:10844995 G A 0.020294 3.1668e-06
18:10846105 C G 1.865761 2.2317e-05
18:10846705 C T 0.774867 -1.6685e-06
18:10848517 C T 0.049297 -2.2991e-05
18:10853771 A G 0.073531 8.8841e-06
18:10853980 C T 0.445013 -4.1222e-06
18:10854213 A G 0.181646 1.4752e-05
18:10856709 G A 0.058953 -9.2799e-06
18:10858769 C T 0.176240 4.2963e-05
18:10858875 G A 0.532456 4.2177e-06
18:10866753 C T 0.235186 9.9565e-06
18:10867062 C T 0.753047 6.8569e-06
18:10869183 C T 0.038262 -5.3485e-06
18:10872411 A G 0.067211 -1.7380e-05
18:10883228 A G 0.024479 1.0801e-05
18:10888992 C T 1.149504 -1.7585e-05
18:10899028 G A 0.699398 -7.4953e-06
18:10900786 T C 0.126365 1.4589e-05
18:10908861 T C 0.577191 -3.6062e-06
18:10909137 C T 1.848749 -3.1327e-05
18:10919798 A C 0.024673 -1.5357e-05
18:10919989 C T 0.639833 -1.9277e-05
18:10924558 C G 0.155600 -7.0675e-06
18:10926135 C A 1.082741 -1.5850e-05
18:10928051 A G 0.050933 -2.3953e-05
18:10937798 T C 0.025390 9.3644e-07
18:10941681 C T 0.047720 -1.0708e-05
18:10945732 T G 0.383480 -4.3332e-06
18:10949865 T C 0.115655 -7.9339e-06
18:10951824 T C 1.028851 -3.7421e-06
18:10951847 A G 0.041570 6.5387e-06
18:10974448 C T 1.002172 -2.0500e-05
18:10975750 A G 0.055737 -3.8733e-05
18:10979480 T C 0.074704 5.4730e-06
18:10992466 T C 0.033322 1.5715e-05
18:11003416 T C 0.034733 7.3487e-06
18:11005556 C A 0.307222 1.5775e-05
18:11009064 C A 0.030238 7.1062e-08
18:11017315 G A 0.741586 -1.5606e-05
18:11019358 C T 0.040128 5.6398e-06
18:11021002 T C 0.022208 4.0794e-06
18:11022018 T C 0.974437 6.1655e-06
18:11025325 A G 0.900715 4.2364e-06
18:11026586 C T 1.912968 1.3489e-08
18:11028676 C A 0.397847 4.3144e-05
18:11029609 C T 0.215848 -2.2695e-06
18:11029826 T C 0.037412 1.3816e-05
18:11030797 T C 0.356312 1.3003e-05
18:11031799 G A 1.210422 -9.2771e-06
18:11035655 T G 0.427840 -2.9884e-05
18:11039926 T C 0.334974 1.1207e-05
18:11040251 G A 0.041039 1.8893e-05
18:11042752 C G 0.670472 -1.6581e-06
18:11042899 T C 0.076870 -1.2706e-05
18:11043452 A C 0.024693 2.7982e-06
18:11043629 C T 0.762380 -1.3198e-05
18:11049228 A G 0.970309 -6.9898e-06
18:11049326 T C 1.291545 -4.0576e-06
18:11049356 T G 0.493726 -3.4374e-06
18:11050079 C T 0.589893 4.7082e-05
18:11050403 C T 0.756709 5.1446e-06
18:11050554 G A 0.064637 -1.0237e-05
18:11051119 G C 0.401288 -4.5636e-06
18:11051233 T C 0.666535 1.2418e-06
18:11051750 G A 1.059439 1.4864e-05
18:11052020 C T 0.192841 -7.0986e-06
18:11052224 G A 0.153383 7.0909e-06
18:11053015 A G 0.044058 -9.4896e-06
18:11053446 T C 1.293612 4.4303e-06
18:11053712 T C 0.549275 -1.9410e-05
18:11056452 G T 0.570895 -2.3450e-06
18:11056635 G C 0.074952 -1.6550e-05
18:11056775 G A 0.032094 1.6862e-05
18:11057020 C T 1.215127 -3.8707e-06
18:11063871 A G 1.293051 -6.1501e-06
18:11064859 T C 1.114241 -8.9027e-06
18:11071225 G A 0.051654 -1.3464e-05
18:11074231 A C 0.045428 5.7300e-06
18:11074862 C T 0.215749 2.3157e-05
18:11075499 T C 0.044942 3.8751e-06
18:11075734 T C 0.695879 9.9584e-06
18:11076642 G T 0.459755 -9.1125e-06
18:11079616 A C 0.184114 -3.6681e-06
18:11082818 C A 0.940330 2.9519e-05
18:11086602 C T 0.320338 8.7272e-08
18:11087502 A G 0.605559 3.8515e-05
18:11088347 C T 1.953841 -3.4119e-05
18:11088449 C T 0.169855 -2.3972e-06
18:11088560 T G 0.308099 7.4121e-06
18:11089213 G A 0.924891 2.8254e-05
18:11089336 G A 0.107370 6.8791e-06
18:11089342 A G 0.319345 5.1367e-06
18:11089571 T C 0.021878 -4.7172e-06
18:11090570 T C 0.024037 8.3373e-06
18:11092496 A G 0.536461 1.1257e-05
18:11093230 G T 0.999789 -1.8427e-05
18:11096618 T C 0.514206 1.6788e-05
18:11098543 C T 0.085172 9.9997e-06
18:11105008 A G 0.044130 2.0866e-05
18:11107658 T C 0.176301 -1.2169e-05
18:11107944 T G 1.058113 -2.2195e-05
18:11111601 A C 0.123876 5.1670e-06
18:11118347 T C 1.380175 -4.2886e-05
18:11134593 A G 0.692928 -4.1870e-05
18:11135912 G T 0.198441 2.4719e-05
18:11137737 A G 1.583716 -1.8650e-05
18:11139349 C A 0.124128 -3.1716e-06
18:11139699 C A 0.738295 -6.3239e-06
18:11145216 T C 0.067163 7.9308e-06
18:11151070 C T 0.122026 1.1157e-05
18:11155206 G A 0.467367 9.1251e-06
18:11165423 C G 0.241306 -1.7971e-05
18:11168110 C T 0.115472 1.4924e-05
18:11174302 A C 0.727681 4.4717e-06
18:11176068 G T 1.590695 3.3879e-05
18:11177108 A G 0.097857 -1.0953e-06
18:11178799 C T 0.412273 -1.7484e-05
18:11180760 C G 0.735412 -1.8028e-05
18:11186753 G C 0.064416 -8.4297e-06
18:11192145 T C 0.796045 3.7894e-05
18:11199645 C A 0.081637 -1.3608e-05
18:11201408 G T 0.169213 2.5624e-06
18:11208278 A G 0.068217 -1.0192e-05
18:11210997 T C 0.064321 -7.8356e-06
18:11215064 C T 1.208668 -3.2920e-05
18:11217927 C T 0.102573 -4.6494e-06
18:11219792 A C 0.339027 -1.5351e-05
18:11219818 C T 0.161852 -2.8589e-05
18:11220457 T G 0.068544 -1.2020e-05
18:11224858 G A 0.811867 -9.2638e-06
18:11225622 T C 0.616874 -7.0861e-06
18:11225705 A T 0.064729 -1.5494e-05
18:11228269 T C 0.171031 1.4634e-06
18:11228713 T G 1.166622 7.0226e-06
18:11232515 T C 0.411287 2.6452e-05
18:11232799 C T 0.190788 -1.3512e-05
18:11234574 G A 0.105864 -2.2792e-05
18:11235189 G T 0.472555 2.0126e-05
18:11235768 T C 0.242445 6.5989e-06
18:11236720 C T 1.833939 -2.0064e-05
18:11237435 A G 0.056233 -1.2112e-05
18:11246874 C A 0.595900 -4.5576e-05
18:11248839 T G 0.137360 2.6762e-05
18:11256620 G A 1.042171 -2.6268e-06
18:11257335 C A 0.481792 -5.5643e-05
18:11257612 G C 0.112762 7.6593e-06
18:11257749 A G 0.136316 1.6848e-05
18:11258768 G A 0.178491 2.5135e-05
18:11259482 A G 0.214097 2.6906e-05
18:11262321 T C 1.340618 2.2095e-05
18:11264216 T G 0.029687 1.6490e-05
18:11266012 A G 0.032519 4.9362e-06
18:11267727 A G 0.068037 2.2441e-05
18:11290068 G A 0.053908 -5.4266e-06
18:11293890 G T 1.778682 6.3598e-06
18:11296178 G A 1.806581 -4.8979e-06
18:11304579 G A 1.679342 1.1648e-05
18:11309729 T C 1.649098 3.7155e-05
18:11310537 A G 0.095770 -2.8756e-05
18:11310620 T C 1.853114 1.8860e-05
18:11311775 C T 0.040713 -1.1249e-06
18:11312514 T C 1.837043 1.3962e-05
18:11313796 A C 0.041522 -8.1168e-07
18:11315755 A G 0.050855 -8.1378e-06
18:11318243 T G 0.058460 2.6520e-05
18:11318358 T C 1.700387 2.3421e-05
18:11329406 C T 0.375439 -4.0464e-05
18:11329860 A G 0.055196 1.4862e-06
18:11343546 G A 0.937399 4.8360e-06
18:11357834 G A 0.096667 -2.0688e-05
18:11362587 T C 0.973277 1.4781e-05
18:11369535 T C 0.033478 -1.0514e-05
18:11371104 A C 0.066970 2.1184e-05
18:11371130 T C 0.790551 -4.0727e-06
18:11376034 A C 0.033607 -5.3157e-06
18:11377331 A G 0.032550 2.6237e-06
18:11377526 A C 0.085937 -5.2111e-06
18:11378959 A G 0.027732 -2.4187e-06
18:11383435 T C 1.585283 -9.2564e-06
18:11387579 G A 0.266186 4.1623e-06
18:11388997 T C 0.169845 -1.6748e-05
18:11389172 T C 0.033206 -1.4531e-05
18:11395649 C T 0.030231 -1.5514e-05
18:11396484 C T 0.125270 -1.3705e-06
18:11398924 T C 0.093985 -2.1514e-06
18:11402742 T C 0.047098 -8.1660e-06
18:11403343 T C 0.265309 -8.5355e-06
18:11404766 A G 0.059857 1.0784e-06
18:11405960 C T 0.698130 1.0307e-05
18:11417597 T C 0.124087 -9.9848e-07
18:11418813 C A 1.912373 -9.0108e-06
18:11422601 C T 0.279731 4.4673e-06
18:11423100 C A 0.060167 -2.4499e-06
18:11423603 A G 0.142130 4.6867e-06
18:11423909 G A 0.165854 -1.0810e-05
18:11424515 C T 0.052031 -7.9317e-06
18:11429329 G A 0.036419 3.9593e-05
18:11429667 T C 0.119582 -1.0753e-05
18:11446245 T C 0.420415 -6.7440e-06
18:11446356 C T 0.061064 7.2998e-06
18:11454164 A G 0.205169 1.9791e-05
18:11454878 T C 0.040437 2.2603e-05
18:11457034 A C 0.041012 -2.6598e-05
18:11465839 T C 0.057229 3.7286e-06
18:11471956 A G 0.050603 6.0004e-06
18:11472102 A G 0.112864 -1.7019e-05
18:11480019 G T 0.081252 -2.1262e-05
18:11481831 G A 0.102304 -8.7944e-06
18:11487401 G A 1.324122 -7.0968e-07
18:11494697 C T 0.219044 6.0977e-06
18:11499535 T C 0.039428 -3.2625e-06
18:11501216 A G 0.087522 -2.4428e-05
18:11503457 T C 0.034631 4.5613e-06
18:11506644 A G 0.703212 6.0682e-07
18:11508639 A G 0.589876 6.9764e-06
18:11518969 T C 0.039533 -4.4555e-06
18:11519389 C A 0.114907 -3.8956e-06
18:11532532 T C 0.084802 -3.6655e-06
18:11532987 A G 0.684513 -1.9081e-06
18:11533365 G A 0.168825 2.0372e-05
18:11546118 T C 1.169175 -6.8131e-06
18:11551321 T C 0.136455 -1.5035e-05
18:11553868 G A 0.212591 -4.2653e-07
18:11561027 T C 0.263758 -2.5747e-05
18:11561339 G A 0.030279 -1.2591e-05
18:11561886 T C 1.134504 7.3943e-07
18:11573949 T C 0.071468 2.3539e-06
18:11576223 A G 1.484988 9.9486e-07
18:11577046 C A 0.086413 -1.0690e-05
18:11578217 T G 1.535115 1.5526e-06
18:11587271 A G 0.210497 6.8830e-06
18:11587502 G A 0.757960 2.5219e-05
18:11591995 C T 0.529665 -8.8381e-06
18:11592969 G A 0.031265 -1.1701e-05
18:11593992 A G 0.157578 2.1538e-06
18:11595237 T C 0.212319 -4.9555e-06
18:11604307 A G 0.037551 -1.3004e-05
18:11612417 C T 0.182183 -1.4703e-06
18:11649014 T C 0.176883 2.8932e-05
18:11650158 A C 0.100373 -1.6091e-05
18:11653053 A C 0.102936 -7.3869e-06
18:11653464 T C 0.217884 1.1687e-05
18:11656971 G T 0.062941 2.5063e-06
18:11658414 A G 0.425892 -1.5010e-06
18:11659215 T G 0.138485 -1.3015e-05
18:11667191 A C 0.257849 4.1752e-06
18:11668861 T C 1.041104 -2.5862e-05
18:11671835 G A 0.037806 1.0318e-06
18:11672728 C A 0.035487 2.1853e-05
18:11675940 T C 1.088096 -2.8816e-05
18:11676649 T C 0.311468 4.3831e-06
18:11678182 T C 0.033726 -1.2437e-05
18:11678946 C A 1.695583 -2.8990e-05
18:11683495 A G 0.294421 3.9444e-06
18:11685813 G T 0.026304 1.4456e-05
18:11687569 C T 0.289508 -1.2358e-06
18:11688562 A G 0.350073 4.9663e-06
18:11694187 G T 0.809821 -1.4815e-05
18:11696875 T A 0.035052 1.6549e-05
18:11698703 T C 0.170195 -6.4513e-06
18:11700534 G A 0.255068 -2.7447e-05
18:11703636 A G 1.411324 -4.3770e-06
18:11712839 T C 0.137088 -8.0333e-07
18:11714732 A G 0.045870 9.1633e-06
18:11718678 G A 0.028647 -3.9027e-06
18:11720582 C G 1.257771 -8.4301e-06
18:11726921 G A 1.446509 -4.0044e-06
18:11727378 C T 0.046149 -4.6979e-06
18:11729342 A G 0.137326 5.6531e-06
18:11736821 T A 0.074140 4.2515e-07
18:11737231 A T 0.104160 1.5299e-05
18:11750806 T C 0.041536 -1.4318e-05
18:11756143 T C 0.035079 5.3796e-06
18:11757725 T C 0.050372 -1.5596e-06
18:11761980 A G 0.562620 1.2419e-06
18:11764951 G C 0.117593 1.0593e-05
18:11765544 C T 0.102250 -4.8815e-05
18:11767930 C T 0.093057 1.5655e-05
18:11771616 A G 0.175880 -7.1373e-05
18:11774882 C A 0.622742 -3.4382e-05
18:11779857 G A 0.289638 -1.1177e-05
18:11781203 C T 0.038418 -1.1127e-06
18:11794051 G A 0.082959 8.8875e-06
18:11802153 A C 0.155416 1.0151e-05
18:11802504 T C 0.356193 -6.8146e-06
18:11805408 G A 0.084815 -8.3960e-06
18:11818211 T C 0.082959 9.8308e-06
18:11826511 G A 0.452608 -2.0791e-06
18:11828228 A G 1.132070 1.4391e-05
18:11829002 A G 0.034896 1.0094e-05
18:11834973 T C 0.096164 -1.1142e-06
18:11838987 C T 0.059375 1.2128e-05
18:11842319 T C 0.151907 -3.1012e-06
18:11852182 T C 0.358358 1.8387e-05
18:11853215 A C 0.060194 -3.2265e-06
18:11853422 G A 0.118671 -6.1269e-06
18:11858874 T C 0.309343 -9.4488e-06
18:11861422 A G 1.263384 4.1137e-06
18:11861626 T G 1.915671 6.6120e-06
18:11861885 G A 0.057154 3.2364e-06
18:11863899 G A 0.144414 1.8601e-05
18:11865005 T G 1.908225 -1.4900e-05
18:11871030 G A 0.450137 2.2926e-06
18:11871776 T C 0.050294 8.7350e-06
18:11872793 A G 0.039435 5.3043e-06
18:11874372 A G 0.073531 -3.2132e-06
18:11877050 A G 0.118348 2.9539e-06
18:11877568 G A 0.938997 4.2351e-06
18:11877868 T C 0.125198 2.2064e-05
18:11878506 A C 0.061346 3.5931e-06
18:11878596 G A 1.589189 -3.2441e-06
18:11881369 A G 0.077373 1.2884e-05
18:11882794 C T 1.635593 -8.6358e-06
18:11882991 G A 0.082619 8.7803e-06
18:11885576 C T 0.134273 -6.6218e-06
18:11886563 G C 0.502541 -1.1349e-05
18:11886867 A G 0.106448 -6.2842e-06
18:11886946 G T 0.036178 -4.1443e-05
18:11893317 T C 0.145642 -1.4561e-06
18:11893391 T C 1.073729 9.8942e-06
18:11893764 C T 0.346462 5.3594e-06
18:11893974 C A 0.024849 3.2597e-06
18:11899815 A G 0.270391 4.5186e-06
18:11901135 A C 0.295417 7.6464e-06
18:11902722 G T 0.381015 6.8887e-06
18:11904090 G T 1.321582 1.6339e-05
18:11904266 G A 0.447780 -3.8560e-06
18:11905953 T C 0.891457 1.9003e-05
18:11906453 A C 0.043824 1.1469e-05
18:11910849 T C 0.547572 -6.9215e-06
18:11911143 T C 0.349349 1.9077e-05
18:11916395 A G 0.620230 3.0198e-06
18:11916843 C T 0.419402 2.1570e-06
18:11925276 A G 0.093794 -2.6874e-06
18:11925996 A C 0.075068 1.0354e-05
18:11926259 A G 0.173037 -1.1712e-05
18:11926680 T C 0.547844 1.8971e-05
18:11936967 T C 0.897866 1.4942e-05
18:11947525 A G 0.206369 -9.0766e-06
18:11950647 A G 0.681518 1.5872e-05
18:11952136 A G 0.199590 -1.6072e-05
18:11954228 T G 0.076846 -6.7317e-07
18:11954299 G A 0.332965 3.8189e-05
18:11958076 A G 0.534738 -1.4004e-05
18:11973533 G A 0.194222 -8.1977e-06
18:11980460 G T 0.171745 -1.5311e-05
18:11982210 T C 0.117005 -5.9144e-06
18:11982500 A G 0.099346 -1.2777e-05
18:11984242 T C 0.091044 1.0994e-05
18:11985868 T C 0.165673 -8.8475e-06
18:11986060 T C 0.109039 4.9180e-06
18:11987272 T C 0.145992 6.9469e-06
18:11990470 C T 0.545689 -1.4396e-05
18:11992479 C G 0.378121 -5.2580e-06
18:11995625 T C 0.032638 -1.3643e-05
18:11998302 T C 0.152540 6.9684e-06
18:11999038 A G 0.275817 1.9415e-05
18:11999115 C T 0.126494 1.7353e-05
18:12003760 C T 0.533541 2.2596e-05
18:12007424 A C 0.194453 -3.5280e-06
18:12011478 G A 0.600813 2.6917e-06
18:12014220 A G 0.220886 -1.7703e-05
18:12014325 A G 0.052503 -1.7603e-05
18:12015425 T C 1.590631 2.1319e-05
18:12015835 A G 0.257326 -2.7028e-05
18:12016718 T G 0.021249 1.2250e-05
18:12017343 G A 1.168614 4.0226e-06
18:12022067 C T 0.113285 -7.2526e-07
18:12025142 C T 0.598461 -3.2490e-07
18:12028580 G A 0.773052 -9.9836e-06
18:12034196 G A 0.692177 -2.6134e-06
18:12035578 A C 0.024904 1.4513e-05
18:12035994 G T 1.387961 1.1466e-05
18:12040540 G A 1.286765 1.6520e-05
18:12044320 T C 0.072277 -1.1309e-05
18:12049547 C A 0.632187 1.8443e-05
18:12055124 G A 0.041243 -1.3195e-05
18:12061144 A G 0.099258 -1.3990e-05
18:12079406 G A 0.030003 -5.4487e-07
18:12083314 T C 0.539851 1.1481e-05
18:12084120 C T 0.533354 -3.9709e-06
18:12090696 C T 0.522866 1.0106e-05
18:12095838 G T 0.032812 -1.5355e-06
18:12101282 C T 0.026678 1.4242e-05
18:12105682 G A 0.080447 -1.4979e-05
18:12108691 G A 1.946759 4.3728e-06
18:12127139 T C 0.022571 -3.2134e-06
18:12155301 G A 0.519231 7.3874e-06
18:12157624 A G 1.328508 -1.5314e-05
18:12158969 A G 0.804150 -9.0385e-06
18:12181351 A G 0.126531 -2.5202e-05
18:12223145 A C 0.149572 1.3662e-05
18:12230434 T C 0.054805 -2.3089e-05
18:12232111 G A 0.067313 -9.0503e-06
18:12232746 T C 0.693217 4.0975e-06
18:12233558 C G 0.774412 -1.0203e-05
18:12235602 C G 0.179351 -1.2629e-05
18:12238120 C T 0.676072 -2.4770e-05
18:12241101 A G 0.145336 1.4767e-06
18:12241934 T C 0.848728 5.5346e-06
18:12247872 A C 1.182319 9.8552e-07
18:12248880 A G 0.716251 -7.4522e-06
18:12249383 A G 0.050396 -2.7073e-05
18:12251435 C T 0.468479 1.2961e-05
18:12252525 C T 0.071536 -1.6462e-05
18:12253088 T C 0.094610 -5.4411e-06
18:12253735 T C 1.512904 9.8209e-06
18:12256282 A G 0.138883 1.7173e-06
18:12260044 A G 0.280791 -2.0316e-05
18:12262402 G T 0.920808 1.8053e-05
18:12265277 G A 0.057035 -1.5325e-06
18:12269519 T C 1.648962 1.1153e-05
18:12273488 C T 0.071043 -3.5991e-05
18:12273716 A C 1.499016 -1.8908e-06
18:12273977 A G 0.445744 1.7248e-05
18:12274104 T G 0.721871 -1.3472e-05
18:12274370 A G 0.131080 -2.8033e-05
18:12277613 C T 1.542938 4.3442e-07
18:12279660 T C 0.137366 -3.2121e-06
18:12283078 T G 0.114853 -5.9694e-06
18:12284839 G T 1.769621 -1.3836e-05
18:12286113 A G 0.880126 -1.4585e-05
18:12291820 A G 0.038034 -3.2207e-06
18:12295088 A G 0.109641 -1.2595e-05
18:12301395 C T 1.582662 -1.8876e-05
18:12304753 C A 0.215222 6.5825e-06
18:12305205 T C 0.366321 1.4628e-05
18:12318027 G C 1.797432 -1.5187e-05
18:12318059 G A 0.199012 7.4290e-06
18:12335582 T C 1.575372 -1.9201e-05
18:12337322 T C 0.040223 -1.0637e-05
18:12337688 C G 0.385387 -4.0028e-06
18:12338883 G A 0.277514 -5.1129e-06
18:12346503 A C 0.085149 -2.1196e-06
18:12347999 T C 0.211472 7.7919e-06
18:12348285 C T 1.582192 -1.4425e-05
18:12353851 C T 0.346938 6.3572e-06
18:12358661 T C 0.049580 -1.8831e-06
18:12366266 T G 0.052952 6.2567e-06
18:12373469 A G 0.037432 -5.5412e-06
18:12386187 A G 0.112371 -9.0122e-06
18:12398711 T C 0.238494 -2.5709e-05
18:12399481 C T 0.073402 8.7893e-06
18:12402244 T G 0.361500 9.7796e-06
18:12404940 C T 0.269412 -3.2051e-05
18:12405335 A G 0.894782 3.6745e-06
18:12410278 G C 0.281206 -1.0454e-05
18:12413117 C T 1.302584 9.2831e-06
18:12429202 G T 0.126739 9.7026e-07
18:12429623 A G 1.046816 2.4615e-05
18:12431210 G A 1.326033 2.5540e-05
18:12438519 G C 0.272071 4.7619e-06
18:12439879 G T 0.041787 1.3425e-05
18:12441630 A G 0.080793 -7.7000e-06
18:12447303 A C 1.348305 1.5214e-05
18:12448877 T C 0.093335 -4.1597e-06
18:12449378 G A 0.055067 2.1181e-05
18:12454230 T C 0.058052 3.5396e-06
18:12455794 T C 0.040169 -1.6013e-05
18:12456559 A G 0.086257 -1.3840e-05
18:12457679 C A 0.296852 1.0456e-05
18:12468739 T C 0.899416 1.8917e-05
18:12474143 G A 0.047693 9.1733e-06
18:12488305 A C 0.097504 -3.1809e-06
18:12493404 C A 0.030632 -7.0723e-06
18:12495154 G A 0.035192 1.7391e-05
18:12497364 G C 0.025465 1.7119e-05
18:12502669 G A 0.039778 -1.1807e-05
18:12505089 C T 0.055692 -9.4668e-06
18:12511089 T C 0.077230 2.0397e-05
18:12513150 C T 0.038381 -8.6163e-06
18:12514748 T C 0.020640 -5.6834e-06
18:12514931 T C 0.099057 -1.1222e-06
18:12528905 T C 0.256561 2.8265e-05
18:12534214 C T 0.039407 1.8123e-06
18:12540031 T G 0.232878 2.6991e-05
18:12547561 T C 0.870290 9.8589e-06
18:12550747 C T 0.209001 5.7656e-06
18:12568202 C T 0.084856 -3.7496e-05
18:12593636 A G 0.263741 -3.9775e-06
18:12611471 A G 0.055886 -7.5043e-06
18:12612325 A G 0.209449 3.4997e-06
18:12613023 C T 0.508141 -1.5599e-05
18:12613246 C T 1.309384 1.1010e-05
18:12626420 C T 0.890811 9.3262e-06
18:12640421 G A 0.663224 -9.9261e-06
18:12646427 A G 0.065538 4.5027e-06
18:12654687 T C 0.042562 -2.1888e-05
18:12655583 G C 0.202701 -1.3866e-05
18:12705060 C T 0.040363 1.1743e-05
18:12713112 G A 0.029517 -7.8922e-06
18:12725162 C T 0.910537 -5.2498e-06
18:12727143 T G 0.653272 -1.2995e-05
18:12732175 T C 0.063978 -1.6518e-05
18:12732778 G A 0.244131 -3.4913e-06
18:12733705 G A 0.277670 -2.4896e-05
18:12736931 T C 0.250645 1.3023e-05
18:12738413 C A 1.978816 -3.5812e-06
18:12739049 A G 0.085846 1.1122e-05
18:12741370 A G 1.592344 4.9327e-06
18:12748390 T G 0.215760 1.6829e-06
18:12751823 G A 0.828418 1.9845e-05
18:12752800 C T 0.068554 2.6924e-05
18:12752868 T G 0.229879 1.1069e-05
18:12766356 A G 0.344575 -1.2269e-05
18:12771059 A G 0.076778 8.4995e-06
18:12772453 G A 0.217816 1.0931e-06
18:12774981 G A 0.806547 -1.1176e-05
18:12777815 T C 0.796480 -2.5038e-06
18:12777948 C A 0.712130 -4.1041e-06
18:12779947 T G 1.664410 -6.3484e-06
18:12791351 T C 0.294241 -7.5882e-06
18:12794961 T C 0.105915 1.4181e-05
18:12797694 G A 0.691361 4.2533e-06
18:12809340 G A 0.338643 9.2387e-06
18:12809561 C T 0.294751 -1.1428e-05
18:12819915 A G 0.060952 4.6390e-06
18:12821593 G A 0.800988 -9.9820e-06
18:12824556 A G 0.038438 -6.0681e-06
18:12829715 C T 0.297705 -1.9674e-05
18:12833413 T G 0.074490 4.3830e-06
18:12837125 C T 0.049692 1.4574e-05
18:12852354 C T 0.068782 -7.6753e-06
18:12859033 A C 0.026604 -9.5196e-07
18:12861188 C T 1.924881 -7.1422e-06
18:12876604 C T 0.025101 -5.3070e-06
18:12877060 G A 0.323490 1.7874e-05
18:12880395 A G 0.077067 8.6940e-06
18:12884466 T C 0.072535 6.8158e-06
18:12888519 A G 1.550581 2.3382e-05
18:12889017 G T 0.056053 -1.2513e-06
18:12892446 A G 0.154219 -1.4821e-05
18:12898134 A G 0.565656 -3.6563e-06
18:12898759 A G 0.184114 -2.1942e-06
18:12909815 T C 1.216980 3.5131e-05
18:12918950 G A 0.024961 -1.4795e-05
18:12923043 C T 0.339261 -2.0977e-05
18:12925253 C T 0.345446 1.8232e-05
18:12926278 C T 1.092536 -1.1338e-09
18:12927114 G A 0.666654 -3.9123e-05
18:12928524 A G 0.217028 2.9545e-06
18:12935154 C A 0.861131 -1.9764e-05
18:12951878 A G 0.035324 1.6728e-05
18:12961999 A G 0.407870 4.8141e-05
18:12968223 T C 0.402124 4.2402e-05
18:12970189 A G 0.026974 -1.0308e-05
18:12978511 A C 0.076601 1.3210e-05
18:12984144 A C 1.208688 2.7433e-05
18:12985600 C A 0.654534 -2.3102e-05
18:13001512 C G 0.866778 1.3656e-06
18:13005513 T C 0.039768 -6.5267e-06
18:13025671 T C 1.949659 1.4127e-05
18:13029986 A G 0.021626 2.7961e-05
18:13033470 G A 0.021035 1.6314e-05
18:13047983 C T 0.385183 7.1431e-05
18:13054974 T C 0.069904 2.5222e-05
18:13055915 C A 0.060088 -3.8430e-06
18:13056333 T C 0.655537 -2.4038e-05
18:13057655 T C 0.038931 4.1536e-05
18:13089824 G A 0.091431 7.8850e-06
18:13090505 A G 0.139376 3.3401e-05
18:13092424 A G 0.069788 1.3763e-05
18:13095591 A G 0.240384 3.1088e-05
18:13095609 C T 1.214882 2.4628e-05
18:13100451 G A 0.071124 1.2742e-05
18:13105449 T C 0.059986 8.8602e-06
18:13105650 A G 0.039904 4.3138e-06
18:13116432 T G 1.204907 2.8652e-05
18:13157680 T C 0.047298 1.4899e-05
18:13158053 A G 0.695077 -1.8023e-05
18:13165067 A G 0.143418 -3.2155e-05
18:13173824 G T 0.117450 6.5059e-07
18:13177130 A C 0.905553 -1.2612e-05
18:13180058 A G 0.251679 5.8844e-05
18:13181348 T C 0.073042 1.6542e-05
18:13184450 T C 0.028185 1.7696e-05
18:13187283 A G 0.020324 1.7039e-05
18:13187952 T C 0.886208 4.8998e-06
18:13188524 A G 1.327070 1.0255e-05
18:13189978 A G 0.071012 -6.9328e-06
18:13193492 G T 1.589461 -2.3121e-05
18:13198034 T C 0.024258 1.6276e-05
18:13204340 T C 1.636865 -1.9229e-05
18:13208266 C T 0.026502 1.7314e-05
18:13208279 T C 0.203184 1.1811e-05
18:13215891 A G 0.034185 -4.0925e-07
18:13222892 C A 0.057518 1.1447e-05
18:13224418 T C 0.074446 3.0105e-06
18:13225200 G A 0.029657 8.5114e-07
18:13229180 C T 0.030779 1.5151e-05
18:13236751 G T 0.037000 2.8532e-05
18:13237090 T C 0.077434 1.6510e-05
18:13237955 C T 0.860373 -1.7937e-05
18:13245196 G A 0.147158 -3.4485e-05
18:13246168 C T 0.930987 3.4661e-05
18:13247276 T G 0.041121 1.0803e-07
18:13248582 G T 0.042675 -3.4752e-06
18:13250060 C T 0.021466 2.6222e-05
18:13253010 C T 0.247048 9.3886e-06
18:13254043 A G 0.101648 -7.1462e-06
18:13254797 C T 0.676670 -3.2157e-05
18:13264348 A G 0.236328 -1.4869e-06
18:13271367 G A 1.170267 1.4360e-05
18:13277341 A G 0.560896 1.8144e-05
18:13281865 T C 1.776084 1.2236e-05
18:13285160 T C 0.214243 1.9586e-05
18:13287578 G A 0.158687 -1.3605e-05
18:13289957 T C 0.202136 2.0006e-05
18:13294262 C T 0.487854 -2.1126e-06
18:13301705 C T 0.270792 9.2567e-06
18:13302671 T C 0.156494 -7.7184e-06
18:13309360 A G 0.057610 5.3112e-06
18:13311378 A G 0.071502 -6.1110e-07
18:13316513 A G 0.561661 1.3958e-05
18:13316953 T C 0.054812 3.9473e-06
18:13322128 T C 0.650787 4.7151e-06
18:13323041 G A 0.488650 -2.8468e-05
18:13324756 T C 0.166931 -1.8862e-06
18:13353911 G T 0.107822 -1.8637e-06
18:13361471 A G 0.023578 -1.3142e-05
18:13365304 T C 0.048947 6.9149e-06
18:13366558 T G 0.538454 8.8373e-06
18:13370324 C T 1.245212 -8.1687e-07
18:13373793 A G 0.470688 1.0840e-05
18:13375907 T C 1.115869 2.2772e-05
18:13376388 C G 0.027059 -9.6090e-06
18:13379202 A C 0.764345 6.1520e-06
18:13380525 G C 0.096116 -2.5915e-05
18:13385293 G A 0.093740 -5.6802e-06
18:13387873 T C 0.054309 3.1186e-06
18:13388011 G A 0.065912 -1.0513e-05
18:13389227 G A 1.447706 2.8465e-05
18:13391732 G A 0.324720 7.2512e-06
18:13391955 A G 1.354948 2.5017e-05
18:13399956 G A 0.310173 1.1142e-05
18:13408960 T G 1.120996 2.4115e-05
18:13412155 T G 1.647816 1.4450e-06
18:13416633 T C 0.031911 -4.6729e-07
18:13417315 C A 0.215049 -5.1089e-05
18:13423810 G C 0.131730 -3.9669e-05
18:13424679 A G 0.022650 -7.0014e-06
18:13424989 T C 0.982052 2.3975e-05
18:13427800 C A 1.020192 -8.9032e-06
18:13430308 G A 0.051399 -1.3925e-05
18:13431884 T G 0.064365 -1.6049e-05
18:13432395 T C 0.062734 1.6901e-05
18:13433610 C T 0.942655 2.3470e-05
18:13436615 A G 0.033322 -1.1333e-05
18:13439933 G A 0.028562 -1.0242e-05
18:13440234 A G 0.473755 -1.9620e-05
18:13441746 G A 0.038704 -1.1364e-05
18:13442528 G T 0.517922 1.6593e-06
18:13443838 A G 0.070839 -7.9180e-06
18:13446599 T C 0.365110 9.0229e-06
18:13448292 A G 0.031146 -6.1377e-08
18:13448684 T C 1.163382 8.7853e-06
18:13449659 C T 0.086267 -2.4974e-06
18:13450707 T C 1.020399 3.2253e-05
18:13450741 C A 0.048073 -3.9102e-06
18:13450974 G C 0.812945 -3.0595e-05
18:13451629 G A 0.196812 -1.8160e-05
18:13453958 C T 0.233469 -6.0665e-06
18:13454948 T C 0.050637 -3.0521e-06
18:13455058 A G 1.009421 -9.0381e-06
18:13455346 A G 0.087987 3.1151e-05
18:13459840 T G 0.245807 -4.8002e-06
18:13463565 T C 0.039526 1.3376e-05
18:13465295 A G 0.031635 -5.5456e-06
18:13467798 T A 0.039112 -1.0579e-05
18:13468033 T G 0.035025 -2.6969e-06
18:13470332 T C 0.894174 6.7761e-07
18:13471818 G T 0.350593 -7.6689e-06
18:13473123 G A 0.155685 -2.2058e-05
18:13474642 T C 0.075646 1.4799e-05
18:13476143 C T 0.234394 3.2870e-05
18:13476929 G A 0.149827 1.0592e-05
18:13478605 T C 0.043463 1.1157e-05
18:13480743 C A 1.570823 -2.4943e-05
18:13483798 C T 0.845638 -5.9713e-06
18:13490755 A G 0.212220 4.1012e-05
18:13493358 G T 0.281091 4.4705e-06
18:13493689 G A 1.830702 -2.0818e-05
18:13495628 G A 0.276902 4.4119e-05
18:13496490 C T 0.152740 4.5720e-06
18:13497153 C A 0.737330 2.1402e-05
18:13497836 T C 0.451262 2.9211e-05
18:13501162 C T 0.076595 1.7206e-05
18:13502845 G A 0.099921 -5.0283e-06
18:13510031 T G 0.602931 3.0507e-05
18:13512706 T C 1.327519 -1.7071e-05
18:13517378 G A 0.108036 1.0796e-05
18:13518644 G A 0.527901 2.5464e-05
18:13523462 A G 1.424655 5.7706e-06
18:13531732 G C 0.616719 -1.8712e-05
18:13533501 G A 1.923184 3.8808e-06
18:13534148 A G 0.275409 1.2358e-04
18:13534734 T C 0.356448 1.1307e-04
18:13535210 T G 1.835853 -8.7793e-06
18:13548548 T G 1.094559 -1.2992e-05
18:13550565 A G 0.050549 -1.3887e-05
18:13550812 C A 0.431930 1.8645e-06
18:13552167 G A 0.075500 -1.3482e-05
18:13554447 A G 0.426073 9.6227e-06
18:13554846 C T 1.207076 -8.0457e-06
18:13555490 G T 1.105340 -5.9401e-06
18:13558815 T C 1.212723 1.8824e-06
18:13560568 G A 1.683160 2.4928e-05
18:13561940 G A 0.496622 -9.4173e-06
18:13562906 T C 0.043015 -8.3260e-06
18:13566818 G A 0.074191 -4.5964e-05
18:13566909 C T 0.775894 -1.6855e-05
18:13568741 G T 0.037881 7.3462e-06
18:13568901 T C 0.075986 4.6480e-06
18:13569214 T C 1.104477 -5.8206e-06
18:13573068 T G 0.287686 -5.3157e-06
18:13574792 G A 0.881479 3.3091e-06
18:13576946 A G 0.033900 -3.8488e-06
18:13577112 C T 0.382681 4.7590e-06
18:13578616 A G 0.877538 9.3502e-06
18:13584639 T C 0.560240 -2.3489e-06
18:13585010 T C 1.816277 1.5578e-05
18:13596172 A G 1.771818 2.4195e-05
18:13600680 C T 0.825406 -2.3504e-06
18:13604072 G A 0.081327 -1.3530e-05
18:13608686 T G 1.153852 1.8227e-05
18:13608745 T C 0.133671 -9.2524e-06
18:13611088 C T 0.092145 -1.4816e-05
18:13613077 G A 1.491744 2.5374e-07
18:13613393 T C 0.268885 1.8817e-05
18:13613586 G A 0.029599 -2.1607e-06
18:13614492 A G 0.179779 -8.4026e-06
18:13621699 C T 0.195129 -6.8300e-06
18:13623536 A G 1.289794 2.9986e-05
18:13639312 C T 1.094080 2.1126e-05
18:13642721 C T 1.249227 6.3415e-06
18:13649526 A C 0.041002 3.1301e-06
18:13651497 A C 1.046370 -4.2360e-06
18:13671473 C T 1.959019 4.2074e-06
18:13672845 C T 0.031248 -3.7210e-06
18:13678812 T C 0.039887 -1.2415e-05
18:13680836 C A 1.868950 1.0795e-05
18:13683002 A G 0.021324 -8.7790e-06
18:13702794 C T 1.828751 1.7442e-05
18:13718906 G A 0.077992 6.2707e-06
18:13719510 A G 0.716417 -7.3616e-06
18:13724268 C T 0.584164 -1.1600e-05
18:13726081 A G 0.239718 6.9146e-06
18:13729591 C T 1.710590 1.6565e-05
18:13731574 C G 0.039951 -1.2370e-05
18:13736078 T G 0.143564 -1.5868e-05
18:13739959 T C 0.679295 6.6818e-06
18:13743550 T G 0.034637 2.0699e-05
18:13756604 C T 1.752405 8.6927e-06
18:13759146 T C 0.234017 3.0857e-06
18:13771418 A G 0.038748 1.1221e-06
18:13776822 A G 0.038921 7.6106e-08
18:13779215 G A 1.525922 9.8883e-06
18:13782867 G A 1.722150 1.2771e-05
18:13784674 T C 0.077635 1.6413e-05
18:13811006 T C 0.123628 3.9189e-07
18:13812281 C T 0.181163 -6.3655e-06
18:13812408 T C 0.203398 1.2908e-05
18:13816178 G C 0.033577 -7.4100e-06
18:13817242 G C 0.071872 2.6536e-06
18:13821787 A C 0.081388 1.7493e-05
18:13824727 G T 0.278517 1.7239e-05
18:13827466 T C 0.358685 2.8368e-05
18:13829695 T C 0.242135 1.5188e-05
18:13830505 A C 0.075799 8.7399e-06
18:13830740 T C 0.034743 1.3970e-08
18:13836932 T C 0.073644 4.7882e-06
18:13840297 A G 0.269793 1.4654e-05
18:13843320 G T 0.128330 2.8437e-05
18:13845832 T C 0.170950 1.8859e-05
18:13845843 A G 0.040264 -1.2746e-05
18:13846214 C T 1.382925 1.5448e-05
18:13847471 A G 0.070550 1.7482e-05
18:13852511 A G 0.029235 3.8768e-06
18:13853831 G A 0.250825 6.9747e-06
18:13868551 G A 0.754761 2.8623e-05
18:13868945 C A 0.244651 8.1663e-06
18:13870879 T C 1.882876 -1.8863e-05
18:13871474 T G 0.049814 2.7608e-05
18:13872132 T G 0.304393 -4.4277e-05
18:13876362 C T 1.944107 1.1731e-05
18:13877070 C T 1.056274 -1.7553e-05
18:13878881 G A 1.878684 -1.3231e-05
18:13886324 C T 0.067367 3.1397e-05
18:13886719 A G 0.097024 3.0168e-07
18:13889975 A G 0.060663 -2.6762e-06
18:13897371 A G 0.036157 -1.9562e-05
18:13898059 G C 0.057080 -5.8821e-06
18:13909407 T C 0.883410 4.0012e-06
18:13916579 A T 0.062020 -9.7703e-06
18:13924133 T C 0.027637 4.3897e-06
18:13928517 A G 0.534479 -3.5843e-06
18:13935597 T G 0.210758 -1.9911e-05
18:13946138 T C 0.072219 -3.1498e-06
18:13953749 T C 0.224361 -1.6622e-05
18:13953821 C T 0.020817 1.2920e-05
18:13954109 C T 0.275219 1.0204e-05
18:13959427 G T 0.723533 -4.5913e-06
18:13961007 G A 0.077635 1.0128e-05
18:13975489 C A 0.526364 1.3170e-05
18:13983649 A G 0.152713 1.7057e-05
18:13993942 C A 1.122071 -2.6245e-05
18:13998215 C T 0.221628 1.9116e-05
18:13998771 G C 0.555810 2.0400e-05
18:14013205 A G 0.065406 7.1170e-06
18:14023715 T G 0.036895 -1.4446e-05
18:14027616 C T 0.960841 -7.3530e-06
18:14031227 C T 0.069479 -6.4185e-06
18:14034266 T C 0.088399 5.1518e-06
18:14035178 C T 0.041100 -2.6581e-06
18:14049649 T C 0.111817 -2.3392e-05
18:14051288 T C 0.024897 -3.7817e-06
18:14055125 T C 0.464956 -2.0306e-05
18:14057690 T C 0.143231 -2.8503e-06
18:14072258 G A 0.035552 -4.5752e-06
18:14083439 T C 1.007956 1.5557e-06
18:14085011 T C 0.061986 1.0009e-05
18:14086682 C T 0.030170 -1.0093e-05
18:14093026 A G 0.041502 -2.3774e-06
18:14093049 C T 0.433790 -1.9322e-05
18:14097440 A G 0.027294 1.1863e-06
18:14116564 G A 0.633135 1.8814e-05
18:14117470 A G 0.046516 -2.6600e-06
18:14125085 C T 1.063590 3.2161e-06
18:14144933 A C 0.096552 -2.3996e-05
18:14146579 T C 0.317027 -3.5491e-05
18:14149744 T C 1.191009 -9.4980e-06
18:14156807 G A 0.069278 -4.2786e-06
18:14210730 T C 0.188789 -1.4520e-05
18:14227620 C G 0.521529 -5.5599e-06
18:14243670 T G 0.042573 8.9685e-06
18:14251213 G A 0.291525 -3.3052e-05
18:14262532 A G 0.218949 2.6156e-06
18:14265742 G C 0.354897 8.3463e-06
18:14307264 G A 0.796725 -1.0749e-06
18:14309942 A G 0.184213 -8.6787e-06
18:14310187 G A 0.021317 -8.5325e-07
18:14324627 G A 0.980131 -5.1553e-06
18:14327903 A G 0.424264 -2.8169e-06
18:14329635 T G 0.027889 1.8820e-05
18:14332953 G C 1.382269 -6.3700e-06
18:14332957 A C 0.059820 -8.5796e-06
18:14339094 C T 0.198856 -2.6124e-06
18:14339562 A C 0.368898 1.7175e-06
18:14341954 C A 0.061761 -1.0726e-05
18:14342183 G A 1.810467 -1.2620e-05
18:14350119 T C 0.933445 -1.3118e-05
18:14355737 T C 0.838318 -8.9573e-06
18:14362979 T C 0.534109 -2.0815e-05
18:14368105 G A 1.120476 2.1823e-05
18:14372350 T C 0.062492 -4.8005e-06
18:14378579 T C 0.097245 1.4995e-05
18:14389376 C T 1.005532 2.2357e-05
18:14399809 A G 0.607276 -3.4718e-05
18:14406969 G A 0.050270 3.8996e-06
18:14408172 G A 0.486198 1.9153e-05
18:14409277 T G 0.648795 5.9008e-06
18:14462241 A C 0.498237 -9.5928e-06
18:14462810 C G 1.897829 -1.6794e-05
18:14467006 T G 0.577480 1.5558e-05
18:14468544 T C 0.250839 3.5953e-06
18:14472415 T G 0.612410 -4.5041e-05
18:14480750 T G 0.160393 7.5677e-06
18:14503573 T C 0.310462 -2.0127e-05
18:14531491 G A 0.076149 -5.2826e-06
18:14542648 A C 0.070509 -9.5860e-06
18:14543057 G T 0.303509 -2.8182e-05
18:14548204 A G 1.593422 -5.7309e-06
18:14553766 A G 0.040407 1.4419e-07
18:14556494 C T 0.155936 -6.3797e-06
18:14567390 A C 1.112072 -1.2374e-06
18:14570615 C A 0.761564 -1.1817e-05
18:14584062 G A 1.150803 1.3328e-05
18:14589336 C A 0.341193 1.9384e-05
18:14593700 C A 0.321477 -3.3331e-05
18:14598138 T C 0.741175 -4.5643e-06
18:14618013 T C 0.034100 1.2759e-06
18:14637124 G C 1.640615 1.6455e-05
18:14642280 T C 0.065770 -5.8497e-06
18:14654051 C T 0.123665 -2.5884e-06
18:14663781 G A 1.310560 1.9907e-05
18:14681244 T G 0.511663 2.0580e-06
18:14682705 A G 0.323259 -5.7844e-06
18:14682915 C T 0.171259 -1.8008e-05
18:14708396 T G 0.150517 1.3953e-05
18:14717921 C T 0.546688 -7.2470e-06
18:14721335 C A 1.038853 7.7288e-06
18:14725344 T C 0.814118 -1.4097e-05
18:14734925 T C 0.043834 -2.4545e-05
18:14735786 G A 1.849493 -1.1538e-05
18:14735888 T C 0.157589 -2.4566e-05
18:14752957 A G 0.956091 6.3727e-06
18:14753435 C G 1.117515 -5.0156e-06
18:14753472 A G 0.040672 -1.6112e-05
18:14757274 A G 1.000986 -1.4225e-05
18:14767954 A C 0.109219 7.0596e-06
18:14768195 T C 0.817967 4.3603e-06
18:14823578 A G 0.280669 1.8333e-06
18:14828446 A C 0.778947 -1.1828e-06
18:14852590 T C 0.028745 1.0134e-05
18:14876491 A C 0.058970 1.8692e-05
18:14878191 A G 1.058786 -9.9113e-07
18:14909954 A G 0.259811 -1.3707e-05
18:14912796 T C 0.053306 1.1319e-05
18:14919510 A G 0.067769 -1.3727e-08
18:14934734 T G 1.084911 -1.8304e-05
18:14937880 A G 0.064338 -1.5800e-05
18:14938839 C T 1.208107 -6.5040e-06
18:14946222 C T 0.082714 3.7639e-05
18:14959026 T C 0.035576 8.0076e-06
18:14960409 C T 0.711199 1.4002e-05
18:14962250 T C 0.091244 -4.1932e-06
18:14977045 C G 0.046204 1.5135e-07
18:14981093 C T 0.492118 -2.9415e-05
18:14981154 T C 0.020545 8.5792e-06
18:15027630 C T 0.552148 -2.6468e-05
18:15050071 G A 1.476625 -3.9791e-06
18:15067124 G A 1.415876 5.8290e-06
18:15068092 A C 0.035069 -1.2332e-05
18:15075994 G T 1.864085 1.6338e-05
18:15081797 A G 1.508199 6.3614e-06
18:15082685 G T 0.020430 8.6100e-07
18:15087245 T C 0.022483 -1.5612e-05
18:15102421 A G 0.342077 2.1265e-05
18:15123966 A G 1.459639 -6.3200e-07
18:15155917 C T 0.355492 1.8690e-05
18:15165362 T G 0.199597 -2.3451e-05
18:15318075 C T 0.085233 9.3340e-06
18:18554999 G A 0.036256 -1.8355e-05
18:18564483 C G 0.029065 1.6975e-05
18:18570235 A G 0.795501 -2.1566e-05
18:18579386 C A 0.084040 -9.3422e-06
18:18582551 G A 0.093978 1.2319e-05
18:18598768 G A 0.037877 7.1900e-06
18:18600020 C A 0.031421 -2.7084e-05
18:18605053 A G 0.034301 5.6280e-07
18:18649252 A G 0.065817 3.3159e-05
18:18657411 T C 0.088287 1.2833e-05
18:18657759 A G 1.161260 1.4423e-05
18:18691766 A G 0.075269 2.4876e-05
18:18708490 G C 1.924252 -2.5889e-05
18:18710992 C T 0.089058 -2.7039e-05
18:18712335 T C 0.020997 -2.3599e-05
18:18726020 T C 0.031877 1.6744e-06
18:18738413 A G 0.078842 -1.2562e-05
18:18776753 T C 0.035164 7.9105e-06
18:18818461 A G 0.075391 2.3202e-05
18:18820037 A G 0.025954 -3.1952e-05
18:18835153 T C 0.164133 7.4351e-06
18:18838691 C T 0.059106 -5.6449e-07
18:18843750 T C 0.084703 7.7427e-06
18:18862334 G A 0.038207 5.8959e-06
18:18881888 C A 0.137166 -1.3883e-05
18:18883485 A G 0.093233 2.2399e-06
18:18884494 A G 0.064556 3.0318e-05
18:18885501 C T 0.035834 -4.9121e-07
18:18905020 C G 0.061992 1.2378e-05
18:18916007 G A 0.028263 1.7360e-05
18:18916703 A G 0.048651 -1.0309e-06
18:18916801 C T 0.035555 1.8160e-05
18:18922553 A C 0.086386 1.2532e-05
18:18948750 A G 1.574410 -8.1542e-06
18:18954555 G A 0.074562 2.3081e-05
18:18960360 A G 0.078288 -4.9347e-06
18:18983766 T C 0.811599 -1.1207e-05
18:18984024 G A 0.145846 -1.0988e-05
18:19002607 A C 0.028898 1.6706e-05
18:19015631 T C 1.912336 4.0276e-06
18:19029515 T C 0.046703 2.4659e-06
18:19034201 G A 0.038857 4.8955e-06
18:19034556 C T 0.319699 1.2270e-05
18:19037561 T G 0.346673 -2.2066e-05
18:19047571 A G 0.312977 1.3220e-05
18:19055096 G A 0.198910 9.7765e-06
18:19078796 A T 0.020501 -1.7510e-05
18:19099559 T C 0.058113 1.2732e-05
18:19118419 C T 0.036762 5.9306e-06
18:19169791 A G 0.037031 -6.0817e-06
18:19173862 A G 0.054982 2.2375e-05
18:19179482 T C 0.035236 -1.3808e-06
18:19182974 T C 0.361323 -1.7352e-05
18:19193440 A G 0.026950 4.5060e-06
18:19207767 G T 0.679818 -3.0787e-06
18:19243335 A G 0.075146 -1.0219e-05
18:19243664 G A 0.034685 1.6197e-05
18:19248692 C T 0.064042 -3.0912e-06
18:19261413 T C 0.374463 -1.9096e-05
18:19265038 T C 0.025597 2.1739e-05
18:19271304 A G 0.669354 -1.1555e-06
18:19273036 A C 0.105510 -1.5824e-06
18:19283206 G T 0.406493 -8.4668e-06
18:19322529 T C 0.058827 1.8296e-05
18:19323348 T C 0.031448 -5.1704e-06
18:19326429 T C 0.041678 -9.6206e-06
18:19340013 G A 0.189493 1.4783e-05
18:19355507 T C 1.328674 -9.5376e-06
18:19356458 C T 0.918326 -1.9155e-05
18:19360432 T G 0.040788 -1.8786e-05
18:19369458 A G 0.111106 -1.6677e-05
18:19371639 T C 0.040519 8.2034e-06
18:19372352 C T 0.028521 4.2414e-06
18:19383778 A G 0.024656 -2.2467e-05
18:19408529 A G 0.439519 2.4991e-05
18:19418679 T C 0.103236 -3.5118e-05
18:19419834 A C 0.048254 4.8324e-07
18:19432268 A G 0.051840 1.6429e-06
18:19435657 A G 1.353197 -3.3699e-05
18:19441409 A G 0.926115 -2.3789e-05
18:19447927 G A 0.160359 1.0279e-05
18:19473736 G C 0.061006 8.9002e-06
18:19477655 C T 0.047190 3.0150e-05
18:19484180 T C 1.376146 -4.0221e-05
18:19486435 T C 0.220057 2.4069e-05
18:19487966 G A 0.556109 3.4814e-05
18:19492426 A G 0.274250 3.0595e-05
18:19492913 T C 0.024367 2.2703e-06
18:19496303 G A 0.209392 1.2707e-05
18:19498370 T C 0.069751 1.7506e-05
18:19509265 T C 0.021398 -4.9060e-06
18:19516835 A G 0.282080 7.6957e-06
18:19524546 C T 0.074283 5.7019e-06
18:19536542 T C 0.174526 6.6769e-06
18:19543130 A G 0.022293 2.2138e-06
18:19543272 G A 0.579530 1.5236e-05
18:19572574 T C 0.057607 -1.4109e-05
18:19574411 A C 0.133076 -4.8657e-06
18:19577080 A G 0.041478 -2.0353e-05
18:19578804 C A 0.199546 -4.2710e-07
18:19581905 T C 0.037299 -1.5617e-05
18:19585607 A G 0.259318 1.6933e-05
18:19586825 A G 0.368157 1.6006e-05
18:19595650 C T 0.112051 1.1786e-05
18:19598419 G A 0.030333 -6.4159e-07
18:19607342 G A 0.107434 1.7476e-06
18:19614400 G A 0.254120 8.4113e-06
18:19619704 C T 0.209337 1.1810e-05
18:19620872 C T 0.315147 7.4516e-06
18:19622864 A G 0.063485 -1.0193e-05
18:19628315 T C 0.069598 1.4073e-05
18:19638540 A G 0.252505 8.8077e-06
18:19641813 A G 0.217473 1.3015e-05
18:19645693 G T 0.493855 1.7430e-05
18:19647648 A G 0.049025 9.0079e-06
18:19651414 A C 0.037684 -1.4189e-05
18:19664098 A G 0.490560 1.4906e-05
18:19669541 T C 0.180418 1.3895e-05
18:19673331 C A 0.658093 2.3782e-05
18:19677116 A C 0.269222 1.4372e-05
18:19677749 T C 0.040709 6.8732e-06
18:19681985 A G 0.059806 1.3907e-05
18:19683750 T G 0.139247 6.3371e-06
18:19683826 A G 0.048985 7.3649e-09
18:19683998 A G 0.121734 -8.3744e-06
18:19685729 A G 0.159071 -1.8348e-06
18:19686621 A G 0.054057 7.4524e-06
18:19691394 G A 0.678843 2.1466e-06
18:19694098 A C 0.035909 -4.4040e-06
18:19699316 T C 0.518708 2.1938e-06
18:19718523 C T 0.020324 -1.4168e-05
18:19721331 C A 0.202181 -1.1095e-06
18:19722536 G A 0.042654 -8.3321e-06
18:19724319 G A 0.056192 -5.9533e-06
18:19734628 A G 0.040873 -2.3427e-05
18:19743916 G C 0.151112 1.0933e-05
18:19763287 C T 0.072386 -1.8034e-05
18:19772919 G A 0.114156 4.8371e-06
18:19778928 C T 0.799121 -7.5225e-06
18:19780216 A G 0.254582 2.4124e-05
18:19788385 T C 1.847790 2.1884e-05
18:19790078 A G 0.683303 -4.2307e-06
18:19794737 T C 0.038109 4.1566e-05
18:19810793 A G 0.049022 -9.5763e-06
18:19818215 A G 0.064138 -6.3829e-06
18:19818753 T C 0.077397 -1.5299e-05
18:19822249 G A 0.050759 2.9348e-06
18:19823874 G A 0.263976 1.8630e-05
18:19827545 G A 1.420279 -2.2086e-05
18:19831055 T C 0.036276 -5.2619e-06
18:19833394 A C 0.259036 3.1821e-06
18:19833587 T C 0.114139 9.4727e-06
18:19839011 G T 0.748743 9.1504e-06
18:19839098 G C 0.031829 -2.3313e-06
18:19839539 T C 0.058157 -1.0680e-05
18:19844224 T C 0.043987 9.5522e-06
18:19845762 T G 0.522532 1.2365e-05
18:19849130 A G 0.914008 2.4901e-06
18:19854524 A G 0.051025 9.3044e-06
18:19857690 C T 0.086474 -1.8657e-05
18:19859881 T C 0.676456 -1.6697e-05
18:19868844 A G 0.068802 -9.5252e-06
18:19879473 A G 0.373783 2.7809e-05
18:19882701 C G 0.295380 1.9162e-05
18:19886814 G A 0.980196 -3.0551e-06
18:19889029 G A 0.169369 -1.4737e-05
18:19895686 A G 0.269790 2.1642e-05
18:19898409 C A 0.024441 -9.1222e-06
18:19900379 A G 0.093913 -1.1947e-05
18:19901111 C A 0.068656 -7.2930e-06
18:19902868 C T 1.178385 2.9813e-06
18:19911043 G A 0.080127 -1.2419e-05
18:19914353 T G 1.132770 1.1336e-05
18:19915346 A C 1.764018 8.8381e-06
18:19920062 C G 0.319597 -9.1455e-07
18:19920951 T C 1.697514 2.6286e-06
18:19924481 T C 0.127065 7.5362e-06
18:19925721 T C 1.854042 4.4884e-06
18:19926371 C T 0.093866 5.4898e-06
18:19928837 T G 0.171178 -1.5566e-05
18:19928987 G A 0.974505 3.1122e-05
18:19932121 A G 0.058283 -1.5390e-05
18:19938720 G A 0.133946 -4.1910e-06
18:19941944 C A 0.042267 8.6307e-06
18:19943376 G A 0.067429 -2.7668e-06
18:19943766 A G 0.372991 -2.3736e-06
18:19950792 T C 0.922205 -1.4709e-05
18:19953949 G A 0.502212 1.2832e-05
18:19956976 T G 0.420629 -3.6451e-05
18:19961406 T C 0.056583 2.4489e-06
18:19963127 C T 0.282736 -1.9719e-05
18:19964645 G A 0.042297 -8.3276e-07
18:19968087 G A 0.114560 1.4784e-05
18:19969371 A G 0.206492 -7.0221e-06
18:19971920 C G 0.070356 -2.3075e-06
18:19973770 T C 0.047190 -5.1381e-06
18:19975654 G C 0.104864 -7.7811e-06
18:19978385 C G 0.187844 -1.3444e-05
18:19980270 C A 0.280696 4.5181e-06
18:19982454 C A 0.105653 -1.2920e-05
18:19986085 G C 0.028079 -1.5535e-05
18:19987673 C T 0.862953 -1.2470e-05
18:19989010 G A 0.286741 4.7476e-07
18:19989247 A C 0.073552 3.1843e-06
18:19989461 A C 0.051429 -3.2022e-06
18:19991567 C T 0.517732 -1.9980e-05
18:19992466 C T 1.065518 3.0227e-05
18:19994344 C A 0.272258 -1.8596e-05
18:19995753 C T 1.833171 2.5332e-06
18:20000920 G A 0.066671 2.0451e-05
18:20002944 C A 1.226085 1.5018e-05
18:20003404 A G 0.985857 3.6582e-05
18:20009691 C T 0.790982 -9.2127e-06
18:20010336 T G 0.437686 1.7571e-05
18:20014530 T C 0.053054 6.5176e-06
18:20015273 T C 0.484254 -1.2151e-05
18:20018868 A G 0.199355 2.0514e-05
18:20025469 G T 0.210782 1.4753e-06
18:20033052 C A 0.386363 -4.9008e-07
18:20034338 G A 0.033906 -7.1045e-06
18:20039728 C T 1.960038 -1.2870e-05
18:20041561 C G 0.028593 -7.2724e-06
18:20044844 A G 0.109433 1.4261e-05
18:20045454 G A 0.107088 1.7395e-05
18:20047760 C T 0.797646 -5.6373e-07
18:20051144 A G 0.037796 1.4712e-05
18:20055993 C A 1.017818 -3.2682e-06
18:20057092 C T 1.977061 5.1145e-06
18:20057222 C T 0.381722 5.4684e-06
18:20062554 A G 0.102766 -3.1770e-05
18:20065369 C T 0.709237 3.1907e-06
18:20075271 T C 0.026576 -5.8912e-06
18:20078482 T C 1.589448 -5.4705e-06
18:20079939 T C 0.519554 -4.3248e-07
18:20085163 A G 0.099832 -6.0886e-06
18:20085421 C T 0.074188 -1.6237e-05
18:20103754 C T 1.678846 1.1823e-06
18:20104061 C A 0.180670 2.0692e-05
18:20104548 A G 0.068897 -5.4508e-06
18:20106913 T C 0.544791 -8.6726e-06
18:20117337 G A 0.071933 -1.4820e-05
18:20120686 C T 0.095433 -3.8435e-07
18:20121405 A G 0.043603 -1.6222e-06
18:20122835 A G 0.045541 -1.4958e-05
18:20129960 T G 0.087610 2.1245e-05
18:20132051 T C 0.083717 1.5266e-06
18:20133518 C T 1.069101 2.8183e-05
18:20134933 C T 0.022170 -1.0410e-05
18:20136817 C T 0.314106 5.9585e-06
18:20138106 A G 1.133127 -1.1372e-06
18:20146761 G A 0.095521 -2.3366e-05
18:20147960 G A 0.061040 2.1740e-05
18:20159992 C T 0.042018 -1.7466e-05
18:20167046 A G 0.067415 -1.5901e-05
18:20190795 A G 1.934298 -2.0052e-05
18:20194594 G T 0.051786 1.4610e-05
18:20195169 C T 0.079569 2.3165e-05
18:20196101 T C 0.064430 -2.6199e-05
18:20204944 T C 0.071658 -2.1515e-05
18:20205387 C T 0.080759 4.9152e-06
18:20214337 G C 0.073419 1.2751e-05
18:20223695 A C 1.067310 3.0918e-08
18:20247997 A G 0.023731 -6.6840e-06
18:20257222 A C 0.089851 -8.7063e-06
18:20260705 A C 0.123577 1.1259e-05
18:20263651 T C 0.220366 -4.2435e-05
18:20264277 G T 1.977578 -1.0824e-05
18:20271239 G A 1.977752 -9.7294e-06
18:20275467 A C 0.060432 6.7586e-06
18:20280341 C T 0.080960 -3.9338e-05
18:20282868 T C 0.022571 7.0508e-06
18:20286968 G A 1.382851 -2.1146e-05
18:20287443 C T 0.310353 -2.5817e-05
18:20291596 A G 0.665678 -3.7204e-06
18:20291633 A G 0.043222 2.3545e-05
18:20295247 T C 0.265761 1.8973e-05
18:20297193 G T 0.030972 1.0583e-05
18:20313439 G A 0.810565 -1.6105e-05
18:20315448 C T 0.094709 -1.3077e-07
18:20332956 A G 1.951675 -1.9344e-05
18:20333017 A C 1.107366 2.4843e-06
18:20345958 G A 1.978969 -1.7628e-05
18:20347485 A G 0.063478 -3.4769e-08
18:20357693 C T 0.034892 1.1843e-07
18:20373647 G A 0.081130 2.1059e-05
18:20383462 G A 1.266362 3.2184e-06
18:20387133 A G 0.033148 1.8343e-05
18:20393480 C T 1.701363 -2.2385e-05
18:20402596 T C 0.167193 1.9379e-05
18:20412351 T G 0.079036 -1.7814e-05
18:20416082 G A 0.030269 1.0250e-05
18:20424999 C T 0.030357 1.1034e-05
18:20444202 G C 1.536424 9.5627e-06
18:20453673 T C 0.026743 -1.0437e-07
18:20461062 T C 0.035834 -6.3468e-07
18:20494495 T C 0.026573 -5.9808e-06
18:20496791 C T 0.048322 -5.9919e-06
18:20497459 G A 0.229457 1.3428e-05
18:20503275 A G 0.066830 1.7223e-05
18:20515652 G T 0.055910 2.3987e-05
18:20528232 C A 0.065164 -1.3927e-05
18:20529502 G A 0.079614 -2.5158e-05
18:20534640 A G 0.438152 -2.4903e-05
18:20537662 A G 1.967372 -2.1672e-05
18:20559616 A G 0.109039 8.5896e-06
18:20565370 T C 0.061370 -2.8006e-05
18:20565627 G T 0.068659 1.6039e-05
18:20573556 A G 0.031149 1.3011e-05
18:20582701 G C 0.225901 1.0953e-05
18:20583024 T C 0.076540 -1.1657e-05
18:20591786 C T 0.031629 -3.8392e-06
18:20593793 G A 0.036055 -2.4417e-06
18:20598367 G A 0.033672 1.6776e-05
18:20599665 T C 0.026315 1.2223e-05
18:20601508 G A 1.266454 7.9427e-06
18:20603829 A G 0.098921 -2.0043e-05
18:20619027 G C 0.030537 1.6150e-07
18:20621621 C T 0.149735 2.3094e-05
18:20626436 C T 1.489326 1.5857e-05
18:20628291 T C 0.227717 8.2505e-06
18:20633687 A C 1.964938 -1.8166e-05
18:20637134 G C 0.079083 -1.7437e-05
18:20642202 C T 0.101155 3.6072e-05
18:20643184 T C 0.079631 2.6537e-05
18:20647291 A G 1.467465 3.8877e-05
18:20647517 T C 0.076918 1.8966e-05
18:20648100 T C 0.481041 1.1587e-06
18:20649667 A G 0.056610 8.1595e-06
18:20649836 T A 1.957982 -8.7353e-06
18:20650012 A G 0.445914 -9.9202e-06
18:20650209 A G 0.089494 -1.9817e-06
18:20650826 C T 0.207216 1.8809e-05
18:20654684 G A 0.075398 2.1687e-05
18:20656541 T C 1.415081 -1.5522e-06
18:20662126 A G 0.037126 -5.9057e-06
18:20665945 C A 0.075979 -2.1004e-05
18:20666750 T C 0.068680 -4.0675e-05
18:20685090 T G 0.719443 5.5324e-06
18:20696770 A G 1.819646 7.6253e-06
18:20709429 A G 0.534303 7.4893e-06
18:20714635 A G 0.086277 6.1405e-06
18:20718352 T C 0.132824 3.5765e-06
18:20720973 T G 1.025862 8.6732e-06
18:20723639 C T 0.195605 -3.7206e-05
18:20724328 A G 1.563908 2.6345e-06
18:20727611 T C 1.567152 5.7175e-06
18:20731809 C G 0.058967 -4.8086e-07
18:20734868 T C 0.130111 -1.5589e-05
18:20735408 C T 1.574227 6.9562e-06
18:20736377 C T 0.039237 -1.3779e-05
18:20737263 A G 0.046251 -1.4005e-05
18:20744254 A C 1.611254 3.0744e-06
18:20748229 T C 0.102947 2.1192e-06
18:20749429 G C 0.043174 1.3470e-05
18:20751455 G C 0.084533 6.1083e-06
18:20753259 T C 0.090483 9.5566e-06
18:20758310 G A 0.367891 -5.7064e-06
18:20760379 C T 0.140950 1.5327e-07
18:20763858 C T 0.078050 -2.9310e-05
18:20764273 A G 0.458503 -1.3603e-05
18:20771580 G A 1.114135 -1.8231e-05
18:20781212 G A 0.110739 -1.0945e-05
18:20784344 G A 0.034093 1.0283e-05
18:20789741 G A 0.125457 1.6184e-05
18:20790476 G T 0.047434 3.9590e-06
18:20791089 G A 0.184869 1.4394e-05
18:20791880 A G 0.038853 -9.8504e-06
18:20795219 G T 0.601310 -4.9813e-06
18:20795643 T C 0.037099 6.5043e-06
18:20798737 A C 0.029490 5.3212e-07
18:20798766 T C 0.486681 -1.4578e-05
18:20809447 T A 0.025839 -1.1228e-05
18:20815536 A G 0.030938 -1.2313e-05
18:20815612 T C 0.185464 1.4379e-05
18:20816684 T C 0.502609 -3.5878e-06
18:20821521 G A 0.613053 -1.4279e-05
18:20827587 T C 1.353333 1.0273e-04
18:20829584 A C 1.110107 5.4143e-05
18:20830252 T C 0.232986 -4.1992e-05
18:20834307 T G 0.397055 3.0047e-06
18:20836155 A G 0.073242 7.1359e-06
18:20852878 G A 0.085336 -1.7436e-05
18:20853277 C G 0.085380 -1.5184e-05
18:20855853 C T 0.121115 1.3262e-05
18:20861964 T C 0.023228 7.3024e-06
18:20863912 C A 1.009921 2.7800e-05
18:20880290 A G 0.911265 2.8210e-05
18:20891701 T C 0.924677 3.5138e-05
18:20902136 A C 0.044680 -9.1023e-06
18:20913803 T C 1.330527 3.9979e-05
18:20914646 G A 0.055669 6.0605e-06
18:20921480 G A 0.257227 -1.7248e-05
18:20922817 A T 0.046139 2.9989e-05
18:20949255 C A 0.031023 -6.2432e-06
18:20953720 A G 1.021623 -9.0464e-05
18:20955288 T C 0.047217 1.3771e-05
18:20964687 T C 0.045201 -2.9019e-07
18:20968350 T C 0.044816 -1.3715e-06
18:20979883 A G 0.089266 1.8781e-06
18:20980080 C T 0.280720 -2.1869e-05
18:20985605 T C 0.095083 4.1978e-06
18:20985788 A G 0.172378 3.0718e-05
18:20992772 C T 0.051840 -9.3266e-06
18:20996769 C T 0.055322 1.3544e-06
18:20996799 A G 0.031591 7.2537e-06
18:21008998 A G 0.288642 -2.3580e-05
18:21037716 C T 0.041430 3.4658e-06
18:21038595 A G 0.117124 1.2492e-05
18:21040900 C T 0.192753 -6.9741e-06
18:21057420 C T 0.172993 1.3034e-05
18:21057450 G A 0.722007 -3.7274e-05
18:21064275 A G 0.058882 9.9151e-07
18:21068744 C T 0.749542 6.5575e-05
18:21075192 T G 0.371315 -3.5013e-06
18:21084265 A T 0.091544 -1.9660e-06
18:21101456 A C 0.981087 -3.2107e-05
18:21101944 G A 1.307966 -6.5017e-05
18:21109466 T G 0.928940 -3.5972e-05
18:21112206 T C 0.058535 1.5505e-05
18:21114145 A G 0.045082 -2.7939e-05
18:21114917 G A 1.323296 -5.5750e-05
18:21119247 A G 0.040771 -8.5685e-07
18:21119532 C A 0.033454 1.4906e-05
18:21120444 C T 0.986836 -2.8959e-05
18:21124945 G C 1.306440 -5.7143e-05
18:21133937 A G 0.923079 -3.8348e-05
18:21140367 A G 0.033002 -6.6560e-06
18:21147910 A G 0.054118 1.0590e-05
18:21152232 C T 0.036531 -1.2333e-05
18:21162161 G A 0.115444 -1.7521e-05
18:21168289 C T 0.687570 -2.9687e-05
18:21176523 G A 0.074789 9.5560e-06
18:21176770 C T 0.133871 1.0730e-05
18:21180363 G A 1.906569 -7.5100e-06
18:21187899 A G 0.104613 2.4176e-05
18:21190050 C T 0.030211 4.3315e-06
18:21192261 T G 0.788803 -2.7021e-05
18:21203433 C T 0.035739 1.1331e-05
18:21204517 T C 0.218683 -1.8536e-05
18:21205001 A G 0.023092 5.8664e-06
18:21205947 C T 1.317710 3.5428e-06
18:21206252 G T 0.032033 2.1147e-05
18:21213514 C T 0.100965 -1.5872e-05
18:21228647 T G 1.193603 1.9025e-06
18:21228995 T C 0.028817 4.8152e-06
18:21235210 A G 0.023024 2.5418e-05
18:21245325 T C 0.079080 -1.1221e-05
18:21252097 G A 0.060711 4.1254e-06
18:21263400 C A 1.928600 1.2157e-06
18:21264623 C G 0.036120 9.2399e-06
18:21276048 C T 1.227805 4.5482e-06
18:21279458 A C 1.278935 7.9520e-06
18:21306056 T C 0.035249 1.1231e-05
18:21316822 A G 0.025512 3.2063e-05
18:21316944 G T 0.394767 1.7095e-05
18:21319943 A G 0.099761 -3.1948e-05
18:21343354 G A 0.162994 2.6606e-06
18:21351766 C G 0.090279 3.6516e-05
18:21358113 T G 0.039951 -3.0483e-05
18:21359721 C T 0.217402 1.0099e-05
18:21362936 T C 0.139481 -6.2647e-05
18:21364642 G A 1.439175 4.6978e-06
18:21365421 T C 0.218350 -2.4138e-06
18:21365853 G A 1.221750 -1.2727e-06
18:21365991 C T 0.122353 6.6726e-06
18:21372949 T C 0.021851 -2.5534e-05
18:21376413 A G 0.025335 -6.9515e-06
18:21378396 T C 0.021800 2.6915e-06
18:21382594 C T 0.052830 -1.0198e-05
18:21389675 A G 0.262361 -5.1620e-05
18:21402298 A C 0.034240 1.2957e-05
18:21404116 G A 0.026413 3.6722e-06
18:21405553 G A 1.440127 3.1472e-06
18:21406214 C T 0.118355 1.2661e-05
18:21424986 C T 0.034399 1.1403e-05
18:21424991 A C 0.139087 -2.1129e-09
18:21441702 C T 0.029079 1.4935e-06
18:21454459 A G 0.151550 -1.1038e-05
18:21463104 A G 0.031136 5.9567e-06
18:21467693 G A 1.224650 -1.3103e-05
18:21473621 G A 0.064974 2.9444e-06
18:21481340 G A 0.725621 1.0509e-05
18:21499340 G A 0.117535 5.4863e-06
18:21500723 G A 0.076292 -6.8900e-06
18:21501329 C T 0.219782 -7.8122e-06
18:21502376 T G 0.130761 5.3702e-06
18:21514081 A G 0.024601 -6.7229e-06
18:21536851 T C 0.072586 1.7580e-05
18:21544016 A G 0.421544 -1.9961e-06
18:21548258 G A 0.060626 3.4165e-06
18:21551692 G A 0.030347 4.5507e-06
18:21552314 G C 0.060598 -2.0542e-05
18:21566961 A G 0.148535 -4.0527e-06
18:21568367 T C 0.371961 8.2771e-06
18:21571852 T C 0.311403 -3.2115e-05
18:21573025 A G 0.280975 3.3982e-06
18:21574459 G A 0.367126 1.2672e-05
18:21582829 T C 0.151268 3.7638e-06
18:21591406 G A 1.523413 -1.4241e-06
18:21597571 A G 0.056522 4.2937e-06
18:21598092 A G 0.095508 -1.7908e-05
18:21598857 G A 0.481058 1.2124e-05
18:21601204 G A 0.395882 -1.9579e-06
18:21618986 T C 0.047445 -7.9596e-07
18:21623416 G A 1.656853 2.2786e-06
18:21629887 T C 0.115580 -2.0778e-05
18:21632996 A G 1.468968 -3.1109e-07
18:21633198 G A 0.235927 5.4374e-06
18:21634296 T C 0.110589 -2.4658e-06
18:21643443 C T 0.252729 -4.1012e-06
18:21657766 T C 0.819272 4.3783e-06
18:21662598 A G 0.022021 1.5769e-05
18:21666222 G A 1.786787 -2.4208e-06
18:21668406 T C 0.070002 -1.6500e-05
18:21673532 T C 0.304855 1.1651e-06
18:21678325 G T 0.109903 -7.3608e-06
18:21680229 A C 0.535690 5.8072e-06
18:21681078 T A 0.309197 2.3321e-06
18:21694907 T C 0.038401 5.8715e-06
18:21694988 G A 0.237464 -5.4460e-06
18:21699508 T C 0.041121 8.4381e-06
18:21702996 G A 0.075864 -1.5163e-05
18:21714934 T C 1.281182 -6.3085e-06
18:21718800 G A 0.022075 2.0799e-05
18:21722698 A G 1.262816 -1.1760e-05
18:21724809 C T 0.023245 9.9308e-06
18:21730212 C G 0.264336 1.2513e-05
18:21735275 C T 0.728820 1.4883e-05
18:21736933 G T 1.639558 1.7564e-06
18:21740492 C A 0.047880 2.1383e-05
18:21740878 T C 1.668799 -3.7256e-06
18:21743491 T C 1.264544 -1.0151e-05
18:21747400 G A 0.046493 -9.7327e-06
18:21749615 A G 1.531440 -7.4351e-06
18:21752366 G A 0.034977 -4.0908e-06
18:21752415 A G 0.030275 -1.0243e-05
18:21759593 C T 1.308731 -1.4895e-05
18:21761784 C T 0.116009 -5.7015e-06
18:21768606 T C 1.779467 -1.4023e-05
18:21769370 T C 0.087641 -8.7741e-07
18:21772454 G A 0.094399 -2.4774e-06
18:21778628 T C 0.359817 6.1643e-07
18:21780568 A G 0.125382 6.9762e-06
18:21784451 G A 0.481452 2.4851e-05
18:21789393 A G 0.031370 -7.7850e-06
18:21794518 T C 0.064280 2.8796e-05
18:21794854 T C 0.091795 1.5599e-05
18:21797183 C T 1.859632 6.0854e-06
18:21800299 G A 1.504581 5.6293e-06
18:21801732 C T 0.716003 3.2697e-05
18:21802439 G A 0.095498 -6.2631e-05
18:21808415 G T 1.071719 -3.1719e-05
18:21811749 T C 0.023585 1.3972e-05
18:21811795 G A 0.076761 -1.3904e-05
18:21813444 C T 0.706106 5.3795e-05
18:21815845 C T 0.054394 1.0977e-05
18:21817735 A G 0.995856 -2.0834e-05
18:21819535 C T 0.025682 1.5768e-06
18:21828260 G A 0.133905 -1.7300e-05
18:21829157 T C 0.101311 1.3881e-05
18:21842944 A G 0.054271 1.9493e-05
18:21845650 T C 0.028028 1.0461e-05
18:21846753 C T 0.791217 4.8237e-05
18:21848948 C G 0.061200 -6.9014e-05
18:21849024 A G 0.152329 3.4507e-05
18:21850321 A G 0.809957 8.6925e-06
18:21853238 A G 0.056845 1.0565e-05
18:21864100 A G 0.142623 7.4151e-07
18:21887587 C T 0.636729 2.1355e-05
18:21889481 G A 0.156718 -4.9463e-06
18:21896650 C T 1.137638 1.9495e-05
18:21905483 T C 0.434494 3.0082e-06
18:21908633 G A 0.946249 3.3750e-05
18:21912865 G A 0.720164 -1.8029e-05
18:21930118 C T 0.197723 -1.3790e-05
18:21930344 C T 0.655873 -1.9503e-05
18:21938658 G T 1.223984 -1.7713e-05
18:21939516 A G 0.110096 -1.7069e-05
18:21941473 C T 0.338099 2.6300e-05
18:21942244 G A 0.047288 3.6385e-05
18:21942572 T C 0.193545 -3.3551e-05
18:21964029 A G 0.041801 1.8956e-05
18:21966332 T C 0.534017 2.8930e-05
18:21966415 A G 0.126620 5.1785e-06
18:21969275 G A 0.233734 3.5327e-06
18:21973349 C A 0.100740 1.9847e-06
18:21982264 T G 0.105649 -1.6318e-05
18:21998500 A C 1.275273 1.5296e-06
18:22002892 A G 0.072950 -4.9770e-06
18:22004140 G A 0.025788 -1.9120e-05
18:22005388 T C 0.077829 -1.7878e-05
18:22005617 T G 0.061605 1.7835e-05
18:22017736 T C 0.256323 -1.2304e-05
18:22020467 A T 0.307341 -2.4122e-05
18:22020543 G C 1.837386 -8.0429e-06
18:22042475 A C 0.079457 -1.0868e-06
18:22048547 C T 0.192267 9.6860e-06
18:22049016 A G 0.515420 5.4070e-08
18:22049580 C T 0.427358 1.3668e-05
18:22050126 A G 0.168403 9.9594e-07
18:22056970 G A 0.178630 -9.9290e-06
18:22057738 T C 0.784128 -1.1643e-05
18:22063208 A G 1.790636 1.2593e-06
18:22063959 C T 0.047142 -1.8217e-05
18:22065274 T G 0.299307 7.0319e-06
18:22066718 T C 0.077802 -1.6972e-05
18:22074119 G A 0.028083 -7.6784e-06
18:22078948 C T 0.377611 2.4033e-05
18:22079012 T C 0.116641 5.8798e-06
18:22080192 C T 0.115043 -3.3955e-06
18:22082857 T G 0.101148 2.2971e-05
18:22083036 C G 0.168036 1.0800e-05
18:22087242 A G 0.038629 6.1219e-07
18:22092924 T C 0.084261 -1.9418e-05
18:22094652 C T 0.123590 -1.0209e-06
18:22100922 T C 0.053207 -2.1214e-05
18:22102471 A G 1.110161 1.4226e-05
18:22108175 C T 0.262405 -1.8242e-05
18:22108362 T C 0.221016 9.6366e-06
18:22111064 C T 1.481122 2.0509e-05
18:22113256 G A 0.151047 4.1612e-08
18:22114386 A G 0.052932 1.8772e-05
18:22114664 G A 0.152533 1.1440e-05
18:22117820 G A 0.022000 2.0926e-05
18:22119649 G A 0.328280 1.3374e-05
18:22119829 A G 1.369302 -1.7850e-05
18:22121017 T C 0.063910 -1.7544e-05
18:22121586 C T 0.077655 2.6242e-05
18:22123171 A G 0.320688 -1.0435e-05
18:22123735 C A 0.293398 1.1565e-05
18:22123840 T C 0.155593 -3.9816e-05
18:22125919 A G 0.058888 4.8510e-06
18:22126293 C A 1.051042 -3.2360e-05
18:22126521 T C 0.101933 2.8330e-06
18:22132395 A G 0.540133 2.5229e-05
18:22133870 T C 0.053622 -1.2302e-05
18:22137412 T C 0.239014 -2.2736e-05
18:22138034 C T 0.322691 2.0455e-05
18:22138949 C A 0.364019 -4.5122e-06
18:22141700 T C 0.040601 5.1960e-06
18:22142090 G A 0.374133 -8.3925e-06
18:22151982 T C 0.702876 -5.4465e-08
18:22152236 C A 0.274488 -4.2400e-06
18:22156173 C T 0.059572 -6.2159e-07
18:22164784 T C 0.136863 -1.1094e-05
18:22169812 T C 0.417097 -3.6902e-06
18:22179107 A G 0.031469 4.9139e-06
18:22194838 C T 0.159414 4.8427e-06
18:22194998 G T 0.807390 -1.2814e-06
18:22217000 C T 0.025060 -7.0690e-06
18:22225806 G A 0.053503 2.2659e-05
18:22228172 A G 1.117766 -1.3169e-05
18:22231261 A G 0.403063 -1.0212e-05
18:22243885 G A 1.135320 -1.0418e-05
18:22250173 T C 0.066059 -1.0108e-05
18:22256844 G A 0.051711 -1.3983e-05
18:22260699 T G 0.237440 -7.4317e-06
18:22268240 G A 0.050902 6.5319e-06
18:22269464 G A 1.646299 1.2420e-05
18:22271452 A G 0.123934 -4.9187e-06
18:22284486 T C 0.673831 -4.8654e-06
18:22297275 A G 0.678370 -4.3958e-06
18:22314701 A G 0.037048 1.7098e-06
18:22316687 A G 0.028548 1.0434e-05
18:22316969 G A 0.079804 9.5697e-06
18:22329489 T C 0.476271 -9.3347e-06
18:22330367 A G 0.119966 -2.0835e-05
18:22348256 C T 0.440189 -1.4039e-05
18:22355352 A G 0.049556 -7.7056e-06
18:22360117 G A 0.056814 -1.8858e-05
18:22361820 A G 0.057862 -1.0546e-05
18:22361856 C T 0.117267 -4.6781e-06
18:22373785 A C 0.060289 -1.8889e-05
18:22376795 C T 0.043899 1.9042e-05
18:22393169 G T 0.415533 -1.2831e-05
18:22405871 A G 0.027766 1.8659e-05
18:22410243 C A 1.494049 1.2197e-05
18:22411602 A G 0.084346 1.7279e-05
18:22415438 A G 1.072260 7.6019e-07
18:22421200 G T 0.328691 -1.4609e-05
18:22429911 C T 0.029238 -8.1682e-06
18:22440689 C T 0.072981 -1.0774e-05
18:22443542 A G 0.890050 3.6924e-06
18:22449565 G A 0.939405 -6.6205e-06
18:22449942 C A 0.054764 -1.5806e-05
18:22452090 T C 0.527744 -6.2290e-06
18:22457624 A G 0.050851 2.1307e-05
18:22460386 G A 0.476155 -5.9483e-06
18:22465767 C T 0.173214 1.5568e-05
18:22468251 C T 0.032485 1.1866e-05
18:22476553 G A 0.526548 6.0811e-06
18:22476692 G A 0.489663 5.1811e-06
18:22479041 C T 0.561970 1.3503e-05
18:22492217 G T 0.058596 -1.1438e-05
18:22492582 C T 0.560828 -2.7783e-05
18:22493939 C G 0.071580 5.2200e-05
18:22495857 A G 0.146930 -6.4043e-06
18:22503740 T C 0.034739 1.4857e-05
18:22504539 A C 1.794885 7.7389e-06
18:22505570 G A 1.777210 -1.0073e-05
18:22513179 G A 0.206475 4.5431e-06
18:22517480 C T 0.101825 -5.7520e-06
18:22521707 G A 0.039356 -2.3059e-06
18:22522082 C T 0.081909 -1.3315e-06
18:22523631 T C 0.045476 -2.3795e-08
18:22528454 A G 0.069928 5.9913e-05
18:22528562 A G 0.112980 -1.3974e-05
18:22529801 C T 1.044011 3.6658e-07
18:22530779 G T 0.215841 -2.3645e-05
18:22539820 A G 0.071675 -1.2413e-05
18:22547450 T C 0.038306 1.6993e-06
18:22547598 A G 0.042409 1.6204e-05
18:22550463 A G 0.072192 6.0252e-07
18:22554882 T C 0.969279 1.7887e-05
18:22557671 T G 0.062417 2.4091e-06
18:22558321 T C 1.379094 2.0725e-05
18:22563838 A G 0.282308 1.5713e-06
18:22567258 A G 0.810399 1.9743e-05
18:22576365 C T 0.166160 -9.3668e-06
18:22583429 A G 0.083928 4.5674e-06
18:22586312 T C 0.147671 -6.1602e-06
18:22598006 T C 0.033716 1.0610e-05
18:22599694 A G 0.035181 -2.8460e-05
18:22605913 C T 0.038404 -3.4963e-06
18:22606504 A G 0.108189 -2.9214e-05
18:22611614 T C 0.207913 -1.9533e-05
18:22617465 A G 0.132930 -1.9928e-05
18:22619585 G C 0.020861 1.3854e-06
18:22622767 A G 0.267777 1.5091e-05
18:22626261 G A 0.270813 -1.6749e-05
18:22637814 C T 0.051766 3.3873e-06
18:22639129 G C 0.122370 1.4119e-06
18:22640650 T C 0.263017 2.5710e-05
18:22640904 T C 0.030843 6.4397e-06
18:22642499 G A 0.081021 5.6602e-06
18:22646735 A G 1.137322 8.2411e-06
18:22646976 A G 0.265506 -1.6544e-05
18:22647781 A G 0.229882 -3.0154e-05
18:22648350 T C 0.035844 1.9077e-06
18:22649563 G A 0.028494 1.6460e-05
18:22651083 C T 0.055006 -2.7791e-06
18:22655314 A G 0.050508 1.8419e-05
18:22660504 T C 1.557214 -4.2451e-06
18:22666810 T C 0.420269 2.4339e-06
18:22667575 G C 1.050569 2.4068e-05
18:22668503 A G 0.034709 -4.1161e-06
18:22669614 G A 0.282073 -1.0893e-07
18:22672439 A G 1.473796 1.2633e-05
18:22676398 G T 0.079501 -2.3020e-06
18:22677321 C T 0.303200 2.4420e-06
18:22686240 A G 0.044065 2.2951e-05
18:22687150 C T 0.944090 2.1873e-05
18:22695869 A G 0.048577 1.6298e-05
18:22698930 G A 0.020549 -1.9316e-05
18:22699026 C T 0.076057 2.3866e-05
18:22703856 T C 0.064267 2.0284e-05
18:22705391 T G 0.346615 -8.3359e-06
18:22706668 C A 0.737354 1.0943e-05
18:22718367 G A 1.967657 5.3536e-05
18:22721432 G A 0.029633 -9.0025e-06
18:22724923 C T 0.062594 2.3164e-05
18:22731360 C A 0.399000 -4.8962e-06
18:22737334 T C 0.866822 1.3680e-05
18:22737379 T C 0.065294 2.4710e-05
18:22741340 T C 0.020219 -2.1839e-05
18:22741922 C T 0.051314 -1.3790e-05
18:22744604 A G 0.044966 1.2253e-06
18:22746124 G A 0.048298 -1.2422e-05
18:22746183 G A 1.968667 4.0436e-05
18:22748720 A G 0.078753 1.1015e-05
18:22751867 C A 0.478566 8.1331e-06
18:22753634 A G 0.023826 9.0301e-07
18:22756461 T C 0.031941 -1.9484e-05
18:22766571 G C 0.023374 -3.5340e-08
18:22775185 T C 0.474659 4.3474e-06
18:22776518 A G 0.940425 -2.4534e-05
18:22779130 T C 0.069853 1.2127e-05
18:22787965 C T 0.057307 2.3824e-05
18:22791496 T C 0.089562 -1.2551e-05
18:22796218 G A 0.039686 1.4558e-05
18:22797016 A G 0.813251 -2.9070e-05
18:22800812 C T 0.095838 2.9361e-05
18:22801268 C T 0.133174 1.7759e-06
18:22804244 C T 0.676398 -1.6670e-05
18:22804549 C G 0.043922 2.1128e-06
18:22808876 C T 0.094583 -1.2676e-05
18:22811960 T C 0.713456 -7.2479e-06
18:22817227 G A 0.075428 2.6513e-05
18:22817345 T C 0.156912 4.0524e-05
18:22823900 C T 0.557717 -4.2287e-05
18:22832679 T G 0.032084 -8.4651e-06
18:22833107 A G 0.127759 4.0417e-05
18:22834523 T C 0.087515 -9.2650e-06
18:22834530 C T 0.036745 1.9018e-05
18:22836834 T C 0.020647 1.3098e-06
18:22840937 A G 0.118239 -1.9853e-06
18:22854437 C T 0.206271 -3.5573e-06
18:22856223 T C 0.095967 -8.5229e-06
18:22858363 C T 0.071219 6.3600e-06
18:22861794 T C 0.416964 -2.4342e-05
18:22862048 C T 0.189176 -1.3035e-05
18:22865753 G A 0.025624 4.5182e-06
18:22869845 A C 0.057998 2.6391e-05
18:22887059 T C 0.041236 1.2641e-05
18:22888997 T C 0.027882 5.1652e-07
18:22891631 A G 1.028637 -1.2709e-05
18:22893101 T C 0.183835 -8.3708e-06
18:22894483 A G 0.124117 3.7873e-05
18:22901967 C T 0.094348 -1.1764e-05
18:22905088 A G 0.132124 4.9249e-05
18:22906522 C T 0.225500 6.7821e-07
18:22913482 T C 1.602551 3.3970e-05
18:22915556 G C 0.054455 2.7732e-06
18:22916677 C A 0.972390 -3.8017e-06
18:22919088 G A 1.743419 6.8679e-05
18:22921426 T C 0.133069 -5.1809e-06
18:22921863 A C 0.539984 2.6865e-05
18:22923889 T C 0.032047 -1.2246e-05
18:22926951 C T 0.036082 2.3809e-06
18:22928873 T G 0.422669 -6.6498e-06
18:22931508 A G 0.670768 -6.2201e-06
18:22934051 A G 0.487246 2.7531e-05
18:22940394 T C 0.320705 7.7217e-06
18:22940545 T C 0.087192 3.6055e-06
18:22941251 G C 0.042644 -3.4241e-06
18:22942497 A G 0.164174 -5.2428e-05
18:22942572 C T 0.115305 1.3516e-05
18:22943236 C T 0.448012 3.7779e-06
18:22952689 T C 1.313195 1.4438e-05
18:22953437 T C 0.359803 -1.0726e-05
18:22955544 C T 1.472504 8.4012e-06
18:22956087 G A 0.108026 -1.5574e-05
18:22956218 A G 0.393594 9.8965e-06
18:22958165 A G 0.201541 -8.8212e-06
18:22958891 C G 0.159696 -6.0085e-06
18:22970020 T C 1.054744 6.2021e-06
18:22972215 G A 0.176454 -2.3535e-05
18:22974881 A G 0.045136 2.8183e-07
18:22979970 A G 0.061914 1.1015e-05
18:22984093 T C 0.034661 1.9871e-05
18:22985389 G C 0.046210 3.3825e-05
18:22989234 G A 1.681457 3.5087e-06
18:22994310 T C 0.124607 -8.3698e-06
18:22996651 G A 0.603700 -4.4505e-06
18:22997640 C T 0.530705 -7.6395e-06
18:23000716 C T 0.433185 -1.2154e-05
18:23005204 T G 1.734997 -8.3231e-06
18:23007227 C T 0.180514 5.6715e-06
18:23008973 T G 0.039231 6.5960e-07
18:23012180 A G 0.063172 3.2033e-06
18:23013487 G A 0.765545 -1.8011e-05
18:23024065 C T 1.913658 2.0422e-07
18:23029422 A G 0.197574 1.0716e-05
18:23038693 A G 0.180772 -1.2669e-05
18:23047607 C A 0.768764 -1.5245e-06
18:23048265 A G 0.163967 2.5964e-05
18:23048353 T C 0.071291 1.3541e-05
18:23052657 T C 0.090823 -1.9754e-05
18:23053448 C T 0.067531 -5.2059e-05
18:23054945 T C 0.154811 -1.3211e-05
18:23058785 A G 0.024486 1.0638e-05
18:23077959 T A 0.169247 8.5669e-06
18:23078685 A C 0.021160 3.1809e-05
18:23100315 A G 0.068540 -9.0893e-06
18:23100749 C T 0.034688 -3.6763e-05
18:23103163 A G 0.053982 3.9250e-05
18:23110803 T G 0.034532 -5.1714e-06
18:23124693 C T 0.865323 -4.8282e-06
18:23129746 T C 0.042732 3.2809e-06
18:23129782 C T 0.894544 2.6324e-05
18:23137759 C G 0.026648 1.7188e-05
18:23145866 G T 0.109671 -1.2635e-05
18:23161551 A G 0.028334 1.6934e-05
18:23162007 A G 0.063182 -1.5338e-05
18:23164188 C G 0.233095 4.0410e-06
18:23168677 C G 0.175489 1.4864e-05
18:23171791 C T 0.032808 -6.5037e-06
18:23172883 T C 0.037673 5.0318e-06
18:23180362 G A 0.081851 1.1387e-06
18:23183884 T C 0.095134 1.5680e-05
18:23186088 C T 1.046731 8.7539e-06
18:23192155 A C 0.045697 -4.5149e-06
18:23198863 C T 0.355611 -2.1421e-05
18:23207342 A G 0.035674 -6.7534e-06
18:23208667 A G 0.067184 2.0688e-05
18:23211723 T C 0.939993 -6.4035e-06
18:23212730 G A 0.506138 -3.9217e-05
18:23214184 A G 0.133637 4.2927e-05
18:23215111 C T 0.037327 -5.7461e-06
18:23219567 C T 0.038683 -4.3642e-06
18:23219960 G A 0.022109 7.5973e-06
18:23220942 A G 0.035790 8.8947e-07
18:23229871 C T 0.034522 -9.2002e-06
18:23236534 A G 0.473585 1.4704e-05
18:23257186 C T 1.284028 -4.0054e-05
18:23264417 G A 0.069907 -1.8971e-05
18:23280024 T C 0.020518 -1.3793e-05
18:23286020 G A 0.705099 -3.5364e-05
18:23287572 A G 0.043429 6.4499e-06
18:23295725 T C 0.197989 -3.8964e-05
18:23304613 T C 0.170284 1.5122e-05
18:23306456 A G 0.035882 2.0518e-05
18:23307937 G A 0.787960 -2.9124e-05
18:23317817 T C 0.038234 -2.0147e-06
18:23321519 C G 0.727460 -1.6825e-05
18:23328683 G A 0.147253 -4.6030e-07
18:23336149 C T 0.029731 3.9372e-06
18:23336333 T C 1.138720 1.6094e-05
18:23340512 A G 0.051371 2.4268e-05
18:23341119 A C 0.033073 8.7607e-06
18:23346028 C A 0.045959 -2.2528e-05
18:23347315 A G 0.077774 -1.6552e-05
18:23350169 G T 0.100448 8.1228e-07
18:23351935 C G 0.039900 7.8546e-06
18:23361294 G A 0.694696 -9.7013e-06
18:23363775 G C 0.041502 -2.6083e-06
18:23367827 C A 0.589944 -9.9756e-06
18:23375634 T G 0.023078 4.1537e-06
18:23378446 C A 0.130750 -8.8500e-06
18:23380357 A G 1.967250 -1.3080e-05
18:23381462 G A 0.030180 3.5744e-06
18:23393104 C T 0.565605 -1.3210e-05
18:23396627 C T 0.432274 6.5925e-06
18:23397469 T C 0.609853 1.2841e-05
18:23398357 A G 0.045235 6.8312e-06
18:23408707 G A 0.056427 -4.9681e-06
18:23410351 G A 0.297039 -1.8178e-05
18:23414408 T C 0.048815 -8.5833e-06
18:23416082 A G 1.728514 -2.1205e-06
18:23418724 G T 0.893463 -4.5134e-06
18:23423871 A G 0.032441 1.9775e-06
18:23436579 C T 0.085366 -2.5401e-06
18:23438169 A G 0.435844 -3.4688e-05
18:23441039 C G 0.050749 5.2198e-07
18:23450349 T C 0.061765 -3.4814e-05
18:23456326 C T 0.674991 -2.4063e-05
18:23456942 G T 0.137373 1.0227e-06
18:23459665 C T 0.364665 -6.2178e-06
18:23462535 T G 0.657825 2.7832e-05
18:23472780 C T 0.047550 -8.4642e-06
18:23473708 T C 1.731108 -1.9445e-06
18:23476604 C T 0.040026 9.0539e-06
18:23477586 T C 0.081803 -2.0234e-05
18:23498922 G A 0.093543 -1.4829e-05
18:23501074 T C 0.099360 1.5609e-05
18:23502385 C T 0.753615 1.6662e-05
18:23505589 G A 0.038102 8.3545e-06
18:23512220 A C 1.242696 4.4383e-06
18:23529585 A C 1.167863 1.5655e-05
18:23531600 A G 0.127867 5.0557e-07
18:23532405 G A 0.042120 2.1117e-06
18:23533542 T C 0.357614 -7.1089e-06
18:23536107 G C 0.746577 2.2799e-06
18:23537883 G T 0.046992 2.4715e-05
18:23548679 C T 0.063294 2.6752e-05
18:23551606 G A 0.900443 9.5997e-06
18:23554162 T C 0.198332 -9.9020e-06
18:23554290 T C 1.115349 1.1718e-05
18:23566628 T C 0.035685 -5.2253e-06
18:23567753 A G 0.121333 3.6328e-06
18:23576478 A G 0.027505 3.6782e-06
18:23580328 C A 0.141188 3.3072e-07
18:23590203 G A 0.595125 -2.4182e-06
18:23609593 C T 0.090044 2.2476e-05
18:23618904 G A 0.134341 -7.3584e-06
18:23623933 T C 0.027491 7.4154e-06
18:23628136 T C 0.029646 1.7831e-05
18:23628745 C T 0.022942 4.0989e-05
18:23636882 G A 0.027107 6.1299e-06
18:23646534 A G 0.853515 4.8487e-06
18:23647217 A C 0.042471 5.4335e-07
18:23658357 G A 0.076044 -9.9695e-06
18:23668668 G T 0.066001 -6.6420e-06
18:23669369 G A 0.029184 7.7197e-06
18:23688624 T C 0.059592 3.8035e-05
18:23741258 T G 0.067089 -2.7891e-07
18:23771738 T C 0.079311 2.6026e-05
18:23778056 T C 0.212601 -8.6137e-06
18:23778322 T C 0.044466 -2.9604e-05
18:23778626 C T 0.077241 -9.1799e-06
18:23800629 G A 0.084608 -1.7113e-05
18:23800633 A G 0.037031 -1.7539e-06
18:23801098 T C 1.045806 -9.3332e-06
18:23801598 C G 0.021891 4.3926e-06
18:23841849 A G 0.065491 -9.1054e-06
18:23843952 G A 0.081218 -9.1401e-06
18:23854692 T C 0.230338 1.9130e-05
18:23866185 C G 0.211564 4.6711e-06
18:23866528 A G 0.061479 9.5067e-06
18:23877229 T G 0.121217 6.9329e-06
18:23892672 A G 0.917374 -1.1675e-05
18:23895837 A G 0.587880 -4.9875e-06
18:23903771 A G 0.360388 2.0755e-05
18:23903837 A G 0.041325 1.5885e-05
18:23919131 A G 0.805064 -2.1683e-05
18:23926421 G A 0.040155 1.8188e-05
18:23930836 A G 0.037017 7.1725e-06
18:23931527 T C 0.072644 4.0374e-06
18:23955110 G A 0.797534 -2.0132e-05
18:23975230 C T 0.027270 4.8186e-05
18:23983677 T C 1.529499 -1.1061e-05
18:23984941 C G 1.874700 -1.0119e-05
18:23987298 G T 0.127820 -8.8132e-06
18:23987584 G A 0.067388 -1.7151e-05
18:23988807 T G 0.060401 -3.6149e-06
18:24009664 G T 0.040342 1.8063e-05
18:24017979 A G 0.585657 1.0376e-05
18:24019790 G A 0.141926 1.0331e-06
18:24024531 C T 1.584368 -1.6612e-05
18:24026191 T G 0.748430 1.9412e-05
18:24027189 T C 0.069173 -8.8156e-06
18:24027419 G A 1.917548 -5.8451e-07
18:24031145 T C 0.052082 -4.4960e-06
18:24032032 A G 0.057491 4.7064e-06
18:24035788 A G 0.326240 1.1855e-06
18:24039489 C A 1.865401 1.3225e-05
18:24042026 A C 0.993071 -1.1281e-05
18:24042493 C T 0.176784 -2.0803e-05
18:24043987 A C 0.054785 -5.0188e-06
18:24047874 A G 0.868291 -2.1691e-05
18:24050369 T C 0.064437 5.6053e-06
18:24051703 C T 0.393417 3.6207e-06
18:24053704 A G 0.029929 -6.8555e-06
18:24055407 G A 0.048254 -4.0161e-06
18:24057055 T C 0.068251 1.2208e-05
18:24059079 G A 1.233415 -9.6533e-06
18:24062211 T G 1.555650 7.1804e-06
18:24064359 A G 0.043399 -1.7074e-05
18:24065539 G T 0.319169 -2.2892e-06
18:24065751 C T 1.142959 9.7603e-06
18:24075299 T C 0.133453 5.1628e-05
18:24078282 A G 1.421286 2.1952e-05
18:24082709 G T 1.213818 2.7850e-05
18:24083629 T C 0.518918 6.2229e-07
18:24084763 C T 0.183981 -1.3455e-05
18:24085232 T C 1.570038 9.0297e-06
18:24088831 T C 1.035158 3.3516e-05
18:24089052 C T 0.042260 5.3645e-06
18:24090516 G A 0.046224 -5.0738e-06
18:24092057 A G 0.032472 -1.6225e-05
18:24093429 C G 0.642311 3.6038e-05
18:24094171 A G 0.438156 5.8343e-06
18:24094815 G A 0.229597 -1.3853e-06
18:24096493 T C 0.679842 2.5073e-05
18:24099806 C T 0.143088 -4.2811e-06
18:24100023 T C 0.099720 6.6479e-06
18:24106963 C T 0.121921 2.5330e-05
18:24112812 G T 0.025828 7.7398e-06
18:24113300 T C 0.986686 9.2696e-06
18:24120338 C A 1.129479 5.4101e-05
18:24123575 C T 0.738860 -1.8389e-05
18:24125684 A G 0.786226 -6.7955e-06
18:24130386 A G 0.074844 -3.4053e-06
18:24136254 C T 0.291103 -1.3694e-06
18:24140757 T C 0.148542 1.2757e-05
18:24141152 C T 0.035562 -5.1422e-07
18:24146589 A G 0.045660 -1.3507e-05
18:24168383 T C 0.410348 4.2429e-06
18:24169213 T C 0.105238 -2.8341e-05
18:24170816 G A 0.122897 1.5619e-05
18:24189326 T C 0.070523 -1.2459e-05
18:24189852 G T 0.030595 6.6057e-06
18:24192894 G A 0.044657 1.2247e-05
18:24194484 C T 1.072409 5.3478e-05
18:24194661 G A 1.760911 2.0405e-05
18:24198610 A G 0.156596 8.7728e-06
18:24198962 T C 0.029857 2.6977e-05
18:24203081 C T 0.047829 -8.2683e-06
18:24207802 G A 1.213019 -3.7974e-05
18:24211535 T C 0.090262 -7.8845e-06
18:24214286 T C 1.022714 -4.1982e-06
18:24217122 G T 1.615854 -8.5581e-06
18:24217557 A G 0.133956 -4.1555e-06
18:24217756 C T 0.039581 1.7046e-05
18:24218345 T C 0.037928 -6.9957e-06
18:24222751 A G 0.038126 7.4693e-08
18:24223941 A C 0.069098 -1.6661e-05
18:24224087 T C 0.098625 -7.4483e-06
18:24229981 G A 0.162474 -2.1730e-05
18:24235525 C T 0.039023 -1.8070e-05
18:24238191 A C 0.030568 8.2483e-06
18:24238391 A C 1.193399 8.1845e-06
18:24239303 A G 0.121261 -2.1973e-05
18:24248768 C T 0.131923 -5.4832e-05
18:24249965 G A 0.990508 3.5504e-05
18:24251768 A G 0.102916 -8.6490e-06
18:24254727 A G 0.028259 1.3896e-05
18:24259338 G T 0.171150 -2.9148e-05
18:24260539 G C 1.741620 -6.5597e-06
18:24271082 G A 0.476846 -3.0642e-05
18:24272286 T G 0.177767 3.5122e-06
18:24286162 G A 0.850554 3.4100e-05
18:24289494 G A 0.140610 -2.0057e-06
18:24293284 T C 1.457416 5.8546e-06
18:24300951 T C 0.079423 9.0721e-06
18:24301991 G C 0.082354 1.0689e-07
18:24304386 T C 0.021667 1.9189e-05
18:24304392 T C 1.532252 1.7664e-05
18:24304872 G A 0.401951 6.3768e-07
18:24307430 G A 1.877923 -8.9032e-07
18:24311490 A G 0.163327 -1.0899e-05
18:24315193 C T 0.142079 -4.5438e-06
18:24318839 G T 0.629144 3.1169e-05
18:24326022 C T 0.022388 -1.2652e-05
18:24326891 T C 0.195486 -4.1954e-06
18:24328990 C T 0.057151 -1.2154e-05
18:24329105 T C 0.023115 -3.2438e-05
18:24332953 T C 0.308323 -1.9175e-06
18:24338228 A G 0.072107 1.3038e-05
18:24338416 A G 0.078672 -1.8928e-05
18:24340007 A G 0.082585 -1.6639e-05
18:24340614 A G 0.406265 -1.3282e-05
18:24342185 A G 0.087396 2.2705e-05
18:24343747 A G 0.651868 -1.2073e-05
18:24344437 T A 0.088487 1.0005e-05
18:24349958 C T 1.965533 -9.0735e-06
18:24357736 T C 1.324754 -1.0835e-05
18:24358634 A G 0.044368 -9.8496e-06
18:24358971 A G 0.097901 1.1216e-05
18:24359641 T G 0.489867 3.1007e-05
18:24360600 T G 0.026301 -7.5362e-06
18:24360649 C T 0.032805 7.6147e-06
18:24362449 G T 0.288543 -4.1903e-05
18:24362758 G A 1.790619 -1.7933e-05
18:24365477 G A 0.149939 1.8659e-05
18:24369708 A G 0.162144 -1.5641e-05
18:24370029 T C 0.187612 1.2457e-05
18:24370116 A G 0.150745 -4.3611e-06
18:24370599 T C 1.757304 -9.9460e-06
18:24371645 C A 0.843452 1.2025e-05
18:24380040 G A 1.482414 -5.4042e-06
18:24382696 T C 0.051341 6.3077e-06
18:24385009 T C 0.070563 -3.3975e-06
18:24387234 A G 0.288319 -4.6562e-06
18:24390540 G T 0.139719 -7.1214e-06
18:24399982 C T 0.138142 1.9673e-05
18:24400040 A C 0.036252 2.2007e-05
18:24406295 A C 0.796198 3.2478e-05
18:24406470 T C 0.731407 -5.4571e-05
18:24415567 A G 0.078403 -5.4095e-06
18:24416939 C T 0.504030 -2.7842e-05
18:24419706 G A 0.519520 4.0039e-05
18:24427303 A G 1.293279 -2.4519e-05
18:24435212 T G 0.631789 -2.3835e-05
18:24435587 C A 0.373532 3.0583e-05
18:24436519 G A 0.386563 -1.0294e-05
18:24442227 T C 0.038190 -6.2559e-06
18:24442392 A C 0.253059 -3.4830e-05
18:24446526 A G 0.845781 2.7835e-05
18:24446534 T C 0.265764 -3.4271e-07
18:24446865 C T 0.102947 1.4638e-05
18:24448129 G A 0.348359 6.4388e-05
18:24448329 T C 0.156963 3.9983e-05
18:24449049 T G 1.202252 3.5873e-05
18:24451142 A G 0.343188 -4.8414e-05
18:24458045 A G 0.539195 4.2134e-05
18:24459938 G A 0.095668 3.2135e-06
18:24462611 A G 1.013055 1.8853e-05
18:24463276 C T 0.029728 -8.5241e-06
18:24464124 A G 0.121557 5.0807e-06
18:24479562 G A 0.475615 5.5680e-05
18:24479960 T C 1.309768 -2.8771e-05
18:24481272 G A 0.422697 -2.9822e-05
18:24485533 T C 1.617921 -1.8462e-05
18:24494875 A G 0.151911 3.5258e-05
18:24497190 T C 0.051392 7.3362e-06
18:24500616 C T 0.569868 -1.4190e-05
18:24501383 A G 0.319685 -1.2351e-05
18:24505158 A G 0.888578 -2.4981e-05
18:24506255 T C 0.158037 -2.3244e-06
18:24516214 T C 0.397854 -4.2125e-05
18:24516550 T C 0.070557 -1.4905e-05
18:24517452 G A 0.160546 -3.8971e-06
18:24535772 C T 0.324244 -7.2979e-06
18:24540957 T C 0.122186 1.2641e-06
18:24545409 C G 0.282474 -3.1467e-05
18:24546824 G T 1.208372 -2.9844e-05
18:24567553 A G 0.151211 7.7159e-06
18:24578147 T C 0.061697 3.5814e-05
18:24580139 T C 0.035443 -6.4136e-06
18:24580869 T C 0.159560 -1.8576e-06
18:24581705 G T 0.166098 2.2078e-05
18:24584171 C T 0.807556 -2.5824e-06
18:24589117 A C 0.099751 1.1741e-05
18:24590637 C G 0.025652 3.4623e-06
18:24591524 A G 0.027253 1.2514e-05
18:24591905 G T 0.249465 -6.9192e-07
18:24600841 A G 1.212564 -3.2369e-05
18:24607203 A G 0.053265 1.4928e-06
18:24610637 T C 0.036657 2.2572e-05
18:24617027 T C 0.149993 -2.3212e-05
18:24626830 A G 0.615276 -8.4587e-05
18:24629359 C T 0.333495 3.0491e-06
18:24630429 T C 0.035634 -1.2496e-05
18:24630689 C T 1.875845 4.5599e-07
18:24634386 C T 0.040754 -2.5483e-05
18:24637896 T C 0.904846 -1.0268e-05
18:24644137 A C 1.590090 -1.5671e-05
18:24647010 A G 0.058106 -1.1526e-05
18:24649867 G A 0.119653 3.4408e-05
18:24652879 C T 0.621185 1.3790e-05
18:24653479 A C 0.584171 -2.6995e-07
18:24655531 T C 0.171909 -3.3141e-06
18:24655958 A C 0.066531 -3.0306e-09
18:24656647 C T 0.306059 5.0692e-06
18:24685559 G A 0.628253 -2.1111e-06
18:24697070 G A 0.031853 -2.1395e-05
18:24707300 A G 1.568216 -4.4655e-05
18:24707890 T C 0.768686 -3.2263e-05
18:24730619 C T 0.093274 2.8167e-05
18:24747533 C T 0.093889 -1.0495e-05
18:24750200 G A 0.025706 1.1729e-05
18:24763278 G T 1.568641 -3.3861e-05
18:24767486 A G 0.645806 7.0823e-06
18:24770931 T C 0.604849 1.0284e-05
18:24771938 G T 0.810429 3.3885e-05
18:24781611 A G 0.020375 1.0838e-05
18:24783775 A G 0.057600 9.3675e-06
18:24792136 T C 0.423016 -2.8798e-06
18:24793163 G A 0.306270 1.2182e-05
18:24806271 C G 0.042460 -1.1928e-05
18:24806736 C G 0.221043 2.6665e-05
18:24827069 A G 0.047659 -1.7809e-05
18:24839624 A C 0.049753 1.9893e-06
18:24843536 G A 0.091329 2.0936e-06
18:24850250 A G 0.167564 1.2969e-05
18:24850429 T G 0.069693 -7.1196e-06
18:24856560 A G 0.127908 -2.0556e-06
18:24857404 C T 0.423285 -5.3432e-06
18:24857818 C T 0.078301 2.8829e-05
18:24873636 C T 0.039237 4.3745e-06
18:24881063 A C 0.876780 2.5924e-05
18:24882071 A G 0.024826 -2.2426e-05
18:24890065 T C 0.193943 -1.1004e-05
18:24891606 C A 0.117192 7.6977e-06
18:24900771 C A 0.462342 2.1556e-05
18:24904098 A G 0.178406 -4.9119e-06
18:24908364 T C 0.226265 1.3817e-05
18:24910421 G A 0.064835 1.1085e-05
18:24913221 G A 0.422153 -3.8703e-06
18:24918926 A G 1.718937 3.2656e-05
18:24919803 C T 0.020324 4.7724e-07
18:24920001 T C 0.220676 -5.4543e-07
18:24932908 G T 0.158887 2.2416e-06
18:24933176 C G 0.133059 -1.7340e-05
18:24938196 C A 0.219234 -1.0411e-05
18:24939778 G T 0.235237 1.4230e-05
18:24943374 C T 0.237467 1.3303e-05
18:24944839 T C 0.040937 1.8840e-05
18:24948941 A C 0.179388 2.9043e-05
18:24954026 T C 0.264996 1.9085e-05
18:24960339 A C 0.068948 6.8615e-06
18:24961370 G A 0.042760 -1.4493e-05
18:24961941 G C 0.179035 -9.0870e-06
18:24963161 G C 0.401937 1.9578e-06
18:24973816 T C 0.087811 4.3293e-06
18:24974230 G C 0.048311 7.4792e-06
18:24974279 A G 0.082928 -1.8426e-06
18:24975819 A G 0.068768 -7.6032e-06
18:24982482 G A 0.108101 -6.4410e-06
18:24986047 C T 0.035338 2.2133e-05
18:24987480 T G 0.095600 -1.1946e-05
18:24988980 G A 0.032101 -2.9415e-06
18:24989927 C T 1.493790 2.5669e-05
18:24991218 C T 1.695097 1.6363e-05
18:24999015 A G 0.938256 -7.1377e-06
18:25002243 A G 0.219085 2.5785e-05
18:25002608 A G 0.067660 -7.2709e-06
18:25007624 T C 0.543557 5.0350e-06
18:25012786 A G 0.081416 3.9102e-06
18:25019182 C T 0.077285 -6.0424e-06
18:25028289 G A 0.071083 1.6284e-05
18:25031002 T C 0.185117 8.6818e-06
18:25034019 G C 0.057722 -2.4821e-05
18:25035073 T G 1.793250 1.7423e-05
18:25039212 T G 0.731757 7.6602e-06
18:25052792 C G 0.170593 -3.6921e-06
18:25052885 C T 0.335240 -2.7770e-05
18:25059221 A G 1.896125 -1.6192e-05
18:25078146 C T 0.138305 -2.0755e-05
18:25079009 T C 1.067051 -1.8401e-05
18:25097123 C T 0.106153 2.4294e-05
18:25122326 T G 0.603200 -6.0055e-06
18:25125526 C A 0.451877 -2.9570e-06
18:25130449 T C 0.023221 -1.1254e-05
18:25133104 A C 1.816920 7.3712e-06
18:25143313 T G 0.140501 1.1494e-05
18:25145242 C A 1.845322 8.1418e-06
18:25155250 T C 0.024710 -6.0603e-06
18:25157416 T C 0.028467 -3.4577e-06
18:25160681 A G 0.024999 -2.2770e-06
18:25164057 G A 0.919390 -7.2814e-06
18:25173530 A G 0.669211 -6.2193e-06
18:25178261 A G 0.659742 8.3640e-06
18:25183119 A G 0.065742 -2.3190e-05
18:25194240 A G 0.145897 -1.9617e-05
18:25194289 T C 0.119643 -7.6949e-06
18:25198406 A G 0.141344 1.1907e-05
18:25207864 G A 0.050715 5.3448e-06
18:25220458 A C 0.024356 -3.4700e-05
18:25223193 G C 0.063811 -2.9884e-06
18:25224217 A G 0.975701 -1.4115e-05
18:25229342 C T 0.059480 1.0558e-05
18:25233770 A C 0.489840 -1.7187e-05
18:25238922 T C 0.036837 -1.6463e-05
18:25241351 A C 0.188065 2.1094e-05
18:25242191 G A 0.037806 -1.2214e-05
18:25250525 G A 0.109637 2.6736e-06
18:25254880 T C 0.059830 -4.4162e-05
18:25255494 G A 0.186395 3.5189e-05
18:25257168 T C 0.787215 2.0471e-05
18:25264341 T C 0.536890 -1.0152e-05
18:25272325 G A 0.425484 -3.6981e-06
18:25273424 G A 0.087532 9.0292e-07
18:25277528 G T 0.032309 1.5147e-05
18:25284737 C A 0.572231 4.9295e-06
18:25285401 C T 0.114778 -3.7236e-06
18:25287953 A G 0.127357 2.2825e-06
18:25291131 C T 0.640207 -6.0241e-06
18:25293828 C A 0.228196 3.5859e-06
18:25298705 G T 0.057902 6.9134e-06
18:25301415 T C 0.055672 1.5302e-05
18:25302059 C T 0.072641 -2.0850e-05
18:25303850 G A 0.118729 7.9703e-06
18:25305920 A G 0.104718 -4.1851e-06
18:25307945 C T 0.058140 4.1707e-06
18:25311042 A G 0.188201 -3.7153e-06
18:25316013 C T 0.020450 1.3415e-05
18:25316814 G A 0.372192 -7.8352e-06
18:25324060 C T 0.039227 -2.4042e-05
18:25329707 A G 0.959573 4.5248e-05
18:25331914 A G 0.021330 -3.3032e-06
18:25333949 G A 0.175281 -2.9545e-06
18:25336648 G A 0.061295 2.2417e-05
18:25339536 G T 0.153961 1.0259e-05
18:25342045 A G 0.125079 8.5924e-06
18:25350685 T C 0.156983 -9.6959e-06
18:25360012 A G 1.388610 2.0078e-05
18:25366249 T C 0.063736 -3.1506e-06
18:25374753 G A 1.817807 4.4218e-06
18:25379275 G A 0.536183 1.3765e-05
18:25385917 C T 0.053768 -4.1714e-05
18:25393211 A G 0.104035 5.8206e-06
18:25393317 C T 0.813027 2.5696e-06
18:25398940 A G 0.144730 -1.3974e-05
18:25409127 A G 0.045320 1.9908e-05
18:25411644 G A 0.102834 1.9391e-06
18:25415191 C T 1.507281 -7.0300e-06
18:25418684 T C 0.052432 -1.8838e-05
18:25423592 T C 0.090088 -9.6429e-06
18:25426974 C T 1.195677 -4.2848e-07
18:25430168 A G 0.043984 -1.3413e-05
18:25438886 T C 0.099336 -1.4293e-05
18:25439826 A G 1.522199 -1.9306e-05
18:25442132 T C 0.083880 5.5754e-06
18:25443931 G T 0.230505 -1.3483e-05
18:25458754 A G 0.058188 2.9604e-05
18:25459858 C A 0.024407 3.9693e-06
18:25460298 T C 0.517290 2.5499e-05
18:25466554 T C 0.040713 2.3644e-05
18:25469731 G C 0.182550 -1.1479e-05
18:25478784 C A 0.038656 -8.6278e-06
18:25481296 A G 1.969425 -8.2210e-06
18:25481718 G A 0.656122 1.7854e-05
18:25482183 A C 0.038207 -5.2899e-06
18:25484298 A G 1.940965 -1.1010e-05
18:25496945 G A 0.162365 -1.8042e-05
18:25497504 C T 0.048702 -1.2665e-05
18:25502791 C T 0.126759 -4.0037e-05
18:25502851 A G 0.032971 -9.3068e-06
18:25503575 T C 0.040471 1.9392e-06
18:25508399 T C 1.149891 -3.7506e-06
18:25512273 C A 0.051273 2.6675e-05
18:25512476 T C 0.032635 6.8684e-06
18:25513073 G C 1.961375 2.1401e-06
18:25515945 G T 1.020266 4.7404e-06
18:25516240 A G 0.152224 -2.0896e-05
18:25519546 A G 0.054520 -2.0568e-05
18:25521414 T C 0.194769 -7.5266e-06
18:25523899 A G 0.095912 8.1669e-07
18:25524539 G C 0.065940 6.7061e-06
18:25530375 C T 0.599100 -3.5045e-06
18:25532304 C T 0.056250 -1.8791e-05
18:25537909 A C 0.048002 3.7980e-06
18:25541288 G T 1.694407 1.4256e-05
18:25543029 G A 0.072450 -1.7886e-05
18:25547171 C T 0.044670 -1.5456e-05
18:25550214 C G 0.043678 -1.6127e-05
18:25551958 T C 0.617194 4.6675e-06
18:25554456 A G 0.884430 4.6973e-06
18:25557305 T G 0.151228 2.8467e-07
18:25557813 G A 0.101335 6.8224e-06
18:25564751 A G 0.029507 -4.8034e-06
18:25566390 T G 0.033509 -8.1534e-06
18:25569058 G A 0.184349 1.1782e-05
18:25578519 T C 0.054312 3.8544e-05
18:25585283 T C 0.218289 3.0180e-06
18:25590279 G A 0.037939 -2.4152e-05
18:25616451 T A 0.348346 -5.0816e-06
18:25619624 A C 0.346388 -1.0003e-05
18:25643504 C T 0.041770 1.3109e-06
18:25647288 A G 1.804371 -2.2781e-05
18:25649222 G A 0.026767 -2.2822e-05
18:25670518 A C 0.968436 -1.5400e-05
18:25677244 C T 0.347316 -5.3578e-06
18:25689825 A G 0.441107 5.0193e-06
18:25690167 C T 0.065732 7.8674e-06
18:25690927 A G 0.618411 -6.5671e-06
18:25694909 G T 0.518119 9.8842e-06
18:25698576 C T 0.025403 -6.0336e-07
18:25705139 C T 0.078437 2.0378e-05
18:25706994 T G 0.136554 -2.9861e-06
18:25710094 C T 0.057664 -1.1481e-05
18:25715280 C T 0.040985 6.3871e-06
18:25725418 A T 0.058259 1.8472e-06
18:25726723 A G 0.481564 4.0134e-06
18:25727425 T C 0.055621 4.5157e-07
18:25730156 G A 0.061812 1.6701e-05
18:25736975 C A 0.129975 -1.5789e-05
18:25737913 G A 0.061435 -2.4453e-06
18:25738224 T C 0.147746 2.1962e-05
18:25740142 C G 1.155413 8.7193e-06
18:25747579 A G 0.251934 1.6055e-05
18:25760167 A G 0.065651 1.9540e-05
18:25760687 C T 0.122020 -5.9432e-06
18:25766218 C A 0.347683 2.1571e-06
18:25775489 C G 1.647557 2.0123e-05
18:25776985 C A 0.021211 1.1238e-05
18:25778857 G A 1.209293 1.7668e-05
18:25800169 A G 1.371509 -1.0075e-05
18:25800206 A G 0.071801 1.7370e-05
18:25810546 T G 0.931446 -1.6229e-05
18:25811187 T G 0.067072 -2.3406e-05
18:25811668 A C 0.061547 -1.0927e-05
18:25820316 A G 1.366586 -1.3498e-05
18:25832357 G A 0.124202 1.2243e-05
18:25832532 C T 1.363121 -1.1268e-05
18:25833017 T C 0.030598 -3.7646e-07
18:25835185 G T 0.024860 3.2362e-06
18:25845625 G A 0.364016 1.4951e-05
18:25850169 C G 0.117719 1.5566e-05
18:25856581 A C 0.146566 2.8749e-05
18:25863020 G A 0.797279 -2.6692e-05
18:25869237 G T 0.168934 1.0262e-06
18:25872518 A G 0.083248 -1.9444e-06
18:25882085 C T 0.032152 5.5098e-06
18:25903803 C T 0.638242 1.3420e-05
18:25905456 T C 0.025403 -2.9645e-05
18:25905990 G A 0.104055 -1.2462e-05
18:25907223 A G 0.068163 1.0297e-05
18:25907600 T C 0.040108 -1.7180e-05
18:25911858 G T 0.089823 2.9673e-05
18:25917521 A C 0.055019 3.5303e-06
18:25917540 G A 0.031676 -1.8884e-06
18:25924594 T A 0.081116 1.5817e-05
18:25924823 C T 0.045670 -9.7967e-06
18:25926059 T C 0.659691 -2.3076e-05
18:25930629 A C 0.881676 1.8353e-05
18:25933067 G A 0.069982 1.9582e-05
18:25934563 G A 0.354652 -1.7196e-05
18:25945123 C A 0.047757 -3.6213e-06
18:25959189 T C 0.060714 2.3545e-06
18:25981310 A G 0.064127 1.7428e-05
18:25982861 C A 0.387226 -5.9255e-06
18:25987556 A G 1.039078 -2.6378e-06
18:26010820 G A 0.558485 3.0114e-06
18:26025147 C T 0.070013 -7.3657e-06
18:26027087 C T 0.054380 1.2193e-05
18:26037389 C A 0.579452 -2.3537e-05
18:26037692 G A 0.161029 -6.0337e-06
18:26039793 A G 0.460594 -4.5244e-06
18:26040047 A G 0.034287 -9.5289e-06
18:26044251 G A 0.094586 1.0873e-06
18:26059112 C T 0.480385 -1.2922e-05
18:26073808 A G 0.201470 -5.7252e-06
18:26092129 C T 0.099513 1.0836e-05
18:26095658 G A 0.056111 -4.9179e-06
18:26096091 A G 0.236655 -5.4182e-05
18:26096532 C T 0.077145 -5.9993e-06
18:26120286 G A 0.053404 1.3773e-05
18:26126248 G A 0.145883 -4.8957e-05
18:26126758 G A 0.542482 -2.2066e-06
18:26141566 C T 0.119844 2.4700e-06
18:26152423 A G 0.043236 9.4241e-06
18:26152625 G T 0.050011 1.2326e-05
18:26163921 T C 0.116226 1.2651e-05
18:26188052 T C 0.864561 -7.2193e-06
18:26192390 G A 0.341373 1.3541e-05
18:26198007 G T 0.050273 5.6045e-06
18:26209851 T G 0.057260 7.2524e-06
18:26211543 G A 0.078322 -1.7958e-05
18:26213086 T G 0.034236 6.0036e-06
18:26224367 C T 0.112289 4.3823e-05
18:26235906 G A 0.109736 -1.0073e-06
18:26236403 T G 0.526728 -5.1752e-06
18:26236526 G A 0.991215 8.5517e-06
18:26249856 C T 0.080059 -4.7953e-06
18:26257033 T C 0.060547 -1.5699e-05
18:26262900 G A 0.052221 -6.5477e-06
18:26269809 G A 0.216582 1.1388e-05
18:26297408 T C 0.478726 -5.6914e-06
18:26301542 T C 0.460761 9.2500e-06
18:26309571 T C 0.067891 1.3680e-05
18:26345782 A G 0.399085 8.4195e-06
18:26347106 A G 0.049372 -1.0063e-05
18:26347455 C A 0.451983 4.8499e-06
18:26371863 T C 0.056434 -1.0707e-05
18:26382006 G A 1.898383 1.4172e-05
18:26386912 C T 0.062526 2.3037e-06
18:26425527 T C 0.058967 3.0731e-05
18:26430078 C T 0.042304 5.5269e-06
18:26440454 G A 0.037663 -1.5163e-05
18:26451729 G A 1.036402 1.6193e-06
18:26469189 G A 0.045105 8.6338e-06
18:26488556 G A 0.051694 -6.5143e-06
18:26489359 A G 0.496602 -3.9050e-06
18:26492883 G A 1.610962 -1.5061e-05
18:26498622 G A 0.422754 -1.0545e-05
18:26501593 A G 0.082949 -1.4463e-05
18:26506424 C A 0.276878 2.2588e-05
18:26510203 A G 0.782116 8.3725e-06
18:26512005 A T 0.071699 4.4938e-05
18:26518068 C T 0.054050 -6.9711e-06
18:26525546 A G 0.095882 1.3212e-05
18:26549466 C T 0.196612 4.3713e-06
18:26564981 G A 0.208413 -1.4209e-05
18:26570051 A C 1.200341 -1.3373e-06
18:26573249 A G 0.051558 5.7978e-06
18:26573480 A G 0.231929 5.3854e-06
18:26574765 T C 0.578558 1.9692e-05
18:26588968 A G 0.030469 -2.1563e-05
18:26596966 A G 0.048855 -1.1387e-05
18:26606647 A G 0.357852 1.9389e-05
18:26609089 A G 0.084975 1.0652e-05
18:26609498 T C 0.065198 -1.9018e-05
18:26619309 A T 0.050351 -1.2237e-05
18:26636117 A G 0.187765 1.5178e-05
18:26637969 A G 1.276086 -4.3592e-05
18:26640872 A G 0.138689 -4.2432e-06
18:26647388 T C 0.335301 5.7922e-05
18:26648460 T G 0.095804 -8.3564e-07
18:26658725 G A 0.032346 -1.5777e-05
18:26662792 T C 0.043987 -6.3255e-06
18:26663560 C T 0.189605 -1.3128e-05
18:26668405 A G 0.141320 -1.3075e-05
18:26676672 A G 1.469165 -3.7573e-05
18:26686340 T C 0.032968 1.3307e-05
18:26687028 G A 1.245515 -1.3596e-05
18:26689627 A T 0.063407 8.7683e-06
18:26690601 C G 0.168159 1.9203e-05
18:26691296 A G 0.085778 2.3310e-05
18:26692515 G A 0.182040 6.3976e-06
18:26733646 T C 1.705946 4.7939e-06
18:26737373 C G 0.335800 -2.2020e-05
18:26740468 T C 0.071474 1.3504e-05
18:26743856 A G 0.505941 5.7976e-06
18:26759356 A G 0.097922 9.2220e-06
18:26765561 A T 0.384275 -1.1165e-05
18:26768186 A C 1.902476 -4.5965e-06
18:26769832 A G 0.029963 -1.6971e-06
18:26773724 C A 0.030976 -2.3087e-06
18:26774453 T C 0.247663 1.2249e-06
18:26790236 G A 0.063553 -1.7521e-05
18:26792329 C T 0.139471 -7.0263e-06
18:26797696 G A 0.040896 -2.0566e-05
18:26819325 A G 0.035103 4.0298e-06
18:26819538 A G 0.237903 -9.4883e-08
18:26819976 C T 0.158112 1.1170e-06
18:26838098 A G 0.064199 -2.1131e-05
18:26840188 G T 0.044143 3.0434e-05
18:26853787 C T 0.551523 1.6280e-05
18:26856151 T C 0.183937 -1.0608e-05
18:26856547 A C 0.064430 1.9803e-05
18:26860543 A G 0.193776 9.2192e-06
18:26866629 T G 0.181870 1.6160e-05
18:26868521 A C 0.762580 -3.4361e-05
18:26872113 T C 0.530794 -7.9156e-07
18:26874260 G A 0.057675 1.1466e-05
18:26880447 C T 0.061275 6.0496e-06
18:26886653 A G 0.064967 1.2320e-05
18:26891771 T G 0.070485 1.0903e-05
18:26895273 C T 0.490220 -9.8415e-06
18:26898787 C A 0.064726 1.8902e-06
18:26904332 A C 0.907504 -1.2007e-05
18:26907900 T C 0.122213 -3.9068e-05
18:26913872 A G 0.058147 2.3243e-06
18:26914652 A G 0.126188 6.2296e-06
18:26916252 T C 0.168995 -1.4638e-06
18:26919520 T C 0.366559 -8.1311e-06
18:26921777 C A 0.042348 4.0244e-06
18:26925440 A G 0.034977 2.2834e-05
18:26934428 T C 0.067364 2.8230e-07
18:26948945 G A 0.128449 -6.6776e-06
18:26953455 C A 0.093278 2.3554e-05
18:26958409 C T 0.445489 -1.6216e-05
18:26961627 T C 0.069061 1.6898e-05
18:26972098 G A 0.504173 1.5374e-05
18:26973744 A G 0.079821 6.5587e-06
18:26980458 G T 0.060211 3.3006e-05
18:26984823 A G 0.140685 5.5852e-06
18:26992718 T C 0.537893 1.7983e-05
18:26995668 C T 0.041063 -8.2920e-06
18:27007164 A G 0.422156 -3.2735e-06
18:27007239 C A 0.063210 6.6450e-06
18:27008650 C A 0.043144 2.6018e-07
18:27012366 T C 0.095151 7.8532e-06
18:27016796 T C 0.034263 1.7838e-05
18:27019325 G A 0.051157 2.0615e-05
18:27045553 T C 1.301510 -1.4746e-05
18:27045637 T C 0.088168 -9.5712e-06
18:27055654 A G 0.051069 -6.5827e-06
18:27072265 G A 0.817593 4.9475e-06
18:27078701 T C 0.053088 -1.8323e-05
18:27082180 C T 0.092666 -4.4296e-06
18:27083760 A G 1.681005 -1.3290e-05
18:27084679 A G 0.165871 -6.2123e-05
18:27086362 A C 0.102508 6.7487e-06
18:27090249 A G 0.685690 1.4038e-05
18:27093381 C T 0.697848 1.4929e-05
18:27099358 A G 0.510936 1.8597e-05
18:27100860 T C 0.151727 2.4699e-05
18:27103581 T C 0.047370 7.0811e-06
18:27120760 T C 0.050566 6.3909e-06
18:27122767 T C 1.560253 -1.6689e-05
18:27148722 C T 0.153604 3.0289e-06
18:27151042 T G 1.661068 -8.9344e-06
18:27155331 T C 1.844907 8.8665e-06
18:27156963 G A 0.323979 8.1491e-06
18:27159388 T G 0.162263 -1.4757e-06
18:27172570 T A 0.049552 -1.3021e-05
18:27187129 T C 0.025726 -1.8627e-05
18:27188073 T C 0.172089 -8.8981e-06
18:27189582 A G 0.084615 9.2628e-06
18:27202453 G T 1.353167 6.4750e-06
18:27203019 C T 0.158517 -1.3284e-05
18:27204592 A G 0.122349 3.7472e-05
18:27208863 G A 1.685499 1.2879e-05
18:27209021 A G 0.068721 1.7476e-06
18:27220455 A G 0.068384 4.4921e-06
18:27227214 C T 0.038489 -5.7689e-06
18:27230503 T G 0.316476 1.0703e-05
18:27237071 G A 0.221281 -6.8152e-06
18:27240707 T C 0.661058 -5.8569e-06
18:27252466 A C 0.033016 -1.1158e-05
18:27261725 T C 0.032747 2.2338e-06
18:27271265 G T 0.275994 3.3404e-05
18:27273833 T C 0.231820 -7.0609e-06
18:27281255 T C 0.105296 1.6718e-05
18:27284713 A C 0.064056 -4.5808e-06
18:27288096 A G 0.733801 5.6133e-06
18:27288469 A G 0.077166 5.2764e-06
18:27302570 G A 0.136363 -2.6447e-05
18:27309536 T C 0.135626 -2.8193e-05
18:27328511 G A 0.087477 -1.2261e-05
18:27333184 T C 0.026978 7.5030e-06
18:27335868 G T 0.368966 -1.2300e-05
18:27336343 C A 0.044439 -3.3540e-06
18:27344975 G A 0.154335 -5.0478e-06
18:27347731 T G 0.077961 6.0333e-06
18:27352614 A G 0.023129 -1.0536e-05
18:27353198 A G 0.032489 -2.5567e-07
18:27371348 G A 0.733400 1.5368e-06
18:27391159 T G 0.474880 -4.4658e-06
18:27393662 A G 0.074660 1.9218e-08
18:27402646 G T 0.034886 -5.9547e-06
18:27407576 C T 0.994737 1.6154e-05
18:27437530 G A 0.055441 1.4878e-05
18:27438455 G T 0.081997 2.1717e-06
18:27447441 A C 0.056716 5.6776e-06
18:27453309 T C 0.066055 3.3941e-05
18:27453491 A G 0.025305 -1.6760e-05
18:27458963 C T 0.077468 -4.5385e-07
18:27464258 A G 0.055271 -6.2647e-06
18:27470942 A C 0.068775 9.2173e-06
18:27471896 T G 0.345133 -1.4774e-07
18:27498046 G A 0.064529 1.0391e-05
18:27500554 A G 0.035899 -1.2138e-05
18:27501492 A G 1.476931 -7.6344e-06
18:27504200 C T 0.486562 -2.5833e-05
18:27506172 T C 0.036687 -4.1571e-06
18:27511367 T C 0.116298 -2.3245e-06
18:27511441 T A 0.067473 -1.1709e-05
18:27532129 G A 0.064729 -1.7217e-06
18:27532983 C T 0.077717 1.1783e-05
18:27536778 G T 1.596162 5.6767e-06
18:27544493 T C 0.108257 -1.9397e-05
18:27546224 T C 0.115822 -2.4883e-05
18:27552775 T C 0.028837 5.7964e-06
18:27555620 A G 0.071423 -1.2685e-05
18:27559357 G A 0.243937 1.8688e-05
18:27561244 A G 0.040257 -8.4752e-06
18:27561824 C T 0.332146 -1.9109e-05
18:27562746 C T 1.370230 1.5658e-05
18:27579933 T C 0.042413 1.4324e-05
18:27593867 A G 1.572068 1.9396e-05
18:27611033 C T 1.074154 2.8176e-05
18:27617162 T C 0.022055 -2.7745e-06
18:27620856 A C 0.152992 8.4003e-06
18:27620938 A G 0.025295 -1.3741e-06
18:27621586 T C 0.030483 2.1672e-06
18:27626177 A G 0.207148 -1.8426e-05
18:27641238 A G 0.327780 -2.1237e-05
18:27659863 G A 0.020858 -1.3631e-05
18:27662159 T C 0.407744 -2.5339e-05
18:27676152 C A 0.143986 1.1126e-05
18:27678324 A G 0.736082 5.1969e-08
18:27683467 G A 0.119256 -4.1590e-06
18:27711540 A G 0.327566 -2.3085e-05
18:27717139 G A 0.047502 -8.8099e-06
18:27717594 T G 1.097558 -1.6546e-05
18:27739440 A G 0.126905 -1.2413e-05
18:27743903 T C 0.327498 -2.2317e-05
18:27753051 A C 0.484424 4.9476e-05
18:27766472 C T 0.058385 -7.2493e-07
18:27785076 T C 0.027872 -6.6595e-06
18:27785844 C T 1.114781 -1.8948e-05
18:27803590 T C 0.174873 -1.6057e-05
18:27818591 A G 0.500141 1.7443e-05
18:27822439 T C 0.118909 -4.6412e-06
18:27822495 T C 0.032122 -3.7055e-06
18:27832269 T G 0.077632 -3.7043e-05
18:27833640 A C 0.087875 6.2553e-06
18:27849827 C A 1.177233 3.3875e-05
18:27856134 T C 1.586391 2.3000e-05
18:27862639 C T 0.652120 3.6364e-05
18:27863710 T C 0.084656 -1.3870e-05
18:27881952 T C 0.045262 3.4571e-06
18:27888857 A G 0.076163 -9.1372e-06
18:27896103 G A 0.023554 5.9933e-06
18:27907683 C T 0.406908 -1.1634e-05
18:27914855 C T 0.233340 8.1777e-06
18:27920540 C A 0.079661 -3.2727e-07
18:27925097 A G 0.477226 4.2345e-06
18:27929169 T C 0.040305 1.1761e-05
18:27944249 C A 0.131213 -8.9889e-06
18:27947592 G A 0.991504 2.0213e-05
18:27957228 C A 0.062836 8.4702e-06
18:27976836 T C 0.111018 -1.6902e-05
18:27983541 T C 0.097391 4.2788e-05
18:27983592 T C 1.405806 4.6300e-05
18:27996433 T C 0.044762 7.3189e-06
18:28005499 G T 0.054496 -1.4505e-05
18:28007258 T C 1.356237 -3.9532e-06
18:28016947 G A 0.078798 -5.5154e-06
18:28016960 G T 0.413707 -4.6319e-05
18:28021525 A G 1.926251 2.0576e-05
18:28023533 G C 0.737432 1.6369e-05
18:28025705 T C 0.517409 -2.4787e-05
18:28025804 T C 0.110960 1.0464e-06
18:28035304 G A 0.615772 1.1689e-05
18:28046300 A G 0.037755 -1.0066e-05
18:28049708 A C 0.466741 1.3310e-05
18:28049891 G A 0.029867 1.9634e-05
18:28050547 G A 1.054863 -7.4996e-06
18:28061893 T C 1.611591 2.9172e-05
18:28066278 G A 0.106918 -1.3638e-05
18:28073260 A G 0.046404 -2.1798e-06
18:28074266 G A 0.031778 9.5277e-06
18:28075510 G A 0.085468 -1.5925e-05
18:28079419 G A 0.032594 1.2210e-05
18:28081397 A G 0.979424 -1.8901e-05
18:28086266 T C 0.029840 1.7338e-05
18:28087698 C T 0.969113 1.3014e-05
18:28091424 C T 1.875872 1.0449e-05
18:28092062 G A 0.883723 1.6277e-06
18:28096968 T C 0.056206 -1.1837e-05
18:28097491 T C 1.661452 2.8169e-05
18:28097657 G A 0.178807 7.3074e-06
18:28101661 T C 0.404875 2.9322e-05
18:28108220 C T 0.095943 1.7238e-05
18:28109768 C T 0.792924 1.0655e-04
18:28121688 G A 1.765688 3.8371e-05
18:28141535 A G 0.204098 -1.5838e-05
18:28141688 A G 0.447508 -2.7897e-06
18:28147114 C T 1.073341 -7.8943e-07
18:28147490 A T 0.036082 -5.4172e-06
18:28157631 A C 0.066480 1.0888e-05
18:28158452 A C 0.431186 5.4549e-06
18:28163696 A G 0.053313 6.5512e-06
18:28164005 T C 0.176597 -1.7072e-05
18:28166673 A G 0.059004 1.5143e-05
18:28170877 T C 0.124780 5.7493e-07
18:28178280 G A 0.036528 -1.6055e-07
18:28185549 T G 0.654292 -1.6269e-05
18:28188391 C T 0.095974 2.1284e-05
18:28205270 A G 0.402223 6.7611e-06
18:28206396 A G 0.026723 -4.8806e-06
18:28208468 A G 1.368823 -1.1443e-05
18:28210794 G T 0.578507 -1.4118e-05
18:28221356 C T 0.036759 4.8334e-06
18:28239950 T C 0.061683 -1.5972e-05
18:28268836 C G 0.240735 -2.6100e-06
18:28268890 C T 0.287299 -1.0113e-05
18:28268960 G A 0.162563 8.9525e-06
18:28274954 A G 0.105853 1.1358e-05
18:28287929 G A 0.739570 -2.3441e-05
18:28290323 T C 0.181374 1.6647e-06
18:28290604 T G 1.301374 -6.0510e-06
18:28303121 A G 1.105150 9.6723e-07
18:28307630 T C 0.064573 1.3232e-05
18:28320150 C T 0.039584 7.6828e-06
18:28329997 G C 0.094767 -8.5232e-06
18:28333703 A G 1.144020 -5.5557e-06
18:28340197 A G 0.035763 -2.2519e-06
18:28341451 G A 0.049321 1.4117e-06
18:28348150 T C 0.034301 7.8066e-06
18:28354534 T C 0.269310 -2.8936e-05
18:28365131 G A 0.378251 -1.0797e-05
18:28368036 A G 0.765820 -5.0875e-06
18:28372230 T C 0.101614 2.0847e-06
18:28378419 A C 0.180089 -5.5243e-06
18:28387393 A G 0.387899 2.5881e-06
18:28387915 C T 1.739424 -3.8846e-05
18:28391235 A G 0.057318 -4.3165e-06
18:28391419 T C 0.109162 -8.9802e-06
18:28399424 T G 0.147522 -2.7078e-06
18:28405022 C T 0.860420 -5.1726e-06
18:28439198 G A 0.356070 4.9301e-05
18:28449519 T G 0.050430 -6.2218e-06
18:28457056 G C 0.069067 -9.8535e-07
18:28459555 C A 0.055584 -1.3821e-07
18:28477257 T C 0.062173 -6.2831e-06
18:28481625 C T 0.134293 1.2113e-05
18:28481875 T C 0.156001 -9.5681e-07
18:28492161 C T 0.032557 2.1612e-06
18:28525062 C T 0.506679 2.6737e-05
18:28537134 G C 0.405731 -7.7264e-07
18:28545570 C T 0.573893 -1.8384e-05
18:28545898 A G 0.233105 2.1323e-05
18:28547450 T C 0.098938 1.7816e-05
18:28554857 A G 0.268083 -2.5233e-06
18:28556852 C T 0.216072 1.2018e-05
18:28560707 G T 0.654870 4.8205e-06
18:28562333 C T 0.417328 1.8176e-05
18:28566560 C T 0.277844 -1.4995e-05
18:28570025 T G 0.810256 -7.0180e-06
18:28570611 A G 0.354299 1.4520e-05
18:28572383 T C 0.052078 2.2038e-05
18:28572631 A G 0.030486 -1.2425e-05
18:28572638 T C 0.102736 5.3227e-07
18:28574150 C T 0.034797 8.0557e-06
18:28576511 A G 0.033505 -2.5446e-06
18:28577315 A C 0.122122 -2.8117e-05
18:28577747 T G 0.580669 3.3529e-05
18:28585638 A G 0.152567 -1.0479e-05
18:28588865 G T 0.488313 2.8647e-05
18:28592307 T C 0.028256 4.6387e-06
18:28593652 T C 0.160193 4.3973e-06
18:28602184 G A 0.112966 -1.0810e-05
18:28603189 C A 0.033094 5.1243e-06
18:28605234 A G 0.103409 1.1797e-05
18:28609220 T C 0.824195 9.0728e-06
18:28610988 T C 0.634519 1.4325e-05
18:28611061 T A 0.636134 1.4029e-05
18:28612229 T G 0.127276 -8.6243e-06
18:28621125 A C 0.040145 7.3983e-06
18:28624397 A C 1.097871 -1.5984e-05
18:28627638 T C 0.844649 -2.1533e-05
18:28628260 T C 0.022225 8.6145e-06
18:28632952 G C 0.217334 -1.8663e-05
18:28634346 C T 0.621015 -1.5306e-05
18:28637196 T G 1.352157 -1.5446e-05
18:28638717 A G 0.050416 2.2960e-05
18:28640458 T C 0.127847 6.6103e-06
18:28644751 A G 0.262096 1.7413e-06
18:28648975 T C 0.088997 5.3334e-05
18:28649042 C T 0.176101 -2.8379e-06
18:28652480 A G 0.262103 -6.7672e-06
18:28657553 G A 0.183516 1.0713e-05
18:28676823 C T 0.559641 3.8470e-05
18:28695061 A C 1.675354 1.7569e-05
18:28705370 C T 1.366378 5.5379e-06
18:28706285 T G 1.761815 4.3421e-05
18:28706700 G A 0.036936 -1.1719e-05
18:28710619 A C 0.086495 2.5030e-05
18:28713843 C A 0.131682 -2.2070e-06
18:28718564 A G 0.030721 -2.7149e-06
18:28721534 C T 0.270813 1.6209e-05
18:28722133 C T 0.080375 -4.4588e-06
18:28729204 C T 0.370383 -2.0086e-05
18:28732501 T C 1.273917 -5.4009e-06
18:28732726 C T 0.094321 -6.6613e-06
18:28734749 G A 1.136880 2.7977e-07
18:28735908 T G 0.051664 7.1514e-06
18:28736608 A G 0.117256 7.5085e-06
18:28737407 A G 0.137387 1.0825e-05
18:28741950 C A 0.132783 4.7736e-05
18:28744059 G A 0.048019 1.6796e-06
18:28748535 G T 0.134711 -1.5957e-05
18:28756259 A G 0.034716 4.3531e-06
18:28768448 A G 0.096215 -3.6666e-07
18:28775381 C T 1.190553 1.4377e-05
18:28778377 A G 0.039380 -1.3962e-05
18:28786350 G C 1.450147 -2.5245e-05
18:28787524 G A 0.740995 -1.4292e-06
18:28787634 T G 0.077509 -1.5143e-05
18:28787710 T C 0.964666 -6.8177e-05
18:28788726 A G 0.418702 -2.5492e-05
18:28789440 C T 1.197672 2.0614e-06
18:28789725 C T 0.346095 2.9689e-05
18:28795414 A G 0.140855 3.7702e-05
18:28813844 G A 0.042804 1.4624e-05
18:28813897 G A 0.038649 -8.6124e-06
18:28815345 T C 0.950665 -6.2388e-06
18:28815838 T C 1.284490 6.9059e-06
18:28816532 T C 0.082048 -1.1514e-05
18:28818292 G T 0.137227 -1.4847e-05
18:28821360 T G 0.026838 -1.4933e-06
18:28836753 T G 0.052140 -1.2503e-05
18:28841755 T C 0.107975 2.8896e-06
18:28845334 A G 0.039084 -1.3605e-05
18:28874346 T C 0.036140 1.7924e-06
18:28887090 A C 0.128969 2.5979e-05
18:28889794 C T 1.085903 -7.5560e-07
18:28892678 A C 0.084914 4.3981e-05
18:28893881 T G 0.074181 -1.6341e-06
18:28898294 G A 0.960059 -2.2400e-05
18:28907643 G A 0.980485 -1.8889e-05
18:28919779 C A 0.129989 2.0040e-05
18:28919794 A C 0.129968 2.3248e-05
18:28919884 C A 0.129530 2.2926e-05
18:28921346 A G 0.860937 -3.4301e-05
18:28925353 A G 0.090061 -1.2908e-05
18:28926628 T C 1.459041 7.9218e-05
18:28927184 A G 0.252637 7.0790e-06
18:28927507 G A 1.120860 3.0507e-05
18:28934375 C T 0.026043 -1.5245e-05
18:28934681 T A 0.267899 2.3730e-06
18:28935380 G A 0.043219 -3.1049e-06
18:28938609 T G 0.034770 -4.0763e-07
18:28940916 T C 1.114414 3.9931e-05
18:28956904 T C 0.280768 -8.4946e-06
18:28957923 A G 0.097595 1.8152e-05
18:28959835 A G 0.080045 3.5185e-06
18:28964860 C T 1.496738 6.2464e-05
18:28972363 C A 0.155120 -5.1878e-06
18:28978174 A G 0.096681 -8.2835e-06
18:28978691 T C 0.130308 8.3156e-06
18:28979884 T C 0.028392 2.5092e-06
18:28980414 C T 1.937919 1.0961e-05
18:28983448 G A 0.038867 -6.9618e-06
18:28986333 C A 1.783499 3.0476e-05
18:28988155 A G 0.046469 -1.4906e-06
18:28991505 C T 0.297712 1.7266e-05
18:28995493 G A 1.470821 1.5997e-05
18:29003935 C T 0.480881 1.9018e-05
18:29005641 G A 0.070859 -5.9414e-07
18:29007176 A G 0.036538 -1.7322e-05
18:29007536 C T 0.168281 1.5716e-05
18:29008594 G T 0.036286 3.5805e-06
18:29008835 C T 0.050334 1.0649e-05
18:29015187 T C 0.358348 -9.3235e-06
18:29025531 C T 0.139566 -1.1557e-05
18:29033481 A G 0.394121 -1.6293e-05
18:29038123 C A 0.597070 -1.7476e-05
18:29041734 A G 0.225823 -5.9131e-06
18:29046606 A G 0.023180 -6.8098e-07
18:29046967 C T 0.596319 -1.9235e-05
18:29049138 T C 0.023047 1.6428e-06
18:29054294 T C 0.081388 2.2143e-06
18:29055635 T C 0.064362 9.0281e-06
18:29056465 G A 0.286115 -1.0739e-05
18:29057915 C T 0.396661 -1.2230e-05
18:29070707 T C 0.216304 3.4426e-06
18:29073373 T C 0.242571 -9.0695e-07
18:29076004 C T 0.988971 -2.6333e-05
18:29079166 A C 0.049930 -2.0330e-05
18:29081075 T C 0.797813 -2.2871e-05
18:29088958 T C 0.023823 1.0876e-06
18:29103383 G A 0.101617 -7.2615e-07
18:29104714 G A 0.170691 6.1873e-06
18:29106342 T C 0.206529 -3.0485e-06
18:29109036 G A 0.749314 -2.5621e-05
18:29111502 A C 0.096504 -3.8705e-06
18:29120409 T C 0.535999 -2.0684e-05
18:29122618 A G 0.160026 6.8820e-06
18:29126670 C T 0.750589 -2.2663e-05
18:29130484 C G 0.060547 -8.9977e-07
18:29136013 G A 0.836373 6.0162e-06
18:29136463 C T 0.616639 1.3578e-05
18:29141592 C T 0.082334 1.0921e-05
18:29147226 G A 1.076394 -1.0889e-05
18:29151216 A G 0.066147 -7.3852e-06
18:29158161 C G 0.082551 -1.8115e-05
18:29161456 T C 0.046146 -4.9433e-06
18:29165918 T C 0.210344 -1.4724e-05
18:29169825 G A 0.692785 4.5352e-06
18:29171184 A G 0.085676 -1.6253e-05
18:29172865 A G 0.163270 1.9227e-05
18:29178899 T C 0.054465 -1.6379e-05
18:29187279 C A 0.770628 -1.2351e-05
18:29203385 G T 0.188925 1.8359e-05
18:29205591 C T 0.084968 -1.7790e-05
18:29206763 A G 0.101757 1.5857e-06
18:29219289 T C 0.709764 6.5324e-06
18:29220918 G A 0.981457 1.1865e-05
18:29227895 A G 0.091302 2.3598e-05
18:29231195 C T 0.105853 -1.1419e-05
18:29239188 A C 0.276487 7.5064e-06
18:29248478 T C 1.309598 8.2774e-06
18:29258615 T C 0.070744 1.5154e-05
18:29259819 G C 1.859414 8.6845e-06
18:29259940 G A 0.100145 9.7775e-06
18:29260361 T C 0.056311 -5.1592e-07
18:29269233 T C 0.277623 -1.3542e-05
18:29273129 G A 0.280825 1.7759e-05
18:29282028 A G 0.068469 7.1348e-06
18:29283145 A G 1.525174 -1.8898e-05
18:29283896 C T 0.053071 5.5760e-06
18:29286801 C T 1.404674 1.8479e-05
18:29286894 T G 0.079066 3.1367e-05
18:29296449 A G 0.202793 2.0142e-05
18:29298375 G A 0.083693 -7.3305e-06
18:29301127 T G 1.188167 8.6339e-06
18:29304880 G A 1.071087 1.3650e-05
18:29310938 C G 0.095953 -2.8559e-05
18:29310974 T C 1.025397 -4.6901e-06
18:29311034 A G 1.057909 2.2323e-07
18:29312126 T G 0.777040 1.4576e-05
18:29318472 C T 0.338758 8.8862e-06
18:29321310 T G 0.037639 -3.1347e-05
18:29326272 A G 0.038523 -1.4825e-05
18:29331714 A G 1.729551 3.0806e-06
18:29334529 A C 1.267933 5.5987e-06
18:29338998 T G 0.048356 -1.2750e-05
18:29347892 G T 0.074069 -1.8967e-06
18:29353154 G T 0.556833 1.0307e-05
18:29363000 A G 1.719219 -1.0207e-05
18:29368075 A G 0.403879 1.5157e-05
18:29371257 A C 1.169250 -1.9771e-05
18:29377134 A G 0.042001 -1.5789e-05
18:29378538 A G 0.887462 -1.5542e-06
18:29391523 A G 0.137645 -2.5285e-06
18:29395191 A G 0.143235 -1.0775e-06
18:29398246 T C 0.265462 -1.8574e-05
18:29407057 A G 1.232905 -1.0921e-05
18:29420488 G A 0.036643 -3.3622e-06
18:29422127 G A 0.036919 5.5577e-06
18:29441243 T C 0.032995 1.5751e-06
18:29446689 A G 0.035576 -5.2474e-06
18:29450527 A G 0.146876 -1.5190e-06
18:29472773 G A 0.039339 1.1950e-05
18:29476950 G T 0.064767 1.3524e-06
18:29504763 A C 0.044823 -1.4289e-05
18:29524251 C T 0.157449 5.1142e-06
18:29527884 A G 0.163739 2.9050e-05
18:29532525 C T 0.162155 -7.2222e-06
18:29535158 A G 1.050209 4.4422e-05
18:29546666 C G 1.315782 -9.4904e-06
18:29549567 C T 1.904479 1.5182e-05
18:29555226 T C 0.041342 1.2904e-05
18:29559762 A G 1.114115 -2.4745e-06
18:29564078 G T 0.065130 -6.8233e-06
18:29564891 A G 1.579857 -2.7038e-05
18:29565776 A G 1.572591 1.8379e-05
18:29570863 C T 0.030901 -4.1852e-07
18:29571515 C T 0.114860 -3.8033e-05
18:29574039 C T 1.043412 6.7461e-05
18:29582502 G A 0.126735 -3.2251e-05
18:29586164 T C 0.043835 1.3316e-05
18:29586237 G C 1.450997 3.1653e-06
18:29591165 T C 0.099350 -1.0114e-05
18:29594340 T C 1.323143 3.1060e-05
18:29595400 A G 0.051195 -1.5126e-06
18:29595943 G T 0.254562 -8.0331e-06
18:29598847 T C 0.045235 -1.4640e-05
18:29599583 T C 0.133429 -6.1589e-06
18:29602559 C G 0.087882 -3.2082e-06
18:29613235 C G 0.778230 2.2765e-05
18:29617255 G T 1.420055 7.3749e-06
18:29625685 A G 0.261895 -2.3586e-05
18:29628863 G A 0.780545 2.0121e-05
18:29636233 C A 0.269208 -1.8162e-05
18:29647729 A G 0.033417 -9.8589e-06
18:29654157 G A 0.110491 -1.6377e-05
18:29661546 C T 0.081728 1.9233e-05
18:29666127 C T 1.264363 1.0540e-05
18:29670548 G C 0.034212 1.7707e-05
18:29679059 C T 1.258805 7.4797e-06
18:29679922 G A 1.451374 -6.3267e-06
18:29681775 G T 0.062774 -3.9775e-06
18:29688986 G T 0.130907 8.5251e-06
18:29700550 C T 0.064032 -4.7894e-06
18:29724334 C T 0.053751 -2.1097e-05
18:29734467 A G 0.830495 2.9091e-06
18:29736722 C T 0.040488 1.2752e-05
18:29740078 G A 0.042205 -8.2116e-06
18:29744115 C T 0.023700 -7.7101e-06
18:29748463 T C 0.371393 1.8914e-05
18:29750658 A C 0.048441 -1.2521e-05
18:29755517 T C 0.711970 3.9144e-06
18:29756025 T C 0.022575 1.1339e-05
18:29772976 C A 0.522906 -1.5982e-06
18:29782953 G A 0.036738 -9.6623e-07
18:29789095 G T 0.100465 2.8754e-06
18:29789561 G A 0.604954 -1.9144e-05
18:29789895 A G 0.132678 -6.5612e-06
18:29793346 T C 0.032040 -3.7676e-06
18:29794353 C T 0.127425 -1.6703e-05
18:29797921 T C 0.776883 -1.4302e-05
18:29798930 T C 0.050504 -1.2717e-05
18:29818150 A G 0.753659 -1.8590e-05
18:29818346 A G 0.025781 3.1797e-06
18:29822214 T C 0.151343 4.0322e-05
18:29832147 C T 0.135558 -2.4999e-05
18:29844366 C A 0.156769 6.3989e-06
18:29844710 C T 0.401985 8.3652e-06
18:29845743 A C 0.031646 -3.0052e-06
18:29848028 C T 0.108553 -2.4187e-05
18:29852166 A G 0.066864 1.4080e-05
18:29862459 G A 0.576154 1.2517e-05
18:29867091 A G 0.043919 -2.1389e-07
18:29870659 C T 0.038119 -1.8460e-05
18:29873278 C T 0.400370 1.4895e-05
18:29891462 A G 0.027950 -2.4511e-05
18:29896102 C G 0.030044 -1.0456e-06
18:29898479 C T 0.403052 1.4403e-05
18:29900007 A G 0.147831 5.4834e-05
18:29902566 A G 0.122951 -4.2652e-06
18:29908792 T C 0.066484 -1.7721e-05
18:29909788 A G 0.213053 1.7763e-05
18:29912814 C T 0.056253 -4.6164e-06
18:29917348 C T 0.801988 -1.1287e-05
18:29964927 A G 0.058429 2.4625e-05
18:29970576 T C 0.193039 1.1544e-05
18:29973731 C T 0.282522 -1.3514e-05
18:29992274 C T 0.020351 -5.3067e-06
18:30000512 A C 0.151098 -8.7027e-06
18:30011272 A G 0.287948 -1.8040e-05
18:30030605 C T 0.297556 -1.9921e-05
18:30032015 A G 0.092876 -3.9213e-06
18:30035152 C T 0.347295 1.9556e-06
18:30036758 T C 0.566689 8.3948e-06
18:30038679 A G 0.650838 9.6513e-06
18:30042330 A G 0.301792 -4.6567e-06
18:30044928 C T 0.086162 1.3870e-05
18:30053006 T C 0.035528 -2.2174e-06
18:30054211 T C 0.206998 4.0712e-07
18:30055741 A G 0.365236 2.3202e-05
18:30063692 A G 0.081820 -3.9202e-05
18:30067957 G A 1.488619 1.6666e-05
18:30068363 C T 0.703546 1.4244e-05
18:30073957 A G 0.076513 1.2075e-05
18:30074538 G C 0.294833 2.1462e-06
18:30083941 G A 0.212013 4.7698e-06
18:30084085 G T 0.332795 -4.9096e-06
18:30085577 A G 0.311597 4.4387e-05
18:30088189 T C 0.051735 -1.7734e-05
18:30089439 G T 0.105282 -1.3676e-05
18:30092097 T C 1.121414 1.3314e-05
18:30094826 C T 0.217891 2.8967e-05
18:30099132 A G 1.041437 1.2143e-05
18:30108969 C A 0.058967 -7.0182e-06
18:30115418 T G 1.216599 9.6040e-06
18:30117614 T A 0.070893 -1.3026e-05
18:30119264 A G 0.038585 4.4709e-06
18:30120708 T C 0.024560 -2.5251e-05
18:30122509 C T 0.027841 3.3477e-06
18:30123568 A G 1.651766 -5.5377e-06
18:30130800 C A 1.228682 -1.8662e-05
18:30132707 C T 0.405915 1.6725e-05
18:30140024 A G 0.878511 -5.1698e-06
18:30157838 C A 0.038768 5.4262e-06
18:30158597 T C 0.031754 -1.8082e-05
18:30162829 G A 0.112762 1.9392e-06
18:30163893 T G 0.046088 -1.4061e-07
18:30167616 C A 0.627849 -1.9434e-05
18:30167800 C T 0.044816 3.8133e-06
18:30194397 T C 0.023585 -1.7608e-05
18:30196626 T G 0.033141 8.2824e-06
18:30198572 T C 0.243142 2.8799e-07
18:30201045 C T 0.596217 -2.2643e-05
18:30201863 C T 0.056362 -5.6786e-06
18:30214925 A G 0.031350 1.0587e-05
18:30227011 A G 0.079032 1.9789e-05
18:30250027 T C 0.067347 1.1758e-05
18:30252079 T C 0.101872 -9.6777e-06
18:30252515 G A 0.453428 -1.4260e-05
18:30254122 G A 0.055866 -4.3875e-06
18:30254819 T G 0.045731 6.0749e-06
18:30262673 C T 0.174139 -2.5259e-05
18:30263492 T C 0.114159 -1.1287e-05
18:30265178 T G 0.388756 1.7301e-05
18:30268383 C T 0.538777 4.4568e-05
18:30280838 A G 0.048536 -1.4091e-05
18:30282122 T C 0.049610 1.0750e-05
18:30282977 G A 0.064665 3.6316e-06
18:30286348 T C 0.038826 2.0197e-05
18:30300644 G A 0.102491 4.3937e-06
18:30300797 A C 0.570422 5.4861e-05
18:30302243 A G 0.065606 -5.9786e-06
18:30330725 T C 0.566526 2.1170e-05
18:30331097 G T 0.048896 1.6463e-05
18:30331179 C T 0.663499 -1.2029e-05
18:30334761 T C 0.090966 -1.8373e-06
18:30337361 C T 0.059640 -9.4995e-06
18:30339245 T G 0.052126 -6.3287e-06
18:30339291 A G 0.734946 1.7075e-05
18:30340360 C T 0.570677 -2.1684e-05
18:30341925 G A 1.010434 -5.5070e-06
18:30346118 G A 0.111793 3.5360e-06
18:30348801 C T 0.030830 2.9613e-05
18:30349691 T C 0.713011 -1.0068e-05
18:30350165 A G 0.099428 3.2824e-06
18:30354197 G C 0.681209 1.6881e-06
18:30359622 T G 0.931327 -7.5970e-06
18:30365057 T C 0.286428 7.1999e-06
18:30388579 G A 1.716346 -5.0688e-06
18:30389687 A G 0.042154 1.2043e-05
18:30390573 A G 0.034019 3.7617e-05
18:30395747 C T 1.605406 -3.5896e-06
18:30407590 A G 1.977354 1.2588e-06
18:30411521 C G 0.061622 -1.7499e-05
18:30416608 A G 0.058460 -9.1741e-06
18:30416953 G T 0.240007 1.0743e-05
18:30425769 A G 1.978187 3.5404e-06
18:30426021 A G 0.086029 2.0781e-07
18:30428294 C T 0.050807 -3.8349e-06
18:30432572 G T 0.141426 7.6605e-06
18:30433152 G A 1.978054 2.4600e-06
18:30450243 G A 0.048097 -7.4319e-06
18:30457913 G A 0.039741 -7.4260e-07
18:30458866 C A 0.055315 8.7842e-06
18:30462416 C T 0.100550 1.2496e-07
18:30468840 C G 0.061595 8.3056e-06
18:30484763 A G 0.031353 1.2597e-05
18:30488635 G A 0.059555 9.6049e-06
18:30492109 T C 0.290246 7.7668e-06
18:30492184 A G 0.050348 -8.8260e-06
18:30499337 A G 0.041998 1.1727e-05
18:30515564 C T 0.059038 6.0638e-06
18:30516139 C T 0.047686 -8.9796e-06
18:30523288 C T 0.153210 8.1623e-06
18:30529316 C T 0.137496 4.1266e-06
18:30540347 C T 1.978115 1.2983e-07
18:30544468 C T 0.038901 2.5035e-06
18:30556985 C T 0.404963 2.9637e-06
18:30587482 A G 0.131985 -2.2516e-06
18:30601099 A G 0.021650 5.9358e-06
18:30617363 T C 0.438105 -1.1431e-05
18:30640189 G A 0.432638 1.6215e-05
18:30650446 T G 0.021647 -1.1441e-05
18:30650790 T G 0.044616 1.1404e-06
18:30663241 C T 0.067191 2.0674e-05
18:30684266 G A 0.137693 -3.2814e-06
18:30700367 G T 0.064994 2.7515e-06
18:30702854 C T 0.039829 -5.4205e-06
18:30704971 G T 0.063247 6.0313e-06
18:30707796 T C 0.059901 6.7353e-06
18:30734980 A T 0.036402 9.5463e-06
18:30741491 T C 0.189476 1.2265e-05
18:30741527 C A 1.809596 -1.4753e-05
18:30750252 T C 0.143544 7.6113e-06
18:30755662 A G 1.442252 -2.9274e-05
18:30776784 A C 0.061901 -1.6605e-06
18:30778086 A G 0.188017 -2.1262e-05
18:30780701 T C 0.127167 1.5068e-06
18:30784658 G C 0.050035 3.6595e-06
18:30791889 G C 0.028796 1.2583e-05
18:30794875 T G 0.069836 7.9609e-06
18:30801687 G A 0.045078 -1.4929e-06
18:30804758 C A 0.188915 1.1679e-05
18:30808855 T C 0.042590 -7.2536e-07
18:30817009 T C 0.049736 -7.3394e-06
18:30818931 A G 0.183580 -2.1392e-05
18:30826793 A G 0.033502 -1.2971e-07
18:30832603 T C 0.282297 6.1239e-06
18:30839499 C G 0.072811 -9.4598e-06
18:30847180 T C 0.078804 1.1701e-05
18:30849437 T G 0.027896 -1.9406e-05
18:30881871 G T 1.869940 1.7504e-07
18:30884427 A G 0.027817 1.6950e-05
18:30894262 T C 0.439339 -1.1700e-05
18:30927775 T C 0.627131 -7.6662e-06
18:30938309 T C 0.032186 -1.5803e-05
18:30954947 A G 0.057732 -2.4297e-06
18:30968224 A G 0.038483 -5.5246e-06
18:30969567 T G 0.043902 8.6217e-07
18:30971205 C T 0.301544 -2.1975e-05
18:30982868 C T 0.329623 -1.4767e-05
18:30996497 C T 0.029905 -2.3558e-05
18:31011926 T G 0.531171 2.9031e-05
18:31014496 T C 0.133032 -3.6182e-05
18:31016235 T C 0.073909 7.9648e-06
18:31024240 A G 1.590413 9.2720e-06
18:31024516 T C 0.036225 5.1996e-06
18:31036957 T G 0.746145 3.1612e-06
18:31044701 C A 0.688498 1.3967e-05
18:31048725 G A 0.044548 -8.7505e-07
18:31055968 T C 1.161713 -1.6634e-05
18:31056676 C T 0.519778 1.3023e-05
18:31057960 A G 0.035848 -8.8308e-06
18:31058711 T C 0.067123 6.1182e-06
18:31060767 C G 1.280496 -1.2986e-05
18:31062694 T C 0.026189 9.2467e-06
18:31068626 C T 0.056536 -1.0215e-06
18:31075147 G C 0.023843 7.0134e-06
18:31079945 T C 1.273472 -2.3485e-05
18:31081583 C T 0.144458 7.2206e-06
18:31084754 T C 1.140691 -1.8955e-05
18:31093423 C T 1.148681 -2.0415e-05
18:31100215 T C 0.114863 2.4199e-05
18:31119923 A G 0.052316 1.6585e-06
18:31147930 G A 0.158248 3.4161e-05
18:31158955 T C 0.138448 -5.2734e-06
18:31160328 G A 0.060772 -7.7196e-07
18:31163640 G A 0.036147 1.0311e-05
18:31165729 A G 0.022843 3.6553e-06
18:31168823 T C 0.034335 -7.9616e-06
18:31174372 G C 0.250472 8.1280e-06
18:31199773 T C 0.156215 1.4607e-05
18:31206349 G A 1.106431 -1.4160e-05
18:31217724 A C 0.029385 -1.8392e-05
18:31232961 A G 0.149419 -3.1166e-06
18:31239183 G A 1.102093 1.5417e-05
18:31251276 A G 0.901222 1.5376e-05
18:31259796 T C 0.076455 -2.1654e-05
18:31270679 G A 0.130900 3.5518e-05
18:31284452 T C 1.607392 7.8320e-06
18:31288164 G A 0.022126 -4.2195e-06
18:31293981 A G 0.842969 1.2544e-05
18:31294675 C T 0.164599 5.4968e-06
18:31294934 G T 0.029133 3.1223e-06
18:31298558 T C 0.124386 1.7929e-05
18:31300355 G A 0.027692 -1.6519e-05
18:31306745 T C 0.042120 1.0625e-05
18:31313346 C T 0.686309 -1.4165e-05
18:31320229 G A 1.007857 1.1119e-04
18:31323848 G A 0.035640 1.3437e-05
18:31324766 A G 0.064719 -8.6106e-06
18:31324934 G A 1.001680 4.0910e-05
18:31326012 G T 0.023316 -7.9258e-06
18:31327634 T C 0.073130 1.2359e-05
18:31337593 T G 0.021721 -7.7217e-06
18:31338257 G A 0.128755 1.8771e-05
18:31339048 C T 0.036375 1.0025e-05
18:31341269 C T 0.027409 -3.9846e-06
18:31359414 C T 0.997239 3.3048e-05
18:31362076 G T 0.223178 1.0886e-05
18:31365336 G A 1.018481 2.9261e-05
18:31375977 G A 0.190217 6.6269e-06
18:31387714 G T 0.774330 2.1546e-05
18:31396982 G A 0.452520 1.6899e-05
18:31402046 C T 0.092900 -9.5975e-06
18:31406150 T C 0.177314 1.1308e-05
18:31407526 A C 1.484420 2.7395e-06
18:31410370 A C 0.145149 7.7990e-06
18:31413448 G T 0.807169 2.9305e-05
18:31420010 C T 0.501807 -3.3386e-05
18:31424146 G A 0.068799 -1.8054e-05
18:31430128 A C 0.436639 -2.3444e-05
18:31436525 C T 1.655037 2.0834e-05
18:31437797 T A 0.108890 4.4212e-05
18:31449600 T C 0.704185 6.3623e-05
18:31454044 T C 0.381158 -4.2850e-05
18:31465573 G A 0.044582 -1.7751e-05
18:31480742 T C 0.036201 1.0732e-05
18:31481231 T C 0.152118 -1.4092e-05
18:31488346 A G 1.938827 -1.0406e-05
18:31500297 A G 0.033016 6.8725e-07
18:31517144 C A 1.632391 -9.6365e-05
18:31528267 G A 0.109515 1.2034e-05
18:31531909 T C 0.035919 -8.8131e-06
18:31532948 C A 0.090405 3.4800e-05
18:31544554 T G 0.160533 1.6132e-05
18:31557196 G A 0.841068 -3.6711e-05
18:31576007 G A 0.076812 4.2633e-05
18:31592138 A G 0.275834 -1.0599e-05
18:31593409 G A 0.329399 -2.7869e-05
18:31599074 T C 0.079046 3.2662e-06
18:31599660 T G 0.037503 -1.3802e-05
18:31619808 C A 0.989223 6.2816e-06
18:31632648 G T 0.093091 -1.3864e-05
18:31642129 T C 0.021174 1.2962e-05
18:31645379 A G 0.862355 -7.1427e-06
18:31654619 A G 0.030445 2.7262e-06
18:31667339 C T 0.076805 4.9946e-06
18:31674764 C T 1.697865 -4.0808e-05
18:31679549 T G 0.979145 -1.4243e-05
18:31682351 G A 0.080800 6.5211e-05
18:31702858 A G 0.079617 7.7160e-05
18:31710466 G T 0.084730 -4.7338e-08
18:31729228 G T 0.038183 -6.3919e-06
18:31737883 T G 0.028973 1.0575e-05
18:31745372 A G 0.479848 -5.1999e-07
18:31748225 G A 0.071699 -2.7767e-06
18:31777336 G A 1.080759 8.4331e-06
18:31783422 T G 0.052840 2.7648e-06
18:31791531 C T 0.038061 4.8989e-06
18:31792720 T C 1.206131 -1.0935e-06
18:31804636 C T 0.061734 1.0182e-05
18:31817590 G A 0.290454 -9.8485e-06
18:31835655 G A 0.568138 -6.7605e-06
18:31864609 A G 0.158707 5.6015e-06
18:31872424 A C 0.098112 -8.1793e-06
18:31881864 T G 0.140402 -7.4817e-06
18:31883295 T C 0.048335 -2.2143e-06
18:31893078 G A 1.503225 6.9595e-06
18:31898334 A G 0.025995 1.1063e-05
18:31902578 G A 0.106894 -1.0282e-05
18:31903382 C T 0.156562 -2.1285e-06
18:31904719 C A 0.022690 7.5061e-06
18:31907578 G T 0.034083 6.1070e-07
18:31917849 C T 1.953320 1.6079e-05
18:31937636 T C 0.144516 3.4020e-05
18:31945324 G A 0.062659 -4.1983e-06
18:31958014 A G 0.643750 -5.1913e-06
18:31959768 A G 0.026903 2.6111e-05
18:31960153 C T 0.255109 -1.0242e-05
18:31963048 C T 0.027365 1.9580e-06
18:31964729 T C 0.048447 -3.5730e-06
18:31972117 C T 0.124393 8.4610e-06
18:31976590 T C 0.671074 1.7411e-06
18:31984760 C A 0.045571 4.7957e-06
18:31999115 G C 0.077866 -1.6975e-05
18:32001497 G A 0.203891 -2.4230e-05
18:32017415 A G 0.127653 -4.1675e-06
18:32018949 T A 0.023843 -6.1785e-06
18:32024389 A G 0.043790 -2.1036e-05
18:32027575 T C 0.050919 -5.2085e-07
18:32044841 C G 0.149511 4.0410e-05
18:32046795 G A 0.309846 -2.9960e-05
18:32048780 T C 0.530814 -4.8096e-06
18:32054758 G A 0.042474 -1.2043e-05
18:32061963 T C 0.047176 -5.6405e-06
18:32065566 C A 0.023768 1.9573e-05
18:32068990 A G 1.484563 -8.1089e-06
18:32070902 C T 0.667134 4.2897e-05
18:32074738 G A 0.049835 -1.5716e-05
18:32074849 C T 0.051871 -1.9443e-05
18:32076237 A G 1.397932 9.1658e-06
18:32082638 G T 0.032329 1.0007e-05
18:32084681 A C 0.058052 1.3802e-06
18:32089842 T C 0.082575 -4.7042e-06
18:32100129 G A 0.022157 -5.2098e-07
18:32100679 A G 0.291606 -1.8382e-05
18:32105492 T A 0.087212 -1.7010e-05
18:32107414 T C 1.277072 5.1185e-06
18:32108866 C A 0.047040 2.5516e-05
18:32125187 A C 0.086685 -1.7536e-05
18:32146858 C A 0.058021 2.7215e-06
18:32153981 G A 0.171426 -2.1800e-05
18:32155734 A G 0.046459 -1.0983e-05
18:32163898 G A 0.145968 8.5642e-06
18:32166795 A G 0.023160 -5.1462e-06
18:32175726 T C 0.100784 -2.0475e-06
18:32191376 A G 0.144696 -2.3039e-05
18:32214484 A G 0.047326 3.7920e-05
18:32217095 G C 0.032859 1.0005e-05
18:32222991 T C 0.209925 -4.0000e-05
18:32229940 C T 0.212655 1.8391e-05
18:32233356 G A 0.062734 1.9119e-06
18:32239849 A C 0.281026 -1.4169e-05
18:32251839 A T 0.058049 -1.2302e-05
18:32252591 G A 0.245080 -1.8515e-06
18:32256998 G A 0.029871 -1.8772e-05
18:32277292 G A 0.236784 -3.7468e-06
18:32287900 C T 0.201164 -2.1457e-05
18:32293237 A G 0.168053 1.6859e-05
18:32300549 A G 0.031751 1.0901e-05
18:32309389 A G 0.170029 4.7063e-06
18:32315966 G T 0.023853 1.3611e-05
18:32348722 A G 0.301503 -1.4650e-05
18:32358024 A G 0.388899 -1.0467e-05
18:32367082 G A 0.075024 -1.5318e-05
18:32373313 G C 1.094151 6.2867e-06
18:32374343 G A 0.196738 1.9460e-05
18:32374474 C T 0.023884 6.2178e-06
18:32390770 T C 0.119670 -1.9078e-06
18:32398768 A C 0.433559 1.3863e-05
18:32405595 T C 0.220458 4.5351e-06
18:32422326 C T 0.531702 -2.5678e-05
18:32428569 A G 0.032723 7.4577e-06
18:32436757 A G 0.226003 1.1327e-05
18:32439908 G A 0.073100 -6.7455e-06
18:32449707 T C 0.036327 8.2691e-06
18:32459697 A G 0.019998 -2.0680e-05
18:32459704 G A 0.455073 1.4842e-05
18:32462683 C T 0.405119 -3.1351e-05
18:32470291 A G 0.413140 2.1941e-05
18:32482762 A G 0.067928 8.3239e-06
18:32497643 G A 0.033390 3.9533e-06
18:32504889 C T 0.334580 3.7681e-05
18:32517533 G A 0.393302 2.0290e-05
18:32532684 A G 0.070727 6.0601e-06
18:32547357 T G 0.762815 -7.0347e-06
18:32550479 G T 0.355581 -2.3750e-05
18:32556550 T C 0.026104 4.6460e-06
18:32558144 G T 1.788908 -1.9818e-05
18:32560382 C T 0.061595 4.0632e-06
18:32567351 G A 0.491050 -5.5456e-06
18:32583028 A G 0.028263 -7.6866e-06
18:32588521 G A 0.024428 8.0408e-06
18:32589314 A C 1.302044 -3.1584e-06
18:32591897 G T 0.090048 7.8558e-06
18:32595852 A G 0.108352 1.9519e-05
18:32599800 T C 1.456198 -2.2634e-06
18:32603927 T C 1.261321 -5.4905e-06
18:32604044 G A 0.032846 -3.8292e-06
18:32605891 C T 0.033417 6.6471e-07
18:32609718 C T 1.328756 -2.8924e-05
18:32610015 G A 0.401947 1.6362e-06
18:32615814 C T 0.050008 1.8107e-05
18:32617317 A C 0.058997 -2.0312e-05
18:32617608 G A 0.927499 1.6361e-05
18:32617712 C T 0.109053 5.4608e-06
18:32620194 T C 0.097973 1.5620e-06
18:32623933 A G 0.024390 -2.8193e-06
18:32624667 G A 1.358073 3.0297e-06
18:32624926 C T 0.085951 3.0655e-05
18:32627014 A G 1.272543 -1.1991e-05
18:32631716 T C 1.234819 -3.3921e-06
18:32643044 A G 0.035555 2.0893e-05
18:32648672 G A 0.041012 5.1690e-07
18:32651796 G C 0.339513 3.5398e-05
18:32656988 T C 0.151027 -1.2349e-05
18:32657542 C T 0.144288 8.9944e-07
18:32657616 G A 0.030248 8.1694e-06
18:32659218 G A 0.236502 5.8473e-06
18:32667249 G T 0.025536 -5.7454e-07
18:32669638 A C 0.051538 7.2886e-06
18:32676410 G A 0.025992 3.8360e-07
18:32682369 T C 1.966009 7.8872e-06
18:32718411 C T 0.050861 1.3314e-05
18:32719582 T C 0.186919 8.8425e-06
18:32741056 T C 0.068255 4.4487e-06
18:32748991 A G 0.085074 -1.9537e-05
18:32752516 A G 0.124508 2.0130e-05
18:32759085 C T 0.365987 1.1376e-06
18:32759611 T C 1.894133 -1.7801e-06
18:32765146 T C 0.881622 -2.6785e-06
18:32772183 T C 0.089191 -8.0489e-06
18:32772723 A G 0.028898 4.1508e-06
18:32773895 C G 0.056774 -7.0902e-06
18:32778939 G A 1.795524 -6.5832e-06
18:32781696 A G 0.055359 -1.4148e-05
18:32782104 A G 0.089477 1.4121e-06
18:32785444 A G 0.058807 2.6234e-06
18:32795081 C G 0.145125 -1.6357e-05
18:32814545 C G 0.147851 1.5066e-05
18:32818742 G A 0.035858 5.7883e-06
18:32819332 G T 0.029014 5.5120e-06
18:32830887 T C 0.718304 2.8013e-05
18:32833766 C A 0.040420 2.5672e-06
18:32834095 C T 0.035096 7.8557e-06
18:32834186 G T 0.049916 -3.7767e-06
18:32841999 A G 0.977299 -2.9325e-05
18:32844749 G T 1.854532 -6.3976e-06
18:32849093 T C 0.107870 -5.2248e-06
18:32871136 G C 0.033175 1.0436e-06
18:32875806 A G 1.871878 -1.0399e-05
18:32877962 T C 0.039860 1.1770e-05
18:32887540 T C 0.117984 1.4422e-05
18:32887914 G A 1.127490 -2.8188e-05
18:32893891 T G 0.020232 -2.0136e-05
18:32903222 T G 0.744486 2.1513e-05
18:32915176 T C 0.155882 -9.4025e-06
18:32916219 G A 0.759238 3.8503e-06
18:32925904 C T 1.837522 -1.1882e-05
18:32936110 A G 0.024560 3.5490e-06
18:32949719 C A 0.044864 2.3034e-05
18:32957283 T C 1.032346 -8.2939e-06
18:32967642 T C 0.021582 -3.1782e-06
18:32968289 T C 0.715561 2.0453e-05
18:32971653 A G 0.054214 2.0463e-06
18:32978066 A C 0.315408 -3.3172e-05
18:32978871 C A 1.529964 2.7152e-05
18:32986600 A C 1.433613 -1.7983e-05
18:32994754 C T 0.516797 -5.9591e-05
18:32998593 C T 0.209793 1.6399e-05
18:32998668 C A 0.669214 5.9315e-05
18:33001986 G T 0.066657 -1.4593e-05
18:33010942 T C 0.707799 5.5404e-05
18:33012109 A G 0.052228 5.4702e-06
18:33012861 C T 0.364862 2.8702e-05
18:33020686 G A 0.280941 8.7937e-06
18:33025521 T C 0.060955 7.8799e-06
18:33036944 A G 0.487045 1.6291e-05
18:33040095 T C 0.688661 3.1063e-05
18:33042437 C G 0.708492 1.9613e-05
18:33048129 G A 0.031958 6.8622e-06
18:33048401 G A 0.165289 5.5166e-06
18:33049346 C T 0.223997 -1.7241e-06
18:33053097 A C 0.073511 1.8853e-05
18:33059065 C A 0.188422 -1.4362e-07
18:33060243 G A 1.696899 3.3749e-05
18:33064477 C T 0.057828 2.0559e-06
18:33066819 C G 0.196585 -1.8561e-05
18:33077092 G A 1.498179 3.3095e-05
18:33085207 T G 0.209664 1.3814e-05
18:33093123 A C 0.043820 1.3400e-05
18:33096020 A C 0.435915 -4.5572e-05
18:33096945 T C 0.047186 1.4753e-06
18:33102339 C T 0.363965 6.7983e-06
18:33102896 C G 0.034753 -9.1863e-06
18:33104044 A G 1.944498 1.1553e-05
18:33104984 C A 0.287489 -1.3569e-05
18:33108796 A G 0.347656 2.6575e-05
18:33111430 G A 1.680488 2.1695e-05
18:33119325 G A 0.486409 5.1069e-06
18:33120965 T C 0.039105 -1.1708e-05
18:33125529 T C 1.972047 1.5093e-06
18:33127164 T C 0.209300 -1.4523e-05
18:33139437 G A 0.219285 -2.6566e-05
18:33147746 A G 0.090228 -5.4580e-06
18:33151785 C T 0.034984 1.6203e-06
18:33162270 G A 1.205475 -5.6311e-06
18:33190552 C G 0.195850 5.5520e-06
18:33213920 G A 0.058368 3.8611e-06
18:33215015 A G 0.036300 1.7026e-05
18:33232590 G T 0.859802 -7.0235e-06
18:33258201 T C 0.061367 -4.1637e-06
18:33259572 T C 0.029364 -6.9790e-06
18:33267881 C T 0.072637 1.1146e-05
18:33272609 C T 0.128748 -3.4181e-06
18:33273257 G A 0.195520 4.9702e-06
18:33276732 G A 0.033424 7.3561e-06
18:33278169 T C 0.042930 -3.1074e-06
18:33296148 T C 0.072624 5.2311e-06
18:33297188 A G 0.339204 4.2044e-06
18:33301110 A G 0.049396 -1.4919e-05
18:33313966 A C 0.837339 9.6185e-06
18:33314352 A G 1.151918 -2.6852e-05
18:33319085 G A 0.252301 2.5693e-06
18:33320682 T G 0.131529 -3.0787e-06
18:33327207 C T 0.038853 1.1782e-05
18:33328057 A G 0.064444 1.5573e-05
18:33333126 A G 0.829254 -4.4750e-06
18:33333724 C T 0.092309 -3.3379e-06
18:33351824 C T 0.555181 -4.4796e-06
18:33357228 T C 0.036025 3.6037e-06
18:33361604 A G 0.020205 -1.7265e-05
18:33363246 G A 0.275872 -4.1496e-05
18:33371773 T G 0.094797 -1.7632e-05
18:33387503 C T 0.136248 -3.8736e-07
18:33388830 A G 0.112595 4.3120e-06
18:33397307 G A 0.292252 -1.6245e-05
18:33401930 T C 0.044286 -1.2181e-05
18:33404989 A G 0.033818 -6.9510e-06
18:33411351 C T 0.085295 8.3239e-06
18:33414771 C T 0.029408 -4.4393e-06
18:33416728 A G 1.283861 1.5999e-05
18:33417522 C T 0.640622 -1.0403e-05
18:33431914 T G 0.124413 -6.7296e-06
18:33432809 T C 0.032441 2.4309e-06
18:33442698 C T 0.032122 1.0611e-05
18:33457909 C T 0.157946 6.4580e-06
18:33470551 A G 0.083245 -4.6529e-05
18:33488740 T C 0.034002 -1.1890e-05
18:33497270 A G 0.265924 -3.3801e-05
18:33501321 T C 0.154206 1.9987e-05
18:33501362 C T 0.090741 8.2590e-06
18:33515719 T C 0.041794 -3.1208e-05
18:33521379 A G 0.046822 -6.5979e-06
18:33557466 G A 0.420670 -7.4133e-06
18:33573793 C T 0.060143 2.1127e-05
18:33577098 C A 0.031744 1.9030e-07
18:33578439 A T 0.335688 2.1564e-05
18:33587232 G C 0.064998 -9.1551e-06
18:33590953 C T 0.076782 -1.9725e-05
18:33591851 A G 0.085145 4.9527e-06
18:33609108 G A 0.028766 -5.4666e-06
18:33612374 C T 0.050793 2.3650e-06
18:33612829 C T 0.290858 -9.4365e-06
18:33616770 C T 0.125654 2.1366e-05
18:33622978 T C 0.030167 2.6626e-06
18:33623067 C T 0.034053 2.2587e-05
18:33640579 A G 0.081579 1.2438e-05
18:33646896 C A 0.057012 -2.4782e-05
18:33653589 G A 0.536560 -2.9205e-05
18:33653712 A G 0.118351 3.3579e-05
18:33664724 C T 1.823474 -3.5603e-05
18:33665455 T C 0.563463 6.4670e-06
18:33671697 T C 1.270096 -2.2315e-05
18:33673372 C T 0.118579 1.6651e-05
18:33675254 C T 0.933003 -1.0333e-05
18:33681817 T G 0.051086 -7.1700e-06
18:33694542 C T 0.664896 1.4322e-05
18:33706016 C T 0.028130 1.0355e-05
18:33709217 A G 0.689035 2.0231e-05
18:33710132 A G 0.033906 -8.6412e-06
18:33710328 T C 0.160142 -1.3435e-05
18:33712563 T C 0.060993 7.8279e-06
18:33714241 G A 0.113258 -6.2555e-06
18:33715563 C G 0.054254 8.0841e-06
18:33725931 A G 0.722877 8.0379e-06
18:33733938 C T 0.425189 -9.1836e-06
18:33741527 A G 0.023874 -1.5998e-07
18:33750222 G A 0.069367 -2.6805e-05
18:33759017 A G 0.716094 1.0609e-05
18:33766007 C G 0.953045 5.5367e-06
18:33767568 A C 0.184515 2.4417e-05
18:33774018 G A 0.021718 1.0785e-05
18:33774551 A G 0.246603 -6.6139e-06
18:33779705 A G 0.085903 2.9646e-06
18:33779855 T C 1.913536 -1.3864e-06
18:33781695 C T 0.033940 -8.0210e-06
18:33783711 C T 0.306919 -1.9102e-05
18:33785093 A G 1.909174 -1.3444e-06
18:33791307 A G 0.045048 2.6455e-05
18:33791804 A G 0.289634 1.9784e-05
18:33792671 A G 0.099775 1.1428e-06
18:33794383 A G 0.106782 4.4032e-06
18:33795354 C T 0.022459 -7.8915e-06
18:33795355 C T 0.045908 -3.4085e-05
18:33798440 A C 0.068476 -2.8975e-05
18:33799930 T C 0.286340 -1.8703e-05
18:33802526 A C 1.064172 -2.5238e-06
18:33811179 G A 0.133123 -8.3077e-06
18:33830776 C T 1.022452 -1.1508e-05
18:33831189 A C 0.573740 1.5131e-05
18:33833241 C T 0.719035 4.9225e-06
18:33834396 A G 0.036123 -5.4030e-06
18:33837495 C T 0.717777 4.9750e-05
18:33838796 G A 0.330718 -6.6399e-06
18:33840874 G A 1.768975 -1.0586e-05
18:33841001 T C 0.652436 1.2371e-05
18:33841972 T G 0.076829 -2.3640e-05
18:33845466 A G 0.510463 -2.0065e-05
18:33847269 G A 0.038517 6.0818e-06
18:33848581 C T 0.222600 1.1905e-05
18:33849043 A G 1.668415 -1.7404e-05
18:33851710 A G 0.152703 2.3334e-05
18:33851844 T C 0.179395 7.6136e-06
18:33854320 A G 0.681107 -2.9045e-05
18:33864230 G A 0.110681 1.6590e-05
18:33872811 G A 0.151904 -8.9617e-06
18:33872960 C T 0.114149 -1.7216e-05
18:33878994 A G 0.355485 1.9084e-05
18:33881821 T C 0.048155 -3.8764e-05
18:33882448 A G 0.225609 -2.0601e-05
18:33882738 A C 1.796966 1.1353e-05
18:33887780 C T 0.787474 2.6707e-05
18:33888658 A G 0.088348 -1.6945e-05
18:33889158 C T 0.081140 -1.6669e-05
18:33895751 A G 0.039360 -3.6659e-06
18:33902503 G T 1.391330 -8.0541e-06
18:33905132 A G 0.117811 -5.3561e-08
18:33908938 A G 0.032686 2.8362e-05
18:33911316 A G 0.038170 -3.5711e-06
18:33913498 A G 1.498632 -2.2293e-05
18:33922847 G A 0.049127 1.9492e-08
18:33930347 T C 0.107703 -4.2518e-05
18:33932766 C G 0.157626 1.4414e-05
18:33932941 G A 0.064090 -1.0740e-05
18:33934042 T C 0.070036 -3.1834e-06
18:33940894 C T 0.024887 1.9302e-05
18:33943675 G T 0.865041 1.4501e-05
18:33954556 T C 0.090469 7.8695e-07
18:33963447 G A 0.115098 -7.6040e-06
18:33965217 C G 0.020290 4.1701e-07
18:33970347 C T 0.413463 -1.6110e-05
18:33974664 G A 0.044170 -1.5578e-05
18:33978539 G C 0.341692 -7.7342e-06
18:33982078 G A 0.760500 -1.5097e-05
18:33982641 C T 0.066875 -3.3473e-06
18:33996735 G A 0.187075 1.3300e-05
18:33996876 G A 0.056910 -1.1644e-05
18:33998396 A G 0.667120 2.9141e-05
18:34003948 C T 1.562106 -8.3972e-06
18:34008091 G A 0.027562 -4.3609e-06
18:34008468 A G 0.659552 -2.4670e-05
18:34010680 A G 0.465466 2.3860e-06
18:34010923 C T 0.452904 4.3312e-05
18:34010998 C A 1.583063 2.3853e-05
18:34012022 C T 0.039373 1.8920e-05
18:34021468 G A 0.267746 1.5220e-05
18:34023778 A C 0.040597 -1.2244e-05
18:34027683 A C 0.324652 2.4724e-05
18:34037418 A G 0.076578 1.8901e-05
18:34037867 G A 0.116478 7.9128e-06
18:34040586 C T 0.054027 -7.8467e-06
18:34048108 T G 1.101447 2.0401e-05
18:34052138 A G 1.059415 3.1695e-06
18:34063477 T C 0.023432 -2.1804e-05
18:34064458 C T 0.241153 3.6092e-05
18:34067262 G A 0.175873 2.2283e-06
18:34070528 G T 0.143167 -9.7039e-06
18:34074415 G A 0.164545 -1.9608e-06
18:34079799 C T 0.046945 -2.4514e-06
18:34081444 T G 0.046159 5.5242e-06
18:34081805 T G 0.029262 2.3309e-05
18:34083396 C A 0.183601 3.3275e-05
18:34088055 G A 1.062948 4.3082e-05
18:34089093 T C 0.023003 -1.6531e-05
18:34089970 T C 0.863235 1.6344e-05
18:34090813 A G 0.190312 1.7536e-05
18:34093076 G A 0.140266 6.5211e-06
18:34093261 C T 0.035365 6.3301e-06
18:34096521 A G 0.134055 1.9171e-06
18:34104569 T C 0.184879 7.5376e-06
18:34106890 A G 0.057307 7.7712e-06
18:34107452 C T 0.149912 -6.0615e-06
18:34112047 A G 0.056515 1.4675e-05
18:34113074 T C 1.173792 -5.7698e-06
18:34115469 T C 0.099693 1.0159e-05
18:34118842 A G 0.106819 4.1472e-05
18:34126650 C T 0.865843 -1.5261e-05
18:34126858 G A 0.536169 -7.6673e-06
18:34127383 T G 0.685530 -2.0092e-05
18:34128446 C T 0.037898 -8.9398e-06
18:34138492 G A 0.132984 1.4781e-05
18:34140861 A G 0.311604 -3.5602e-06
18:34142837 A G 0.060150 2.0763e-05
18:34153170 A G 0.527996 -1.7266e-05
18:34154236 T A 0.263282 -3.5630e-06
18:34159946 C T 0.181109 7.8527e-06
18:34165213 T G 0.629613 1.8861e-05
18:34169157 A C 0.643427 -3.8380e-05
18:34171514 T C 0.713592 2.1665e-05
18:34173417 T C 0.079760 4.7823e-05
18:34181063 T C 0.022085 -9.6321e-06
18:34182834 A G 0.108237 -3.8430e-06
18:34182938 G A 0.725022 8.2717e-06
18:34184093 A G 0.205070 -5.5843e-05
18:34187236 G A 1.539266 -1.9293e-05
18:34196141 C A 0.254025 -1.5354e-05
18:34206449 G A 0.323123 2.3688e-05
18:34219126 G T 0.530682 -2.5837e-05
18:34224459 A G 0.180337 -3.2457e-05
18:34241704 G A 1.022680 1.6906e-05
18:34243972 T G 1.385693 1.2769e-05
18:34246832 T C 0.391041 1.1686e-05
18:34264724 T C 0.039343 2.6151e-06
18:34266643 C G 0.054479 1.1492e-05
18:34272445 G A 0.932180 -4.4433e-06
18:34273111 G C 0.064396 -2.3412e-06
18:34273279 G C 0.384979 1.7287e-05
18:34273486 T C 0.086947 1.3638e-05
18:34281617 T C 0.275301 -1.6869e-06
18:34282579 A C 0.387872 1.3348e-05
18:34282805 G A 0.026971 -1.0755e-06
18:34284506 A G 0.065083 -7.5362e-07
18:34289142 G A 0.065093 -6.9345e-06
18:34289285 T G 0.051606 -2.2181e-06
18:34291401 A G 0.041923 9.9606e-06
18:34294704 T C 0.073018 -1.3584e-05
18:34295845 C T 0.043542 -1.0597e-05
18:34308178 A G 0.122761 5.1271e-06
18:34314893 A G 0.026889 -2.5913e-06
18:34323854 G A 0.055332 1.2754e-05
18:34324091 A G 0.644164 -1.7498e-05
18:34324376 G A 0.952144 2.5171e-06
18:34336045 T C 0.049399 2.4189e-05
18:34348904 G A 0.044895 -1.4381e-05
18:34350708 T C 0.080396 3.0795e-05
18:34376565 T C 0.312318 2.2379e-05
18:34395472 T C 0.045972 4.9696e-06
18:34396519 T C 0.046272 8.7396e-06
18:34398914 T C 0.556677 -1.2674e-05
18:34407757 A G 0.298341 -1.7950e-06
18:34408423 C A 0.317897 2.8205e-05
18:34420208 G A 0.043865 2.9348e-05
18:34421027 A G 0.024322 -5.7090e-06
18:34437332 G A 0.072964 1.2433e-05
18:34477441 A G 0.028151 -1.1680e-05
18:34482386 A G 0.078791 -4.9102e-06
18:34491056 A G 0.036324 -6.1575e-06
18:34506089 A G 0.046544 4.0670e-06
18:34510331 C A 0.260879 4.5990e-06
18:34578888 A G 0.554963 -1.6985e-05
18:34614002 C T 1.724489 7.4212e-06
18:34637026 G A 0.067031 -1.7133e-06
18:34645639 T G 0.121367 -1.4423e-05
18:34664093 G A 0.648030 2.0542e-05
18:34691252 A G 0.084326 2.6732e-05
18:34699692 C T 0.124495 -7.6550e-06
18:34732297 G A 1.796198 -2.6315e-05
18:34736833 A G 0.275610 -5.9212e-06
18:34743144 A C 0.023132 3.8582e-06
18:34752084 A C 0.053003 -1.2472e-05
18:34755849 A G 0.033964 1.3184e-05
18:34767224 A G 0.046217 3.3352e-06
18:34772620 A G 0.146719 7.3702e-06
18:34775183 A G 0.029895 -9.0621e-06
18:34801866 G A 0.172884 -5.6062e-06
18:34802584 A G 0.275069 -9.6781e-06
18:34816095 A G 0.045673 2.2294e-06
18:34829397 T C 0.075558 6.7198e-06
18:34841010 A G 0.743303 1.0750e-05
18:34842549 T C 0.232680 2.5227e-05
18:34847052 C T 1.555698 2.4483e-06
18:34847575 C T 0.076108 -4.3939e-06
18:34848261 T C 0.059415 9.1649e-07
18:34850254 A G 0.033233 -2.8124e-06
18:34851633 A G 0.054020 2.0412e-05
18:34851869 A G 0.977245 2.1042e-05
18:34858945 A G 0.241564 1.4561e-05
18:34860528 C T 0.642332 1.9007e-05
18:34860786 A G 0.030027 -1.1737e-05
18:34876840 T C 0.840742 1.1009e-05
18:34879836 T C 0.212700 -1.1373e-05
18:34880964 G A 0.168186 2.1542e-05
18:34883761 T C 0.046323 9.2802e-06
18:34890856 T C 0.446111 -1.0618e-06
18:34903669 T C 0.897788 -8.8645e-06
18:34904754 A G 0.051314 1.1840e-05
18:34904949 A G 0.078159 -1.0970e-05
18:34907013 T C 0.471817 -7.3947e-06
18:34909569 T C 0.453683 5.7605e-05
18:34914530 C T 0.082303 -1.1875e-05
18:34920165 C A 1.739176 -3.8093e-05
18:34921761 A G 0.148331 -5.3669e-06
18:34926532 G A 0.085536 -1.0979e-05
18:34928639 T C 1.346901 2.0652e-07
18:34933660 T C 1.810943 -4.2605e-05
18:34936882 C T 1.671285 -3.3429e-05
18:34942371 C T 0.147573 -2.7481e-05
18:34944664 A G 1.186844 -1.8522e-06
18:34948092 A G 0.048886 -2.8191e-06
18:34948393 C T 0.022452 -1.7756e-05
18:34953315 G C 0.487637 -2.7980e-05
18:34959447 A C 0.039231 7.0526e-06
18:34959901 C T 1.885678 3.9274e-06
18:34961816 C G 0.070353 6.7668e-06
18:34962449 C T 0.857806 -2.3668e-05
18:34965559 C T 1.685867 -1.7391e-05
18:34988515 T C 1.373552 -1.6695e-05
18:34993839 C T 0.639932 -4.8069e-05
18:35000782 G A 1.435504 -3.7311e-05
18:35003210 A C 0.077696 2.4425e-05
18:35011117 C G 0.161362 -1.2551e-05
18:35012753 C T 0.054326 2.4474e-05
18:35016217 A G 0.715231 -1.8617e-05
18:35017608 T G 0.445744 2.9518e-05
18:35020452 A C 0.217374 -1.6978e-05
18:35023172 T C 0.056046 -8.9350e-06
18:35024287 T C 0.029857 -7.8463e-06
18:35029506 G A 1.276457 9.1131e-06
18:35033485 A G 0.193871 2.3339e-06
18:35033681 A G 0.037109 1.9144e-05
18:35035838 C T 0.163888 -1.9881e-05
18:35042137 T G 1.005504 2.3828e-05
18:35052089 A G 0.040434 1.5212e-05
18:35053722 T C 0.131781 1.2040e-05
18:35056563 C T 1.690045 -1.1095e-06
18:35059138 A G 0.108417 2.2998e-05
18:35061053 T C 0.031285 -2.6074e-06
18:35061374 T C 0.065389 -1.8389e-05
18:35062163 A G 0.495783 2.5618e-05
18:35069405 C A 0.021439 -4.7704e-06
18:35071814 G A 0.638487 1.4872e-05
18:35072018 C T 0.179235 -3.5010e-05
18:35072448 T G 0.103174 3.9414e-06
18:35073616 G A 0.115339 -1.2327e-05
18:35074002 C A 1.469012 -3.2086e-06
18:35074482 G A 0.856120 -7.5525e-06
18:35075250 G A 0.100791 5.0517e-05
18:35075477 C A 0.549677 -2.6315e-05
18:35077214 C T 0.060027 2.9244e-05
18:35078723 A C 0.847409 6.3657e-06
18:35079544 G C 0.133817 1.5928e-05
18:35080103 C T 1.446094 1.3005e-05
18:35081173 T C 0.055155 1.3653e-05
18:35084108 A G 1.173289 -1.8848e-05
18:35086054 T C 0.087307 3.7418e-05
18:35093695 T C 0.318002 6.7963e-05
18:35094265 T C 1.571007 -6.6575e-05
18:35101941 T C 0.058820 1.3450e-06
18:35102636 T C 0.056087 -6.7635e-06
18:35102761 G A 1.882603 -1.3507e-05
18:35106036 A C 0.172514 3.0340e-05
18:35106439 T C 1.021089 -1.9258e-05
18:35120739 C T 0.067272 -1.5089e-05
18:35122285 C T 0.028355 -3.3436e-05
18:35141862 A G 0.042012 -1.9702e-05
18:35143860 G A 0.167111 -2.6475e-05
18:35146667 G T 0.259281 -3.2911e-05
18:35152434 A G 0.024792 2.6098e-05
18:35156177 G A 0.449661 6.0181e-04
18:35169658 G T 0.195697 6.3376e-07
18:35170207 A C 0.103147 -1.6003e-05
18:35171653 A G 1.287921 -1.5271e-04
18:35193467 C T 0.153193 -2.9613e-05
18:35197707 T C 0.053204 3.6376e-05
18:35197862 A G 0.688076 9.0273e-05
18:35198296 T C 0.557992 6.9385e-05
18:35198372 C T 0.159710 4.6245e-06
18:35204603 G A 0.089619 1.7285e-05
18:35206976 A C 0.058521 -3.1817e-05
18:35212603 A G 0.083275 3.2087e-06
18:35212630 C A 0.033131 -7.3855e-06
18:35214006 G A 1.626584 -3.9951e-05
18:35222440 A G 0.193147 -1.2312e-05
18:35223459 T C 0.028657 1.5301e-05
18:35237527 A G 0.060935 -1.1705e-05
18:35241196 T C 0.117549 -2.6112e-06
18:35246142 C T 0.256568 4.4864e-05
18:35247580 C G 0.028480 1.9313e-05
18:35251097 G A 0.251424 -1.8637e-06
18:35252529 G A 0.534707 2.7266e-05
18:35256637 C T 0.063594 1.8921e-06
18:35276113 A G 0.587088 1.5912e-05
18:35278089 T C 0.043018 1.1381e-05
18:35278672 A C 0.067034 1.1188e-06
18:35280412 A G 0.067905 3.9847e-05
18:35281353 C A 0.339537 -8.6166e-06
18:35302478 A C 0.163178 2.2558e-06
18:35313761 C T 0.050572 -6.5298e-06
18:35333334 G A 0.600791 4.7324e-05
18:35333478 G A 0.028460 -8.8670e-07
18:35346766 C T 0.883641 -2.0308e-05
18:35347499 G A 0.160655 1.4822e-05
18:35352028 G A 0.182465 -1.4489e-05
18:35359523 T G 0.076292 2.6675e-05
18:35361990 A G 0.088042 6.7349e-06
18:35373090 T C 0.043164 -1.7348e-05
18:35373409 T G 1.614861 -3.5510e-05
18:35376565 T C 0.023381 3.9393e-06
18:35386786 G T 0.048124 -4.0122e-06
18:35391233 C G 0.237498 1.2705e-05
18:35419302 A C 0.046788 3.6987e-05
18:35423372 A G 0.875414 -3.6171e-05
18:35423727 G A 0.044619 -5.4712e-06
18:35430332 A G 0.114377 3.6268e-06
18:35431989 A G 0.020110 1.6577e-05
18:35445658 T C 0.179191 -8.3311e-06
18:35451029 C T 0.020967 -4.7314e-06
18:35454217 A G 0.061231 1.3567e-05
18:35464872 G A 0.268045 4.3797e-06
18:35466234 G A 0.783112 -2.5549e-05
18:35468647 T C 0.029017 1.2803e-05
18:35472993 C T 0.060337 4.8172e-06
18:35482323 G C 0.043817 -1.1956e-05
18:35497147 T C 0.044052 -1.1408e-05
18:35519093 A G 0.509453 1.8103e-05
18:35527840 T C 0.137404 -7.1196e-06
18:35534409 T C 0.119120 -3.8813e-07
18:35535229 G A 0.267325 -1.7418e-05
18:35539010 C T 0.724203 1.8253e-05
18:35557827 T C 0.209993 -3.4432e-05
18:35566240 A C 1.854250 -1.3833e-05
18:35575472 G A 0.450198 7.8644e-06
18:35577709 T G 0.044102 2.7548e-05
18:35577756 C T 0.452068 1.1404e-06
18:35590845 A G 0.035331 -1.4943e-06
18:35592532 G C 0.160101 2.7935e-05
18:35594142 A G 0.057790 6.8605e-06
18:35594359 G A 0.422931 -4.1375e-06
18:35602653 G A 0.385887 -2.2382e-06
18:35608437 T G 0.747937 -4.1932e-07
18:35609281 G A 0.137863 3.0729e-06
18:35610160 G A 0.037558 1.1306e-06
18:35618780 T C 0.335539 1.0212e-05
18:35640317 G A 0.716642 -1.7488e-05
18:35641940 G A 0.040852 3.3465e-06
18:35650724 C T 0.103212 -1.7639e-05
18:35662441 T C 0.045762 1.0548e-05
18:35664281 G A 0.039734 1.3904e-06
18:35670895 T C 1.452554 -6.0759e-06
18:35672350 A G 0.020141 1.9779e-05
18:35686007 T C 0.377017 -1.9441e-06
18:35698146 C G 0.037187 6.9458e-06
18:35708096 G A 0.268878 1.5307e-05
18:35725200 A C 0.312410 -2.6062e-05
18:35765411 G T 0.790904 1.3134e-05
18:35767380 C T 0.520829 -1.5596e-05
18:35771728 A G 0.088919 1.8724e-05
18:35773277 G A 1.263418 -1.0616e-05
18:35779696 T C 0.274933 6.0333e-06
18:35781007 G T 0.079773 -7.7913e-06
18:35781544 A C 0.128615 2.0746e-05
18:35793422 C A 0.091768 1.7458e-05
18:35809225 C T 0.966315 2.1360e-05
18:35817019 G A 0.021232 2.8373e-05
18:35825783 C A 0.055081 -1.2106e-05
18:35833340 A G 0.947952 3.3160e-05
18:35835503 A G 0.111201 -8.1445e-06
18:35839365 A G 0.957200 6.0407e-06
18:35844220 A G 0.585439 2.9282e-06
18:35857288 A G 0.221937 3.2280e-06
18:35859723 G A 0.241323 1.1714e-05
18:35864714 T C 0.069513 -2.1332e-06
18:35872303 G C 0.704644 2.4951e-05
18:35879177 G A 0.055584 -7.4736e-06
18:35880243 A G 0.124359 -8.7121e-06
18:35887762 T C 1.364784 2.9167e-05
18:35890757 G T 0.071556 9.2884e-08
18:35891422 G A 0.619686 -4.9877e-06
18:35893228 G A 0.035753 1.1546e-05
18:35910626 A G 0.109580 8.5077e-07
18:35928952 T C 0.200817 2.4881e-05
18:35938467 G C 1.765677 2.6977e-05
18:35942974 G A 0.166092 1.2076e-05
18:35949485 C T 0.161498 -1.1415e-05
18:35949514 G A 0.608337 -3.9829e-06
18:35962606 T C 0.766221 3.5320e-06
18:35965413 G A 1.754903 2.8052e-05
18:35967920 G A 0.989430 1.2883e-05
18:35968547 G T 0.073654 1.1626e-05
18:35972963 T C 0.991789 1.2507e-05
18:35976560 C T 0.614542 -1.1395e-05
18:35976704 A G 0.189996 1.7108e-06
18:35978416 T C 0.193277 5.6101e-07
18:35983022 C G 0.047166 4.9265e-06
18:35984429 C A 1.860573 1.5314e-05
18:35984539 T C 0.039615 9.1793e-06
18:35996659 G T 0.041206 9.1460e-06
18:35998657 T G 0.061064 -8.0321e-06
18:36009217 T C 0.021392 -1.4308e-06
18:36010871 C T 1.386713 -1.0328e-06
18:36013023 T C 0.705535 -5.4032e-06
18:36017980 A C 0.043293 3.0681e-06
18:36026976 T C 0.277969 -7.9025e-06
18:36027763 G A 0.208871 5.0182e-06
18:36032583 G T 0.086767 4.1728e-06
18:36042994 T C 0.438900 2.2015e-05
18:36044190 C T 0.049195 -9.1521e-06
18:36048691 C T 1.327240 3.2875e-06
18:36051774 T C 0.102576 -4.2678e-07
18:36053466 A G 0.108672 -2.5787e-05
18:36059677 C T 0.136241 -2.5460e-05
18:36060500 C T 1.257764 5.0872e-06
18:36061550 T C 0.336967 2.0575e-05
18:36061917 T C 0.178256 1.7920e-05
18:36062607 T C 1.178569 -2.9173e-05
18:36063764 A G 0.576324 -7.5629e-05
18:36063989 A G 0.028450 8.0557e-06
18:36066437 G T 0.105333 1.2676e-05
18:36068965 A G 0.042865 -2.3375e-05
18:36076259 C T 0.363747 -1.8681e-05
18:36080798 G C 0.910697 -1.6283e-05
18:36081568 G A 0.024673 -2.2352e-06
18:36091913 T C 0.222804 -3.3413e-05
18:36093510 A G 1.817056 -2.0920e-05
18:36095539 G A 0.142816 1.6062e-05
18:36095978 T C 0.080487 8.1067e-06
18:36097853 A C 0.300738 2.6998e-05
18:36112086 C T 1.486317 -3.1208e-05
18:36116229 G A 0.095443 2.0326e-05
18:36117636 C T 1.405527 -3.9784e-05
18:36121736 A C 0.129856 8.2504e-06
18:36125273 A C 0.589475 2.1429e-05
18:36129154 T C 1.591406 -1.9229e-05
18:36132002 T C 0.041277 4.0519e-06
18:36132984 G A 1.816512 -2.2836e-05
18:36143928 T C 0.033342 5.2370e-06
18:36145004 A G 0.221084 1.8591e-06
18:36151019 A G 0.037820 -1.8440e-05
18:36152567 T C 0.032383 1.1752e-06
18:36153078 A C 0.114775 -1.0914e-05
18:36167435 G A 1.961177 5.3309e-06
18:36174779 A G 0.029215 3.2129e-06
18:36174802 A G 0.085526 -1.2717e-05
18:36175363 T G 0.046010 8.5051e-07
18:36179673 G A 0.177314 -4.2235e-06
18:36188992 A G 0.056566 -5.2016e-06
18:36191638 C T 1.840304 -1.5000e-05
18:36193503 G A 0.122475 1.7941e-05
18:36198751 G A 0.164759 4.1158e-06
18:36205618 T C 0.035447 2.3953e-06
18:36207997 G A 0.676585 -7.6282e-06
18:36215756 T C 0.912761 -6.1588e-06
18:36240132 G A 0.088450 2.7262e-06
18:36260343 G A 0.078706 -1.0261e-05
18:36280711 C T 0.086736 1.1643e-06
18:36296305 A G 0.860835 -2.2919e-06
18:36310793 C T 0.301829 4.2484e-05
18:36317271 G A 0.192892 2.5985e-06
18:36331664 G A 0.153893 -6.9046e-07
18:36339240 G A 0.073416 -2.3469e-05
18:36346424 T C 0.171150 -1.4985e-06
18:36354681 C T 0.230345 -4.7919e-06
18:36388051 G A 0.057290 -3.0674e-06
18:36388608 A G 0.177580 7.6026e-06
18:36391942 A T 0.188935 -8.4057e-06
18:36415763 A G 0.401546 7.4497e-06
18:36417252 C A 0.078971 1.6174e-06
18:36422612 A G 0.031622 3.2970e-05
18:36427400 G T 0.087250 3.7096e-05
18:36427480 C G 1.085050 -1.8028e-05
18:36428607 C A 0.181598 2.2106e-05
18:36431226 A G 0.045503 -2.6664e-07
18:36459862 C T 0.743735 1.0450e-05
18:36468938 G A 0.170454 7.0921e-06
18:36478072 A G 0.757950 -9.8191e-06
18:36505768 G T 0.149990 -2.0884e-05
18:36505855 T C 1.222661 1.2618e-05
18:36508079 A G 0.023772 1.7402e-05
18:36520405 A G 0.139709 -1.6831e-05
18:36533737 T G 0.427500 -1.2349e-05
18:36540175 C T 0.225095 -4.8079e-06
18:36551167 T C 0.031646 9.1542e-06
18:36562317 A G 0.102559 1.6715e-05
18:36562736 T C 0.170855 -1.6942e-05
18:36567347 C T 0.039866 -4.2733e-06
18:36586116 C T 0.033679 -8.1864e-06
18:36587270 G A 0.028610 1.9317e-05
18:36591074 T C 0.042542 4.0594e-06
18:36598723 T C 0.197604 -1.7568e-05
18:36639112 G A 0.026855 1.0990e-05
18:36643966 T C 0.592324 7.7968e-06
18:36646764 T C 0.118419 9.0968e-06
18:36649859 C T 0.034702 -1.6107e-05
18:36652377 G A 0.518371 -1.0519e-05
18:36654053 C T 0.088450 -1.0054e-05
18:36656681 T C 0.099081 5.8428e-05
18:36666663 C T 0.057804 6.2679e-06
18:36677595 A G 0.204163 3.3619e-05
18:36692045 C T 0.122060 5.0891e-06
18:36692703 G A 0.142014 3.7318e-05
18:36696618 T C 1.208498 3.1024e-05
18:36744383 T C 0.424906 -1.3633e-05
18:36745175 C T 0.057909 -2.6590e-05
18:36749851 C T 0.109080 1.2018e-05
18:36750129 G T 0.057804 4.4996e-06
18:36777377 A G 0.742361 4.0296e-06
18:36777391 C T 0.196432 -1.7592e-05
18:36783414 C T 0.041121 -9.6213e-06
18:36783678 T C 0.362795 -1.4791e-05
18:36793948 T C 0.048988 -7.8930e-06
18:36814582 C T 0.659515 -2.8612e-05
18:36827112 G A 0.515066 -1.4605e-05
18:36838897 A G 0.023530 -2.5170e-06
18:36849850 T C 0.145108 -1.4674e-05
18:36852398 A G 0.147257 2.9622e-05
18:36860656 A G 0.234268 3.8277e-06
18:36864584 A G 0.403627 4.1507e-06
18:36869405 C A 0.061261 6.1318e-06
18:36871107 A G 0.023727 4.3289e-06
18:36873252 G T 1.600830 2.0405e-06
18:36884204 C T 0.193888 -1.3376e-05
18:36885710 G T 0.080892 -1.2568e-05
18:36890925 G A 0.231001 2.1792e-06
18:36898372 C A 0.354877 1.1847e-05
18:36902367 C G 0.042647 -4.6923e-06
18:36907426 A C 0.078094 -1.3568e-06
18:36909544 C T 0.026519 9.0558e-06
18:36915255 T C 0.190679 -1.0904e-05
18:36917678 G A 0.085172 2.8345e-05
18:36921264 A C 0.386363 6.2077e-06
18:36922580 C G 0.115730 5.5330e-06
18:36935104 G A 0.053683 5.5614e-06
18:36945085 T C 1.787712 6.9685e-06
18:36946849 T C 1.781167 7.0311e-06
18:36947705 C T 0.200817 3.5082e-05
18:36949618 T C 0.790850 -2.8389e-06
18:36951051 C T 0.136717 -2.1789e-05
18:36964398 T C 1.684813 3.2141e-05
18:36964495 A G 0.100502 -3.2374e-05
18:36966260 T C 0.521560 8.5408e-06
18:36968985 A G 0.065246 7.0682e-07
18:36979509 G C 0.563531 -1.9460e-06
18:36980554 G A 1.445962 -3.3300e-05
18:36988033 A G 0.319869 -2.0911e-05
18:36988062 T G 0.105296 -1.1289e-05
18:36994040 C T 0.158840 -3.0245e-06
18:37001785 T C 0.062322 -2.7424e-05
18:37001954 G A 0.034682 -4.1616e-06
18:37004505 C A 1.060513 2.3260e-06
18:37011708 A C 0.029092 1.1181e-05
18:37017037 A G 0.078645 -1.2031e-05
18:37030263 C T 0.056566 -1.0985e-05
18:37031162 A G 0.071277 1.9804e-05
18:37041930 G A 0.959467 -6.8992e-06
18:37051206 A G 0.205567 -2.0175e-06
18:37069446 C A 1.882404 2.5461e-05
18:37079768 T C 0.027647 1.7124e-05
18:37085137 G A 0.713337 1.7963e-05
18:37107132 A G 0.028222 7.9273e-06
18:37122165 T C 0.024965 1.6972e-05
18:37128965 A G 0.078169 8.7467e-07
18:37158445 C T 0.020222 1.7326e-05
18:37165174 C T 0.208222 6.4659e-06
18:37212710 C A 0.049549 9.2920e-07
18:37220601 C T 0.028205 8.7520e-06
18:37237603 A G 0.177104 1.2113e-05
18:37238306 G T 0.060578 -1.3215e-05
18:37239437 T C 1.878902 1.6699e-05
18:37241592 T G 0.869107 -4.3269e-06
18:37245102 G T 0.021154 1.0899e-05
18:37246680 T C 0.135881 -2.3130e-05
18:37252035 C T 0.059759 -1.4216e-05
18:37254234 C T 0.048624 4.3482e-06
18:37283833 T C 1.781602 3.0812e-05
18:37290607 T C 0.073140 2.1983e-05
18:37295260 G A 0.040200 -9.7039e-06
18:37308349 T C 0.716404 1.2245e-05
18:37318538 T C 0.145312 2.1327e-06
18:37332079 C G 0.048162 1.4544e-05
18:37342916 T C 0.027862 1.0861e-05
18:37349354 G A 0.051684 -1.4774e-05
18:37355917 A G 0.044626 1.1785e-05
18:37358825 T C 0.589794 -1.0382e-05
18:37360278 T C 0.047907 2.8840e-05
18:37362063 T C 0.047404 1.3050e-05
18:37365729 T C 1.450854 8.5798e-06
18:37385594 A G 1.499597 1.2815e-05
18:37394970 T C 0.097337 4.3158e-07
18:37395053 A G 0.064372 -2.3135e-05
18:37397565 G A 0.034705 9.5748e-06
18:37412228 G A 0.403896 2.9669e-05
18:37421222 T C 0.256697 -1.2238e-05
18:37422632 C T 0.090527 1.0425e-06
18:37426101 A C 1.108369 -1.4597e-05
18:37430970 A G 1.613648 -3.0008e-05
18:37442362 G T 0.641982 -3.8355e-06
18:37457047 G A 0.258631 -1.5670e-05
18:37476635 A G 0.033617 -7.4799e-06
18:37481175 C T 0.431138 1.4162e-05
18:37491815 G A 0.060048 -7.4043e-06
18:37493488 C T 0.059691 -8.8866e-06
18:37494464 A G 0.023166 4.6439e-06
18:37497964 A G 0.138281 4.3579e-06
18:37513230 G C 0.243873 6.2573e-07
18:37514585 T C 0.039948 -2.0306e-06
18:37529519 T C 0.035474 1.7348e-05
18:37540541 G A 0.358980 -3.3436e-05
18:37541611 T C 1.905461 -2.9751e-05
18:37541626 A G 0.046894 5.4204e-07
18:37543748 G A 0.069139 2.1901e-05
18:37543888 C A 0.021392 -6.7779e-06
18:37544498 T G 0.027923 -2.8407e-05
18:37549233 G A 0.048869 -9.1527e-07
18:37556005 C T 0.666039 1.0495e-05
18:37563524 T C 0.149504 2.2632e-05
18:37575759 G A 0.603968 1.5542e-05
18:37580644 C A 0.026886 -2.3915e-05
18:37593164 G A 0.127561 -2.4567e-05
18:37597654 G A 0.547609 3.3556e-05
18:37604680 A G 0.529057 -1.7873e-05
18:37610952 G T 0.049770 1.5999e-05
18:37621305 A G 0.054730 -7.8596e-06
18:37621583 A C 0.028443 8.4838e-06
18:37626756 G A 0.544162 -1.6895e-05
18:37647684 C G 0.034886 1.5363e-05
18:37649781 C A 0.317751 -1.0429e-05
18:37653403 A G 0.028011 -1.1811e-05
18:37653536 G T 0.182445 1.7580e-05
18:37661549 T G 1.376221 1.6809e-05
18:37671491 T C 1.812330 -8.6730e-06
18:37681559 G A 0.699214 -1.3733e-05
18:37684774 A G 0.045116 3.8909e-07
18:37686796 G A 0.222352 -1.7671e-05
18:37689533 G A 0.834058 1.3574e-05
18:37690899 C T 0.543315 1.3973e-05
18:37701023 C T 0.511751 -1.4441e-05
18:37702402 C A 0.512530 -1.5353e-05
18:37702482 T C 0.159010 -1.1761e-05
18:37703874 C G 0.100961 -5.5459e-06
18:37704292 T G 0.081633 1.4171e-05
18:37704738 A C 0.028701 -1.0608e-06
18:37719350 T C 0.167434 -1.6761e-05
18:37720051 C T 0.067034 1.0355e-05
18:37722425 T G 0.076816 -9.8526e-06
18:37725664 G C 1.869182 -7.7246e-06
18:37725971 C T 0.106962 -2.4697e-05
18:37726042 A G 1.184593 -1.7079e-05
18:37731252 C T 0.244182 9.8642e-06
18:37744705 A G 0.281060 -1.0914e-05
18:37752164 A G 0.132705 -1.9129e-05
18:37753453 A G 0.042739 2.0301e-05
18:37773736 G T 0.396817 -6.2515e-06
18:37777576 G A 0.137054 -1.9387e-06
18:37782357 C A 0.305596 -2.1442e-05
18:37782655 G A 0.660681 -3.1189e-06
18:37786023 C T 0.338218 -5.0512e-06
18:37786934 C T 0.337711 -1.9882e-05
18:37790306 T C 0.374936 6.5367e-06
18:37793578 T C 0.208382 -6.8523e-06
18:37795493 T C 0.057664 -1.2769e-05
18:37801949 A G 0.029021 6.3225e-06
18:37802885 T C 0.082490 1.1043e-05
18:37816254 C T 0.029589 -2.2493e-06
18:37816280 C T 0.297389 1.7075e-06
18:37817732 A G 0.058542 -6.5324e-06
18:37826948 G A 1.754954 -1.1200e-05
18:37831157 G A 1.892300 4.7736e-06
18:37834015 A C 0.150330 -1.1420e-05
18:37837148 G A 0.021113 1.8478e-05
18:37850095 T C 0.072049 -2.7181e-05
18:37865803 C T 0.043463 -4.1791e-06
18:37876933 G A 0.244672 2.0572e-06
18:37879354 G A 0.048223 -6.7329e-06
18:37884397 T C 0.054577 6.4302e-06
18:37889743 G A 0.519676 -2.2965e-05
18:37890753 A G 0.058021 8.2939e-06
18:37897182 A G 0.556578 1.9891e-06
18:37898156 C G 0.096871 8.2835e-07
18:37915652 A G 0.355210 -6.3624e-06
18:37923258 G A 0.194793 1.1270e-06
18:37924645 C A 0.524596 2.8745e-05
18:37928227 A G 0.136754 1.9693e-06
18:37933061 G A 0.149154 2.8410e-05
18:37934886 A G 0.032482 1.3036e-05
18:37952153 T C 0.472606 2.0585e-05
18:37954687 G A 0.359912 2.5284e-06
18:37962400 A G 0.042433 4.2539e-06
18:37966897 T C 0.200919 -8.0189e-06
18:37968192 C G 0.102035 2.5168e-05
18:37969694 T C 0.903877 1.5703e-05
18:37975945 G A 0.737496 -2.0134e-05
18:37986442 A G 0.052690 -2.7103e-05
18:37991618 A G 0.096303 1.2730e-05
18:37991896 G A 0.076822 2.2882e-06
18:37992482 C G 0.117494 1.9143e-05
18:37993239 C A 0.085523 -1.1086e-05
18:37997448 A G 1.407207 3.6223e-06
18:38004201 A G 0.345973 1.1100e-05
18:38013823 G T 0.065651 4.4931e-06
18:38015530 G A 0.153271 1.7469e-05
18:38019946 G A 0.039673 -1.6824e-07
18:38021907 T G 0.057413 -8.0787e-07
18:38025646 G C 0.402862 -2.9172e-05
18:38025776 A G 0.073344 1.8777e-05
18:38026570 C T 0.478284 -2.0251e-05
18:38030412 A G 0.262633 2.2931e-05
18:38058456 G A 0.269303 8.4335e-06
18:38091828 T G 1.331187 -7.5757e-06
18:38103611 G A 0.046241 1.3715e-06
18:38124106 G A 0.123709 4.4186e-06
18:38135699 C T 0.040913 -6.4800e-06
18:38139336 C T 0.304495 -1.1929e-05
18:38148320 C T 0.053224 3.9530e-06
18:38148363 T C 0.065528 -1.5104e-06
18:38152365 A C 0.024914 3.4330e-06
18:38158132 C A 0.914243 -8.2061e-06
18:38160635 C T 0.034739 -2.0315e-05
18:38161270 T G 0.265237 6.7939e-06
18:38173969 A G 0.737574 -4.2554e-06
18:38184912 C T 0.034250 -9.1762e-07
18:38191896 G A 0.107883 -5.9850e-07
18:38230484 G A 0.160261 4.0234e-06
18:38231187 C T 0.134035 -4.4194e-05
18:38240128 C T 0.073671 9.9021e-06
18:38241147 A G 1.960929 8.6263e-06
18:38246181 C T 0.187561 -2.1499e-06
18:38253818 T C 0.658359 -4.0936e-06
18:38280022 A G 0.057022 1.9734e-06
18:38285176 A G 0.029272 -2.9016e-05
18:38310433 T C 0.116196 -1.2931e-05
18:38314517 C T 0.062672 8.6265e-06
18:38317157 A G 0.045010 -9.1437e-06
18:38325822 C G 0.123169 -8.0886e-06
18:38326201 T C 1.560437 6.6010e-06
18:38326367 C A 0.029364 -7.7637e-06
18:38327610 A G 0.214546 2.4455e-06
18:38330036 A C 0.127014 3.1343e-05
18:38330782 A G 0.062186 1.6574e-05
18:38343736 G T 0.213097 1.0587e-05
18:38344697 A G 0.703158 -1.9898e-05
18:38351449 G A 0.083948 -1.2911e-05
18:38351541 A C 0.117970 -6.8848e-06
18:38352272 C T 0.157857 3.6834e-05
18:38360889 T G 0.106054 5.4063e-07
18:38383483 C T 1.093522 -1.4530e-05
18:38414316 A G 0.031516 1.4205e-05
18:38434784 T C 0.313821 1.7241e-06
18:38438006 G A 0.237515 -3.3718e-06
18:38439289 C T 0.142932 -6.4630e-06
18:38439704 G A 0.056175 3.6628e-06
18:38450197 C A 0.695638 3.9092e-05
18:38455889 T C 0.161702 7.7765e-06
18:38457036 C T 0.020090 -1.3457e-05
18:38457072 T G 0.252474 4.3760e-06
18:38464232 G T 1.536747 2.1605e-05
18:38464427 G A 0.096834 -1.3534e-05
18:38473493 G T 0.025488 1.6185e-05
18:38493877 G A 0.053561 -1.7300e-05
18:38502045 C T 0.024040 -3.5329e-06
18:38506501 G A 0.335658 -2.8714e-06
18:38508107 T C 0.030751 -1.5184e-06
18:38509352 C T 0.145104 -2.3619e-05
18:38514376 A C 0.075309 -4.1811e-06
18:38517038 A G 0.090731 8.4087e-06
18:38517476 A C 0.229627 3.7393e-05
18:38517692 A T 0.027902 2.3426e-05
18:38520092 T G 0.196367 -1.4904e-05
18:38525061 T C 1.880170 -1.1463e-05
18:38530629 G T 0.123162 -4.2461e-06
18:38531673 C G 0.042348 8.3341e-06
18:38534010 G A 1.684677 -1.3288e-05
18:38534894 C G 1.910255 -2.5150e-05
18:38537720 G A 0.225881 -3.6407e-06
18:38540340 C T 0.040941 -1.2889e-05
18:38540450 A C 0.026515 5.3747e-06
18:38554261 T C 1.600623 -1.6954e-05
18:38555850 A G 0.119167 -1.2322e-05
18:38557002 A C 0.030163 9.2180e-06
18:38566776 T G 0.071002 -5.6502e-08
18:38577952 G A 0.108043 -8.2979e-06
18:38580364 G A 0.272873 3.0053e-05
18:38588550 A G 0.203364 2.3294e-05
18:38602402 G A 0.034848 -1.2119e-05
18:38604527 C T 1.965029 2.4577e-06
18:38606668 C T 0.195391 2.3272e-05
18:38609425 T C 0.061938 1.9808e-05
18:38619600 G A 0.157558 -9.9578e-06
18:38620247 G T 0.127487 1.3281e-05
18:38620855 G T 0.509994 -4.6382e-05
18:38622693 G A 1.494984 1.0974e-06
18:38630502 T C 0.037306 6.1528e-06
18:38631505 T C 0.197078 -1.1873e-05
18:38632365 A G 1.810004 -3.2269e-07
18:38643072 A G 0.697834 9.2975e-06
18:38651436 T C 0.536812 -1.8513e-05
18:38652042 C T 0.029993 -1.8073e-05
18:38656447 G A 0.546600 -6.1261e-06
18:38656975 C T 0.082021 2.6050e-05
18:38658319 G T 0.569582 9.0695e-06
18:38672977 A G 1.888768 5.6388e-06
18:38676137 A G 0.033067 -1.8093e-05
18:38681926 A C 0.425750 1.6394e-05
18:38699402 A C 0.030048 6.7207e-06
18:38705405 C A 0.033073 4.8779e-06
18:38707809 T G 0.073225 2.8774e-05
18:38708766 C T 0.353367 2.5517e-06
18:38718651 C A 0.305743 -1.0573e-05
18:38722103 A C 0.089456 3.3535e-05
18:38723670 G A 0.387893 3.2632e-05
18:38724818 C T 0.049981 1.9196e-05
18:38731837 C T 0.246035 2.9760e-05
18:38736070 A G 0.110103 -2.3094e-06
18:38737072 A G 0.093920 1.4537e-05
18:38742301 C G 0.110212 -9.8118e-06
18:38744589 A G 1.788480 3.0195e-05
18:38748291 T C 0.264748 1.8517e-05
18:38751633 A C 0.374790 2.2183e-05
18:38765659 T C 0.255014 1.0247e-05
18:38767938 A G 0.251617 1.3377e-05
18:38768616 T C 0.044347 -2.2438e-06
18:38770460 C A 0.354217 -2.4699e-05
18:38770469 A G 0.286455 -1.7718e-05
18:38770713 G A 0.059425 -4.3806e-06
18:38783782 G A 0.065562 1.5770e-06
18:38794545 T C 1.945324 -3.8383e-06
18:38796118 A G 0.194011 2.3526e-05
18:38797642 A G 0.297236 -1.6272e-05
18:38798268 A G 0.021670 -4.1264e-07
18:38800617 A G 0.195072 2.1635e-05
18:38812558 A C 0.489741 -3.0458e-07
18:38813622 C T 0.170005 7.8281e-06
18:38814287 A G 0.048726 1.0752e-05
18:38814407 A G 0.134596 9.7580e-06
18:38819079 A G 0.091703 3.3497e-06
18:38836852 A G 0.021262 -1.9834e-05
18:38843441 A G 0.050987 -1.0993e-05
18:38845145 A G 0.197887 1.7404e-05
18:38846704 G A 1.662840 -2.5692e-06
18:38850168 C A 0.038568 -2.4067e-05
18:38850422 A G 1.806346 8.5462e-06
18:38852267 A G 0.081144 3.0296e-06
18:38852445 T C 0.124097 7.9415e-06
18:38855908 A G 0.055319 -1.7971e-05
18:38871474 A G 1.385220 2.8964e-05
18:38872461 A G 0.047312 3.7230e-06
18:38874118 C G 0.039203 -1.2343e-05
18:38884870 C G 0.148297 6.8168e-06
18:38887687 A G 0.045751 1.3786e-05
18:38893968 A G 0.076078 -7.6807e-06
18:38896458 C T 0.063740 -3.0630e-07
18:38898759 G A 0.049134 3.6064e-06
18:38905735 T C 0.368374 3.6876e-06
18:38927535 T C 0.053598 -2.9707e-06
18:38932167 T C 0.071202 1.3974e-05
18:38937525 A G 0.169474 1.0812e-05
18:38944999 C T 0.029915 1.2949e-05
18:38952548 A G 0.052330 -5.7887e-06
18:38953296 G A 0.563745 5.4398e-05
18:38953704 A G 1.350144 9.6319e-05
18:38955125 A G 0.349022 -1.0835e-05
18:38961342 C T 0.094403 -1.2274e-05
18:38961677 C T 0.204656 -4.8959e-05
18:38971382 T C 0.037391 -2.4572e-05
18:38984042 T C 0.097147 -7.0847e-06
18:38986268 T C 0.099496 2.7837e-06
18:38996389 G A 0.022956 -6.5003e-07
18:39003483 A G 0.090894 1.7147e-05
18:39023000 C A 0.165344 -2.8189e-05
18:39029393 C T 0.153961 -9.4145e-06
18:39043755 A C 0.430571 1.1023e-04
18:39045567 T C 0.048546 1.8591e-05
18:39047694 A G 0.132216 -7.1821e-06
18:39053155 T C 0.061853 4.9872e-06
18:39063511 G T 0.074847 -1.1359e-05
18:39066030 G C 0.045697 -1.8028e-05
18:39069504 C T 0.041638 -9.0938e-06
18:39080215 A G 0.024139 -2.4994e-05
18:39080859 G A 1.735436 2.1618e-05
18:39082090 T C 0.343382 6.6358e-06
18:39095568 C A 0.086060 -1.2591e-05
18:39099404 T G 0.042685 -1.3191e-05
18:39113283 C T 1.213227 2.8012e-05
18:39120018 G A 0.173656 -3.1722e-05
18:39124690 G A 0.027399 -3.0269e-06
18:39139362 G A 1.563714 4.9424e-06
18:39146838 A G 0.597668 -6.7857e-06
18:39155031 T C 0.040067 -1.1947e-06
18:39169527 G A 0.067259 -8.3822e-06
18:39174777 G C 0.227302 3.6516e-06
18:39177716 T C 0.188779 2.0815e-05
18:39186422 A G 0.046805 1.0294e-05
18:39198827 A G 0.126218 -3.6200e-06
18:39228411 T G 0.028219 2.1563e-06
18:39234761 G T 0.244451 1.6859e-05
18:39236898 C G 0.187398 3.2524e-07
18:39240054 T C 0.951723 1.6305e-05
18:39242994 A G 0.091676 4.4610e-06
18:39243740 A G 0.033821 -4.6583e-06
18:39244832 C T 0.223980 1.6262e-05
18:39257033 G A 0.188819 -1.6049e-05
18:39261839 A G 1.379281 6.8473e-06
18:39269549 G A 0.036480 2.0522e-05
18:39272320 G A 0.264122 1.6632e-05
18:39273247 C A 0.110702 9.5900e-06
18:39277386 C A 0.028926 -7.7042e-06
18:39278013 G A 0.045252 -6.7658e-06
18:39278315 G A 0.121499 -5.4145e-05
18:39284092 A G 0.142385 -7.3576e-06
18:39287601 A G 0.141436 -7.7453e-06
18:39294665 G A 0.223708 1.6555e-06
18:39309757 A G 0.393043 -1.7715e-05
18:39313709 C T 0.052459 8.5167e-06
18:39323046 T G 0.027012 1.0877e-05
18:39325905 T C 0.092169 -3.5513e-05
18:39328302 G A 0.034801 -2.4445e-06
18:39332871 T A 0.094331 -2.6210e-06
18:39340392 C G 0.023391 -4.9307e-06
18:39345891 T C 0.128649 -2.8715e-05
18:39363191 A G 0.026284 -7.0664e-06
18:39363386 G C 0.517725 6.3454e-06
18:39365733 C A 0.643804 1.0694e-05
18:39375572 A G 0.042692 -3.8036e-06
18:39377737 T G 0.354350 -1.8115e-05
18:39382936 T C 0.214801 -5.3728e-06
18:39383067 G A 0.074735 2.4652e-07
18:39400603 T C 0.073069 -5.7100e-06
18:39402327 C A 0.053588 4.7684e-06
18:39403267 C T 0.400496 -7.3123e-06
18:39403703 T C 0.139593 9.9060e-06
18:39404256 A G 0.113996 -2.8967e-05
18:39406224 G A 1.025794 -1.7418e-06
18:39412979 C T 0.022653 5.1386e-06
18:39414933 A G 0.040230 2.4393e-05
18:39421278 T C 1.917952 1.0221e-05
18:39430498 C T 0.321324 6.2750e-07
18:39433794 T C 0.338493 -4.3373e-06
18:39439167 G A 0.525528 -1.8273e-05
18:39442386 A C 1.320042 2.8610e-05
18:39444777 T G 1.117936 7.6418e-06
18:39451986 T C 0.202993 4.0066e-05
18:39454647 T C 1.198998 1.3957e-05
18:39455369 C G 0.058650 -1.3320e-05
18:39456770 C T 0.366756 -4.8007e-07
18:39460842 C A 0.089789 -1.7283e-06
18:39463440 T C 1.083343 1.9101e-05
18:39465814 C T 0.091299 -1.5069e-06
18:39466539 A G 0.217980 -3.2307e-05
18:39467189 A G 0.320590 9.9690e-06
18:39467208 C T 0.364454 5.5080e-06
18:39470190 G A 0.242945 -7.9545e-06
18:39478862 A G 0.042114 2.3281e-06
18:39479059 C T 0.062975 -3.2517e-05
18:39480167 A G 0.058429 1.7940e-05
18:39481533 T C 0.381807 -9.2708e-06
18:39492890 A C 0.359766 2.3378e-06
18:39519256 G A 0.118300 -9.1001e-06
18:39521185 A G 0.023955 1.1713e-05
18:39523534 A G 0.027413 7.5545e-08
18:39528483 C G 0.138757 -6.1965e-06
18:39534825 T C 0.245586 -6.2122e-06
18:39547926 A G 0.236736 5.0735e-06
18:39548683 G A 0.025764 4.9526e-07
18:39562230 A G 0.087199 -2.2729e-05
18:39568172 T C 0.037945 -2.2443e-06
18:39572020 C T 0.050226 -3.6580e-05
18:39584412 C T 0.176764 -2.1205e-05
18:39594864 G A 0.051269 -4.7915e-07
18:39595251 G C 0.161668 3.8701e-05
18:39599738 T C 0.062788 -3.1443e-05
18:39605413 G A 0.482200 -5.4322e-07
18:39608982 A G 0.141399 -2.9488e-05
18:39614394 A G 1.975249 -4.8858e-06
18:39633186 T C 0.035600 2.5226e-07
18:39633412 C T 0.241853 -3.9543e-06
18:39633909 G A 0.022493 9.2399e-06
18:39670005 C A 0.734525 -1.5404e-06
18:39674971 A G 0.042987 -7.5863e-06
18:39675262 G A 0.039941 1.5652e-06
18:39678878 C A 0.324550 6.7603e-06
18:39681188 C G 0.042362 -3.6250e-06
18:39697934 A G 1.499050 6.0705e-06
18:39700979 G A 0.173265 4.2088e-05
18:39702143 T C 1.030377 -1.8602e-05
18:39712323 A G 0.027042 -2.2173e-06
18:39723871 A G 0.589805 -6.5486e-06
18:39744969 A G 1.035334 -4.5096e-05
18:39747202 G T 0.373919 9.2402e-05
18:39755254 A G 0.050549 9.5192e-06
18:39759002 T C 0.081783 -3.7279e-06
18:39770564 T C 0.031309 -5.2669e-06
18:39771857 A G 0.235142 6.1375e-05
18:39772410 A C 0.033910 3.2242e-05
18:39778311 T C 0.129166 5.6588e-06
18:39791331 C T 0.033298 -1.0919e-05
18:39797072 A T 0.078121 -4.8253e-06
18:39804913 A G 0.057039 -1.0597e-05
18:39808660 T G 1.639262 -2.0986e-05
18:39816534 A G 1.216545 -2.7221e-05
18:39822826 C A 0.056746 7.3911e-06
18:39824449 T C 0.686162 1.3566e-05
18:39838071 G A 0.047343 1.9232e-06
18:39838719 C T 0.090595 1.0185e-05
18:39846611 C G 0.069822 8.7916e-06
18:39854594 G A 0.241714 -3.4166e-05
18:39856960 G A 1.652062 1.2563e-06
18:39865290 T A 0.026576 1.8663e-06
18:39870310 A G 1.437890 2.6374e-05
18:39878775 G A 0.062013 -1.8017e-05
18:39879452 C G 0.186837 -2.5829e-05
18:39881864 A G 0.070441 8.2329e-06
18:39882851 G A 1.641081 8.0883e-06
18:39892281 A G 0.283746 -1.4919e-06
18:39902655 T G 0.061778 -4.7158e-06
18:39905310 A C 1.243519 -2.6108e-05
18:39906100 T C 0.144659 2.0468e-05
18:39909598 C T 0.030969 2.0195e-05
18:39910535 T C 0.060068 -7.3683e-07
18:39925134 A G 0.606596 2.1464e-05
18:39933692 C T 0.033811 -5.3749e-06
18:39937220 A G 0.046635 -1.1802e-06
18:39938510 C A 0.036970 4.2764e-06
18:39939110 C T 0.093036 -9.9363e-07
18:39945791 T C 0.051018 -1.1095e-05
18:39949340 A C 0.027712 1.7737e-05
18:39950209 C T 0.033492 -2.5926e-07
18:39966581 T G 0.190104 -2.8039e-05
18:39972643 T C 0.024673 2.1491e-05
18:39983324 A G 0.067119 -1.9025e-05
18:39996521 G T 0.077795 -6.4033e-06
18:40011482 G A 0.190298 -1.0580e-05
18:40013669 T C 1.600222 -3.2180e-05
18:40014608 A G 0.027749 -2.3209e-06
18:40023782 A G 0.253297 -1.5182e-06
18:40028311 G A 1.636970 -2.1769e-05
18:40037070 C T 0.036528 -1.4802e-06
18:40050031 A G 0.055213 -1.2513e-05
18:40050171 C T 0.284412 1.1081e-05
18:40062993 T C 1.593133 -2.4933e-05
18:40064000 C T 0.213009 -1.8896e-05
18:40070199 G A 0.253776 -3.2406e-06
18:40075956 T C 0.237022 -6.8474e-06
18:40082745 T G 0.063159 4.0700e-06
18:40097087 T C 0.394876 3.1006e-05
18:40098512 G A 0.649720 2.2347e-05
18:40098882 C T 0.033396 -7.6022e-06
18:40101187 A G 0.036449 2.0376e-05
18:40102641 A C 0.246780 -9.4602e-06
18:40105657 C T 0.254905 -1.6227e-06
18:40115694 A G 0.170943 -8.3892e-06
18:40140404 A G 1.435269 -4.2446e-05
18:40160210 T A 0.076340 -1.2179e-05
18:40160870 G A 0.030724 5.7839e-07
18:40162858 G A 0.034678 1.8517e-07
18:40164546 C T 0.065834 1.8620e-05
18:40166260 G A 0.029490 2.1489e-05
18:40176288 G A 0.238498 -2.1292e-05
18:40178611 G A 0.029473 -3.8631e-06
18:40183618 A G 1.527112 8.1566e-08
18:40184499 T C 0.048308 -9.7074e-07
18:40185792 T C 0.062366 5.4443e-06
18:40187197 A G 0.435351 -1.6998e-05
18:40195139 G T 0.321202 8.0074e-06
18:40196128 C G 0.944460 5.5166e-06
18:40196798 C A 0.695991 -1.7462e-05
18:40202685 G A 0.138363 5.7141e-05
18:40204096 G A 0.125406 3.8735e-05
18:40206520 G C 0.033294 1.7003e-05
18:40215575 C T 0.378968 3.9240e-06
18:40221154 T G 0.036813 3.2000e-06
18:40221235 A G 0.065032 -2.4448e-05
18:40222717 G A 0.082684 -1.8124e-05
18:40225279 G A 0.250798 -4.0048e-06
18:40230306 A G 0.050535 -8.4051e-06
18:40239420 G T 0.188044 -2.0137e-05
18:40248411 G A 0.036331 -1.2655e-05
18:40253155 T G 0.520376 4.0148e-05
18:40268779 C T 0.046244 -1.4666e-06
18:40270628 G A 0.062999 6.1848e-06
18:40277374 A G 0.037918 1.7109e-05
18:40287151 T G 0.020331 1.6298e-05
18:40287391 A C 0.055288 2.6548e-06
18:40288293 T C 0.547756 2.8006e-05
18:40291799 G T 0.056532 1.1708e-05
18:40292927 A G 0.046108 1.2024e-05
18:40299484 T C 0.065589 1.0579e-05
18:40310331 T C 0.037214 6.0200e-06
18:40310696 T C 0.380634 6.5686e-06
18:40322876 T C 0.036065 -1.3393e-05
18:40323497 T G 0.702199 -5.9859e-06
18:40323567 T C 0.041318 -4.6324e-06
18:40324824 G T 1.368728 -8.6409e-06
18:40324855 T C 0.077111 -1.1136e-05
18:40330415 G A 0.063791 -1.3555e-05
18:40358172 T C 0.175257 1.4180e-07
18:40374489 A G 0.030598 -9.9233e-06
18:40374649 A C 0.030894 2.1230e-05
18:40377844 G A 0.355434 9.0291e-06
18:40386803 G A 0.022813 9.3570e-06
18:40399779 G T 0.032169 8.5012e-08
18:40403562 A G 0.153944 -1.4027e-06
18:40416250 G A 0.044381 5.7756e-06
18:40420881 C G 0.087209 2.3639e-06
18:40423951 T G 0.032431 -9.2363e-07
18:40427025 T C 0.083806 -1.5325e-06
18:40428216 T C 0.267019 3.9599e-06
18:40440735 A G 0.020593 8.8766e-06
18:40456417 T C 0.070512 -6.1899e-06
18:40461367 A G 0.743211 1.5830e-05
18:40483581 C T 1.876474 -1.5931e-06
18:40484792 T C 0.080963 -9.5765e-07
18:40496697 C T 0.286673 1.5592e-05
18:40499029 T C 1.824205 -6.1553e-06
18:40503349 C G 0.347101 4.1495e-06
18:40509100 C T 0.198968 -4.0954e-05
18:40511407 G A 0.078539 -4.3446e-05
18:40512264 T C 0.142531 -6.5331e-07
18:40514416 C T 0.038683 1.1496e-05
18:40517898 G A 0.575940 -1.7276e-05
18:40517986 T G 0.056848 -1.0668e-05
18:40526104 T C 0.119708 -1.2404e-05
18:40529847 C T 0.152234 -9.5494e-06
18:40538677 A G 1.451017 5.8959e-06
18:40538868 G A 0.022840 -4.0591e-06
18:40552063 G T 1.977010 5.9786e-06
18:40557163 C T 0.116087 3.8613e-07
18:40560697 A G 0.280893 -2.4109e-05
18:40582943 C T 0.174282 -2.6356e-05
18:40591084 A G 0.217935 -4.6188e-05
18:40591894 T C 0.092417 8.7281e-06
18:40592337 C T 0.219748 -4.1632e-05
18:40595767 C T 0.087685 4.7784e-06
18:40618763 C T 0.025716 1.6296e-05
18:40619706 A G 1.859064 -9.6563e-06
18:40622639 T C 0.327434 2.4608e-06
18:40638098 G T 0.110814 -1.0785e-05
18:40639041 C T 0.101519 7.2151e-06
18:40642244 T A 0.034304 -1.0557e-05
18:40655470 A C 0.099530 1.6932e-05
18:40666583 T C 0.190645 -3.0371e-05
18:40670588 T C 0.020953 -4.3265e-06
18:40677254 C G 0.023030 -7.2289e-06
18:40678235 C T 0.624445 -5.9036e-06
18:40687220 G A 0.210381 -3.2562e-05
18:40697654 G A 0.097551 1.8981e-05
18:40700439 C T 0.032992 2.0753e-05
18:40704374 C A 0.023068 7.8316e-06
18:40713224 G A 0.088368 9.6764e-06
18:40722195 A G 0.022803 -3.9347e-06
18:40728372 G A 0.220693 1.8052e-06
18:40735531 A G 0.744969 -2.0135e-05
18:40737958 G A 0.153478 2.8102e-05
18:40740904 A G 0.131641 -5.4598e-06
18:40756768 G A 0.508379 -1.8797e-05
18:40776444 T G 0.307368 2.1417e-05
18:40808798 T G 0.401451 -5.6907e-06
18:40816656 G T 0.111494 -2.7313e-05
18:40823162 G A 0.061843 -5.5911e-06
18:40825387 C T 0.021647 3.3901e-07
18:40834160 A G 0.021245 -5.6346e-06
18:40847908 C A 0.043718 5.1163e-06
18:40850986 T G 0.172337 1.1192e-05
18:40872273 C T 0.441436 7.2144e-06
18:40876063 T C 0.089347 -1.9517e-06
18:40892979 T G 0.072233 -3.5351e-06
18:40895665 G A 1.977653 1.0663e-05
18:40896137 A C 0.096354 -4.3747e-06
18:40899888 C T 0.089256 3.6233e-06
18:40901976 T C 0.144713 -1.9656e-05
18:40925690 G A 0.170508 9.4375e-06
18:40933968 T C 0.565832 -6.6948e-06
18:40942574 G C 0.473548 -1.7595e-06
18:40943426 A G 0.075983 6.8897e-06
18:40946409 G C 0.686030 4.2256e-06
18:40964369 A G 0.023704 7.7352e-06
18:40970397 G A 0.113571 2.4136e-05
18:40971984 G A 0.130553 9.1654e-06
18:40972892 C A 0.425974 5.4415e-07
18:40988064 T C 0.054571 -1.6893e-06
18:40988439 G C 0.394407 -7.0819e-06
18:40990377 C T 0.538603 -9.3286e-06
18:41002846 A G 0.661558 -1.4400e-05
18:41008965 A G 0.076768 1.8571e-06
18:41012939 A G 0.428898 2.2108e-05
18:41013990 G A 0.080287 -3.1370e-06
18:41014155 C T 0.083551 5.2348e-06
18:41021722 T C 1.240289 9.6113e-06
18:41022206 A G 0.076962 -7.8085e-06
18:41023420 A G 0.319294 -1.4323e-05
18:41032735 T G 0.028426 -5.5498e-06
18:41034900 T C 0.162335 -2.8363e-07
18:41040953 G A 1.559495 2.4878e-08
18:41042547 G T 0.118950 1.5379e-05
18:41043652 A G 0.032105 -1.4529e-06
18:41060293 T G 0.076193 5.5531e-05
18:41063104 C T 1.966658 -1.8143e-05
18:41082209 G A 0.089942 5.6500e-06
18:41088500 A G 1.521353 -3.2519e-07
18:41088685 C T 0.189683 -9.4382e-06
18:41093183 G A 0.052806 1.8458e-05
18:41098256 C T 0.470192 2.3096e-05
18:41107148 C T 0.299422 -1.9646e-05
18:41119222 T C 0.056770 -1.1871e-05
18:41134775 T G 0.196785 -8.0219e-06
18:41141292 A G 0.071049 -4.0690e-07
18:41143412 T C 0.043654 3.2662e-06
18:41146660 T C 0.112463 5.2032e-07
18:41147697 T C 0.740444 2.5718e-05
18:41149067 T G 0.208307 -7.1360e-06
18:41150167 A G 0.537634 3.2189e-05
18:41154089 G T 0.288706 -6.0581e-06
18:41155806 C T 0.555429 1.7660e-05
18:41156992 G A 0.051045 4.1204e-05
18:41157177 A G 0.040533 3.6134e-06
18:41160220 A G 0.384619 2.0459e-05
18:41161522 T G 0.107502 7.0872e-06
18:41163669 T G 0.506053 -3.1366e-05
18:41174855 G A 0.526415 2.1583e-05
18:41187284 T C 0.032645 -6.3658e-06
18:41190293 A G 0.554161 -1.6901e-05
18:41192213 A G 1.634488 4.2046e-05
18:41200649 A G 0.081280 -7.0939e-06
18:41201651 A G 0.719062 -1.1516e-05
18:41211859 T C 0.252257 -2.5346e-06
18:41213971 T G 1.823600 -1.5514e-06
18:41215777 T C 0.025155 1.5743e-05
18:41228047 A G 0.080644 -7.9559e-06
18:41233502 C A 0.604689 4.0052e-05
18:41237998 G C 0.046435 3.0489e-05
18:41238559 G C 0.055257 -3.8035e-06
18:41243477 T C 0.061006 -1.5568e-05
18:41244185 G T 1.522447 3.7972e-05
18:41246545 A G 0.564112 2.9564e-05
18:41252197 G T 0.033373 9.3662e-07
18:41253453 T C 0.443554 2.9840e-05
18:41278756 C T 0.030486 -9.1485e-06
18:41283822 T C 1.071811 5.2479e-06
18:41306110 T C 0.092013 -1.1181e-06
18:41311124 C T 0.031173 -1.1582e-05
18:41311133 A G 1.825691 -6.8624e-05
18:41323196 C T 0.074551 -1.1712e-05
18:41324370 G A 0.889513 -8.2557e-06
18:41333004 A G 0.299048 -2.6614e-05
18:41339382 C T 0.513292 -3.4313e-05
18:41340086 T G 0.354102 -4.3990e-05
18:41345794 A G 0.376840 2.3548e-05
18:41351195 T C 0.058691 -1.1032e-05
18:41351345 A G 0.065283 -2.4983e-06
18:41355977 A G 0.096966 -3.9586e-05
18:41364337 C G 0.593432 7.4222e-06
18:41371912 G T 0.024887 1.0457e-05
18:41373097 G T 0.993523 -3.1598e-05
18:41379145 A G 0.029218 -9.8066e-07
18:41393388 G T 0.083398 9.2282e-07
18:41397884 G A 1.225140 -1.7415e-06
18:41406611 T G 0.573261 1.0199e-05
18:41406624 A G 0.026366 5.3505e-06
18:41413004 G A 0.257380 7.6656e-06
18:41413115 C A 0.691147 -1.7709e-05
18:41424097 A G 0.282410 1.8887e-05
18:41426151 A G 0.599861 -1.6862e-05
18:41435011 C T 0.082537 2.6680e-05
18:41448987 G T 0.116111 -1.9248e-05
18:41454348 T C 0.031982 1.6915e-06
18:41455829 A G 0.025482 -1.1458e-06
18:41464159 G A 0.743361 -2.7981e-06
18:41480418 A G 0.044742 1.9415e-05
18:41486749 T C 0.339707 4.5964e-05
18:41492184 A G 0.144741 -1.9536e-05
18:41499816 A G 0.113156 -1.3653e-05
18:41504114 C T 0.071270 -5.2924e-06
18:41509738 C T 0.563483 -7.3064e-08
18:41510594 A G 0.187691 4.5243e-05
18:41516808 T C 0.161668 -9.2112e-06
18:41529465 G A 0.976446 3.9745e-05
18:41536513 A G 0.051881 9.3429e-06
18:41554288 T G 0.093937 -7.0762e-06
18:41558306 G A 0.054421 -1.3161e-06
18:41563248 T C 0.027297 4.4700e-06
18:41573906 G A 1.166710 4.2830e-07
18:41586957 T G 0.073151 -1.5454e-06
18:41588906 A G 0.062540 -6.9731e-06
18:41592114 C T 0.057889 -1.4911e-05
18:41612379 A G 0.075935 -5.4346e-06
18:41617576 A G 0.634832 5.0699e-05
18:41619523 G A 0.078329 7.0863e-06
18:41619669 T C 1.137251 2.2191e-06
18:41624317 C T 0.039265 -9.2795e-06
18:41627213 T C 0.064138 3.0005e-06
18:41627797 C A 0.642502 -3.3645e-05
18:41629251 T A 0.024428 1.0959e-05
18:41635413 T C 0.097068 3.2095e-05
18:41655963 G A 0.055312 -3.8264e-05
18:41656493 C T 0.591321 3.4811e-05
18:41667660 A G 0.068472 5.0814e-06
18:41691948 A G 0.209643 -5.9367e-06
18:41701802 T C 0.024302 -8.9338e-06
18:41704789 A G 0.572690 3.0568e-05
18:41713306 T G 0.057528 -1.8627e-05
18:41720461 C T 0.060908 -1.4204e-05
18:41724969 A G 0.022939 -6.7664e-06
18:41728933 C G 0.235672 -3.6711e-05
18:41728970 G A 0.764110 -3.8500e-05
18:41729058 G A 0.020943 2.9712e-05
18:41730199 G A 0.045078 -3.1837e-05
18:41734199 T C 1.110729 -1.3899e-04
18:41737085 C T 0.081327 -1.1751e-05
18:41751006 C T 0.050134 -1.5005e-06
18:41756499 T C 0.030697 1.0709e-05
18:41761720 G A 0.308415 -3.5177e-05
18:41762394 G C 0.033954 -9.2488e-06
18:41763392 A G 0.099968 4.7020e-06
18:41794513 A G 0.341145 -3.2782e-05
18:41794925 A G 0.070026 2.9906e-05
18:41802686 G T 1.221553 -9.7849e-05
18:41806636 C T 0.023462 -9.1798e-06
18:41807852 C T 0.249775 -4.2395e-05
18:41809479 G A 0.142041 -4.0178e-07
18:41813423 G A 0.033424 -3.2012e-05
18:41823139 C T 0.216524 4.8344e-05
18:41829505 G A 0.043640 -2.3301e-06
18:41838320 G A 1.607487 1.3343e-05
18:41839685 T C 1.542391 2.3815e-05
18:41855285 G T 0.020392 8.6609e-06
18:41860013 T C 0.033672 -7.1165e-06
18:41867582 C G 0.265166 -1.2277e-05
18:41874083 C G 0.138876 1.3311e-05
18:41874178 T C 0.240231 5.5866e-05
18:41893207 G A 0.508508 1.5200e-05
18:41897509 A G 0.062492 3.8759e-07
18:41909118 T C 0.047145 -4.7349e-06
18:41943357 A G 0.281053 -1.8009e-05
18:41963022 T G 0.059120 -8.8586e-06
18:41967501 C A 0.339163 3.1855e-05
18:41968245 A G 1.721436 2.3453e-05
18:41985474 C T 0.050062 2.4119e-05
18:42004801 C T 0.050052 8.4361e-06
18:42006876 T C 1.479956 1.6069e-05
18:42007709 G C 0.076125 -3.2027e-06
18:42031332 A C 0.038653 -4.9635e-06
18:42031615 T C 0.051283 -2.8603e-06
18:42032856 G C 0.024931 -2.7527e-06
18:42033547 G A 0.233167 8.8555e-06
18:42038435 G A 0.336977 1.3104e-05
18:42040053 G A 0.032856 -1.1721e-05
18:42040585 A C 0.599161 1.2480e-05
18:42044784 G A 0.094923 6.9401e-06
18:42060853 T C 0.463583 7.5853e-06
18:42070177 G A 0.506186 -1.3796e-05
18:42085010 A C 0.283657 1.3494e-05
18:42085122 G T 0.095566 2.9023e-06
18:42088799 A G 0.020518 2.5172e-05
18:42094408 T C 1.921386 5.6892e-06
18:42095716 T C 0.111239 1.7831e-05
18:42098308 T C 0.138138 1.5474e-05
18:42099615 A C 0.029378 2.0409e-05
18:42104424 C T 0.090282 -1.8872e-05
18:42104777 T C 0.050086 -2.2571e-05
18:42121775 G A 0.072069 3.3910e-06
18:42127194 T C 0.959172 1.5627e-05
18:42136914 G T 0.302401 8.8017e-06
18:42144022 T C 0.057477 -2.2774e-05
18:42146367 G A 0.238453 -1.0533e-05
18:42146531 T C 0.028287 -5.0179e-08
18:42151268 A G 0.553121 -5.2001e-06
18:42162538 A G 0.325907 4.1129e-06
18:42186284 C T 0.028841 -3.7471e-06
18:42192225 C T 1.855287 -6.0163e-06
18:42194394 T C 0.075626 3.0895e-05
18:42195522 C A 0.072528 8.2414e-06
18:42201588 C T 0.054061 -2.1586e-05
18:42203453 T C 0.211506 2.9826e-05
18:42209961 G T 0.047278 -1.7258e-05
18:42219956 G A 0.197088 -2.7134e-06
18:42222364 T C 0.418719 1.3961e-05
18:42223770 C A 0.607949 -1.0744e-06
18:42224082 A G 0.044510 -1.0970e-05
18:42231094 G A 1.270857 -9.0268e-06
18:42233012 T C 0.307687 5.0626e-05
18:42238508 T C 0.030415 -4.6389e-05
18:42242174 G C 0.076907 -1.8095e-05
18:42244379 T C 0.129530 -2.4924e-06
18:42252408 T C 0.078906 5.3580e-06
18:42258258 C T 0.163076 -2.0980e-05
18:42262428 G A 0.038214 9.1176e-06
18:42280093 A G 1.735317 2.6856e-06
18:42282685 T G 0.030160 1.9936e-05
18:42287432 G A 0.076935 6.3161e-06
18:42289601 T G 1.336321 -3.9729e-06
18:42292084 T C 0.305505 1.4765e-05
18:42301842 T G 0.390245 1.7701e-05
18:42304100 G A 0.527527 1.3425e-05
18:42304171 T G 0.053010 -8.1783e-07
18:42309987 C A 0.026461 1.2536e-05
18:42317790 G T 0.436479 -1.3720e-05
18:42318188 T C 0.058508 -1.0848e-05
18:42319288 C T 1.560063 -1.6348e-05
18:42325886 A G 0.511238 -1.2552e-05
18:42329076 A C 0.241670 -6.3500e-06
18:42330056 T C 0.492553 1.4255e-05
18:42332055 A C 1.389953 -1.6565e-05
18:42338029 G A 0.150956 7.5730e-06
18:42341508 G T 0.412045 -1.4286e-05
18:42343750 T C 0.068942 8.0675e-06
18:42343809 A C 0.052123 2.9247e-06
18:42348576 A G 0.142204 1.4014e-05
18:42351071 C T 1.640380 -5.8629e-06
18:42351179 C G 0.411239 1.6909e-05
18:42355348 A G 0.059082 1.2981e-06
18:42359256 A G 0.084829 -3.3885e-06
18:42361969 T C 0.129829 -4.1374e-06
18:42368549 A C 0.389497 4.0392e-06
18:42371293 A G 0.080814 -1.0756e-05
18:42391662 T C 0.021188 2.0628e-06
18:42408542 T C 0.156378 -5.1490e-06
18:42408630 T G 0.033468 -5.3946e-06
18:42411954 T G 0.083727 -2.1500e-05
18:42415090 G A 0.158435 1.0751e-04
18:42416764 T G 0.038224 3.3263e-06
18:42422317 G T 0.025142 -2.2713e-05
18:42425883 T G 0.630246 5.1950e-06
18:42432072 T C 0.036490 1.4669e-05
18:42433385 A G 0.049773 1.4516e-05
18:42437417 C T 1.767833 1.3753e-05
18:42438917 C T 0.144520 3.7745e-05
18:42439886 T C 0.819493 -9.8607e-06
18:42456653 A G 1.128221 -1.0996e-05
18:42457812 A G 0.073739 3.4154e-05
18:42464187 A G 0.058130 4.9112e-06
18:42470730 G C 0.094070 3.3136e-05
18:42493907 A C 1.763644 7.7574e-06
18:42500523 A G 0.205128 6.9972e-06
18:42503284 G A 0.491213 -7.8543e-06
18:42504850 G A 0.024798 -1.4195e-05
18:42514448 G A 0.934968 -5.9494e-06
18:42524209 A G 0.057386 -3.2030e-06
18:42525451 G A 1.377577 2.5478e-06
18:42526328 T C 1.178909 -1.8763e-05
18:42529996 C G 0.420619 5.7999e-05
18:42532606 A G 0.262514 -9.6141e-05
18:42532693 A C 0.229553 -1.4341e-05
18:42549873 A G 0.049352 3.2901e-05
18:42553350 G A 0.379998 -6.5007e-05
18:42554582 A G 0.103589 -3.3485e-05
18:42558001 G A 0.055771 -3.6344e-06
18:42558392 G A 0.041043 -3.9352e-06
18:42565261 T C 0.040417 -8.6427e-06
18:42570721 C T 0.169733 2.2641e-05
18:42573150 C T 1.922181 1.9724e-05
18:42573843 G A 0.095552 2.0443e-05
18:42576208 A G 0.021684 8.6014e-07
18:42578083 A G 0.519904 -1.4232e-05
18:42578965 A G 0.057991 -1.2950e-05
18:42588177 A G 0.089980 -2.4145e-05
18:42589714 A G 0.102175 3.1434e-05
18:42594280 C T 0.196224 -5.1355e-05
18:42598831 A G 0.033145 -8.1671e-06
18:42598849 C T 0.041668 -5.5824e-07
18:42600074 T C 0.599209 -4.0523e-05
18:42604409 T C 0.499913 2.5401e-05
18:42606925 G A 0.544910 4.0434e-06
18:42612091 T C 0.800617 1.7451e-05
18:42612810 T C 0.060286 -1.9588e-05
18:42613046 T C 0.076765 -2.1353e-06
18:42615244 C T 0.151873 -8.6120e-06
18:42616943 T C 0.810677 4.4782e-07
18:42618578 C G 0.033203 -2.1282e-05
18:42619378 T G 1.676779 1.6042e-05
18:42626036 A C 0.368038 1.8021e-05
18:42626173 G A 0.040910 1.2145e-05
18:42627583 A G 0.034580 -4.1052e-06
18:42629067 C A 0.425699 2.4983e-05
18:42633838 A G 0.070121 -1.9822e-05
18:42637790 T C 0.318771 -2.2547e-05
18:42652500 G A 0.071712 9.4911e-06
18:42655104 T C 0.027875 -1.2631e-06
18:42663382 C T 0.932959 -3.0886e-05
18:42663735 T C 0.042566 2.6749e-06
18:42677468 C T 0.540409 -3.3932e-05
18:42680242 T C 0.144846 -3.3514e-06
18:42682679 A T 0.034182 7.8474e-06
18:42689544 A G 1.272197 -5.6568e-05
18:42690982 T C 0.026468 -1.2973e-05
18:42695265 G C 0.053136 4.7732e-05
18:42701052 C A 0.044548 -2.4320e-06
18:42713485 T C 1.490356 -2.3280e-05
18:42725662 G A 0.349356 2.3564e-07
18:42732735 T C 0.160621 3.3780e-05
18:42736474 T C 0.804595 2.4161e-05
18:42737291 T C 0.047360 -2.7924e-05
18:42738741 A G 0.182081 -1.6109e-05
18:42741032 T C 0.240089 -6.7563e-06
18:42743827 T C 0.042984 4.6042e-06
18:42749311 A G 0.043800 1.8004e-05
18:42749678 A G 0.221679 -1.3242e-05
18:42754468 C T 0.226741 -3.2388e-05
18:42758793 C G 0.054618 5.9435e-06
18:42764407 A G 0.035800 6.1291e-06
18:42764967 G A 0.145485 -9.3092e-06
18:42783135 T C 0.356125 -3.6017e-05
18:42784049 T G 0.604988 -4.1492e-07
18:42788592 T C 0.081222 -3.0105e-05
18:42797736 C T 0.073899 1.2307e-06
18:42801202 A G 0.179732 3.3750e-05
18:42808059 G T 0.563058 3.1569e-05
18:42808945 G A 0.245284 1.4244e-05
18:42817147 A G 0.557612 2.7091e-05
18:42818171 G T 0.042535 1.0419e-05
18:42818646 C T 0.175502 2.5447e-05
18:42819958 T C 0.053935 -5.6404e-06
18:42823048 C T 0.187782 -9.7211e-07
18:42823514 G A 0.436734 1.8739e-05
18:42826367 A G 0.033801 1.0151e-05
18:42829030 T C 0.190132 5.3223e-06
18:42836955 G T 0.117848 1.3461e-05
18:42837859 A C 0.182200 -2.2103e-05
18:42837872 G A 0.922963 9.1258e-06
18:42839275 G A 0.091176 2.0262e-05
18:42843207 T C 0.410168 -1.0408e-05
18:42843373 T C 1.152553 -5.5853e-06
18:42847744 G A 0.046812 -1.4490e-05
18:42849564 G A 0.094100 1.1917e-05
18:42855600 C T 0.211326 -6.2276e-07
18:42859635 T G 0.111273 6.5573e-06
18:42864543 A G 0.070397 9.0980e-06
18:42865210 T G 0.121768 1.4747e-05
18:42868041 A C 1.215794 4.9046e-07
18:42870971 A G 0.060333 -5.6086e-06
18:42875827 C T 0.363302 -7.0297e-06
18:42877575 G A 0.643131 2.9732e-06
18:42879087 G A 0.278377 9.5559e-06
18:42886820 T C 0.081348 1.0538e-05
18:42889900 G A 0.034107 -1.6854e-05
18:42895221 G C 0.045255 5.7236e-06
18:42907637 G A 0.033509 1.4627e-05
18:42909022 C T 0.034736 5.3004e-06
18:42910347 G A 0.239721 1.1089e-06
18:42913592 C T 0.156800 1.0230e-06
18:42920563 T C 0.233068 -1.5456e-05
18:42924995 G A 0.159302 -1.5980e-05
18:42928246 C T 0.052452 1.8655e-05
18:42930030 T C 0.057692 -8.5937e-07
18:42939704 A C 0.034348 -5.9530e-06
18:42953583 T G 0.056073 -6.8195e-06
18:42956672 A T 0.843669 -1.3442e-05
18:42957842 C T 0.060765 1.0941e-05
18:42964155 T C 0.153305 1.6838e-05
18:42967340 G A 1.464310 1.0416e-05
18:42967932 C T 0.049692 -2.4666e-06
18:42972289 G A 1.054656 -3.8816e-05
18:42988275 A C 0.051409 -1.4994e-05
18:42989047 T G 0.086124 2.4741e-05
18:42990841 A G 0.198723 1.3257e-05
18:42990931 G A 0.985653 -1.3161e-05
18:42991234 A G 0.069016 -1.7643e-05
18:42991252 A G 1.189792 6.2948e-08
18:42991515 A G 1.155103 -8.6238e-06
18:42993234 T C 0.145747 8.8535e-06
18:42994813 G C 0.807601 -1.0485e-05
18:43000393 T C 0.075857 -1.6857e-06
18:43013572 A G 1.078250 1.1685e-06
18:43019644 T C 0.029898 -8.3996e-06
18:43030862 A G 0.149160 1.1756e-05
18:43032436 A G 0.086825 -1.7708e-05
18:43033662 A G 0.552216 3.1547e-06
18:43035743 A G 1.671740 1.3874e-05
18:43035824 C T 0.024713 2.6979e-06
18:43041653 A C 0.134847 -9.3974e-07
18:43043685 C T 0.579816 1.5465e-05
18:43044862 C T 1.144989 1.1944e-05
18:43049816 C T 0.551869 -2.1821e-06
18:43061950 C T 0.053302 3.6003e-05
18:43065460 C T 1.077669 -7.7013e-06
18:43069081 C T 0.236665 1.0154e-05
18:43081092 C G 0.046921 2.3019e-05
18:43085771 T C 1.830740 -4.1637e-05
18:43093773 G C 0.051772 7.2927e-06
18:43100316 C T 0.135905 -1.6833e-06
18:43101234 T C 0.029051 -1.5579e-05
18:43101269 A C 0.244026 -9.6485e-06
18:43102067 T G 0.020423 8.1097e-06
18:43107597 A G 0.074099 -1.5029e-05
18:43117400 A G 0.189934 9.2551e-06
18:43117948 C T 0.023574 1.1540e-06
18:43129717 G T 0.187201 9.2252e-06
18:43138006 A G 0.243288 -1.7152e-05
18:43139199 G A 0.040244 2.1299e-05
18:43142683 C T 1.937695 -1.4486e-05
18:43144642 C T 0.806081 -5.4952e-06
18:43146039 C T 0.033056 2.1744e-05
18:43150994 T C 0.162471 3.5233e-06
18:43151556 T C 1.872748 3.3093e-06
18:43153917 A C 0.049634 -1.0443e-05
18:43153949 C T 0.146733 3.6219e-06
18:43160315 A G 0.135252 4.5674e-05
18:43164869 C G 0.051616 -1.9761e-06
18:43165374 G A 0.048689 1.4151e-05
18:43172115 A C 0.121948 1.1332e-06
18:43181592 C T 0.252495 -1.1893e-05
18:43182006 G A 1.448991 -3.8822e-06
18:43182342 C T 0.119018 -2.1791e-06
18:43183903 T C 0.042634 -1.3710e-05
18:43186842 A G 1.443507 -3.2661e-06
18:43198141 C T 0.791156 1.6776e-05
18:43202404 T C 1.422829 5.7231e-06
18:43206985 G A 1.893783 2.9507e-05
18:43210194 A G 0.818392 9.8663e-06
18:43222080 G C 0.061612 8.6349e-06
18:43226100 A G 0.087127 -5.2521e-06
18:43229254 A G 0.768900 9.7435e-06
18:43229289 C T 0.997783 -4.1938e-06
18:43229858 A G 0.038003 2.5087e-05
18:43232632 T C 1.955231 8.1327e-06
18:43232661 C G 0.090833 1.2656e-05
18:43236138 C A 1.649808 -5.9611e-07
18:43236930 G A 0.032601 -1.0655e-05
18:43238612 A G 0.045065 2.2578e-06
18:43239974 C T 0.738540 3.5687e-06
18:43247784 T C 0.905679 -4.1037e-06
18:43250379 G A 0.782588 -2.1819e-06
18:43252883 A G 0.303206 -1.3906e-05
18:43253340 A G 0.067432 2.4495e-06
18:43260572 T C 0.176267 -1.8078e-05
18:43262359 A G 0.886786 -3.9203e-06
18:43262408 A G 0.034559 1.8584e-05
18:43262448 C A 0.026570 -8.7680e-06
18:43270700 A G 0.349434 -2.3873e-05
18:43272198 C T 1.299749 -1.1646e-05
18:43281109 A C 0.123475 -8.0334e-06
18:43295094 C A 0.754475 1.8165e-05
18:43296286 A G 0.182669 1.0694e-05
18:43296748 T C 1.044973 5.7992e-06
18:43297136 C G 0.411576 -1.2250e-05
18:43298035 A G 0.034804 -8.6908e-06
18:43298608 A G 0.372250 1.3731e-05
18:43299344 T C 0.027287 -4.3924e-06
18:43299709 T C 0.417944 -2.9104e-05
18:43303089 G A 1.666467 2.4341e-05
18:43304783 A G 0.053387 6.8189e-06
18:43307246 T C 0.979111 -7.9587e-07
18:43307455 T C 1.841446 -3.3572e-06
18:43308230 G T 0.048240 -2.0318e-05
18:43308376 T C 0.053472 5.4596e-06
18:43309911 T C 0.727134 2.5771e-06
18:43310138 A G 0.024115 6.2279e-06
18:43310415 A G 0.130985 -9.6895e-06
18:43314100 T C 0.126436 -1.1678e-05
18:43314962 G C 0.130577 -1.0031e-05
18:43316966 C T 1.086236 -1.2894e-05
18:43319274 A G 0.133735 2.0861e-06
18:43321412 G A 0.949492 -1.0925e-05
18:43337221 C T 0.063957 -7.8461e-06
18:43354484 A G 0.131594 -9.5206e-06
18:43354890 C T 0.102702 -7.6036e-06
18:43365140 T C 0.378176 2.1006e-06
18:43373121 T G 0.103327 -1.0844e-05
18:43383108 A G 1.265186 1.3589e-05
18:43395175 G C 1.915365 -7.9125e-06
18:43404617 T C 0.038343 -6.6759e-06
18:43411010 A G 0.067112 -1.2462e-05
18:43415923 T C 0.221662 -6.2977e-06
18:43419003 C T 0.276705 -9.8344e-06
18:43420177 A G 0.220611 -3.4128e-06
18:43424771 C A 0.042600 1.4617e-06
18:43425181 C T 0.055791 -6.0078e-06
18:43429337 G A 0.275620 -6.2575e-06
18:43436700 G A 0.080596 1.5743e-05
18:43444032 C T 0.105575 -1.4035e-05
18:43444838 T C 0.036806 9.0313e-06
18:43444886 C T 0.140535 1.3351e-05
18:43447222 T C 1.411113 2.3271e-05
18:43447276 G A 0.022214 1.8726e-06
18:43449231 C G 0.389497 2.2096e-05
18:43451931 A G 1.136214 2.5641e-05
18:43454201 A G 0.213006 1.4001e-05
18:43456075 T C 0.054904 -6.1933e-06
18:43457656 C T 0.262772 -2.0237e-06
18:43463034 A G 1.285837 1.0865e-05
18:43475042 G C 1.940048 -4.3484e-06
18:43481075 A G 0.281617 6.0909e-06
18:43481370 T C 1.560478 1.4333e-05
18:43496508 A G 0.028858 3.0662e-06
18:43496539 A G 0.064651 -1.3892e-05
18:43497710 G A 1.124661 1.3616e-05
18:43508607 G A 0.129897 -9.9656e-06
18:43508856 G C 0.080450 -1.6334e-05
18:43519825 T C 0.158918 -7.9740e-06
18:43521578 C A 0.048648 1.0545e-05
18:43523997 C T 0.031904 -4.4536e-06
18:43526047 A C 0.364913 -2.5722e-05
18:43526498 G A 0.040519 -2.7557e-06
18:43527407 G C 0.044018 -1.2444e-06
18:43530760 C T 0.045102 -7.0618e-06
18:43531186 T C 0.028392 -2.3402e-05
18:43534824 C T 0.158670 -6.4163e-06
18:43543239 T C 0.319611 2.7513e-05
18:43552295 A G 0.028647 -1.1394e-05
18:43554371 G T 1.638041 4.8271e-06
18:43556952 T C 0.283528 -1.3117e-05
18:43557138 A G 0.035209 -2.7648e-06
18:43557625 T C 0.480779 5.3910e-06
18:43561288 C T 0.051276 -1.3232e-05
18:43563236 A G 0.083557 -7.3049e-06
18:43566304 G T 0.875726 3.8959e-05
18:43566645 T C 1.179936 2.1566e-06
18:43568717 C T 0.266991 -4.6195e-05
18:43573649 G A 0.056590 -2.1557e-06
18:43577865 C G 0.262504 -6.1613e-05
18:43582892 A G 1.206716 1.1860e-05
18:43583205 G T 0.083639 -6.9585e-06
18:43586808 A G 0.060014 1.2203e-05
18:43592337 T C 0.882642 4.5427e-05
18:43593177 T C 0.163783 -1.5662e-05
18:43593580 A G 0.181911 -1.2576e-05
18:43594751 C T 0.038785 -1.0079e-06
18:43600271 C T 0.355985 -1.6000e-05
18:43600974 G T 0.020950 -6.0819e-06
18:43611400 A G 0.028419 1.0993e-05
18:43615750 C T 0.211421 3.3404e-06
18:43616784 C T 0.778893 -1.3673e-06
18:43628043 A G 0.149905 2.2174e-06
18:43637243 A G 0.113020 -7.0077e-06
18:43641707 T C 1.065671 1.3995e-05
18:43653292 G A 0.156490 -1.8166e-05
18:43660089 G A 0.040652 -4.0390e-06
18:43668207 C T 0.034501 -1.4040e-05
18:43678911 G A 0.846471 1.4504e-05
18:43679109 C T 0.118222 -1.8324e-05
18:43685011 T C 0.040047 -8.9131e-06
18:43694139 C A 0.163355 -1.5420e-05
18:43698309 T C 1.117936 3.4245e-07
18:43701587 A G 0.283338 -3.2916e-05
18:43707818 G A 0.088973 1.0609e-06
18:43719682 A G 1.470702 6.3076e-06
18:43724520 T C 1.052996 3.2595e-05
18:43727564 C T 0.402760 -2.0905e-05
18:43728832 T C 0.303567 -1.3006e-05
18:43736759 T C 0.030894 -6.7999e-06
18:43743600 C T 0.070230 1.8147e-06
18:43752429 T C 0.122584 -3.0949e-05
18:43771653 G A 0.050790 1.1515e-05
18:43778986 G A 0.063036 1.1419e-06
18:43789020 C T 0.026073 5.8940e-06
18:43794138 G A 0.033199 6.1357e-06
18:43802953 A G 0.043800 -2.3276e-05
18:43804403 C T 0.042991 -4.2671e-05
18:43806612 C T 0.046088 3.4548e-05
18:43835273 A G 0.075041 6.5192e-06
18:43837255 A C 0.720324 -8.5151e-07
18:43841430 A G 0.026073 -1.0562e-05
18:43844002 T C 0.041576 9.8041e-07
18:43852930 G A 0.098527 -5.2377e-06
18:43856724 A G 0.285714 8.7795e-06
18:43857547 G A 0.385224 -2.7894e-05
18:43865787 A C 0.120289 -1.0060e-05
18:43866119 A G 0.049811 5.7126e-06
18:43866735 A C 1.268321 4.3911e-05
18:43867311 A G 0.862722 4.1032e-05
18:43873021 A G 0.098670 3.2582e-05
18:43879327 T C 0.845937 3.1611e-05
18:43880955 T C 1.219778 5.5445e-05
18:43881217 A G 0.107621 1.1268e-05
18:43890429 T C 0.860937 4.4530e-06
18:43891592 C T 0.427415 1.9618e-05
18:43900084 C A 1.624843 2.2959e-06
18:43904504 G A 0.080290 -3.1865e-05
18:43905228 A G 0.073946 -2.8931e-05
18:43911545 C T 0.066694 3.8774e-05
18:43911621 T C 1.088205 5.2711e-06
18:43920747 T G 1.391017 -4.2154e-05
18:43927600 T C 0.028232 5.9388e-06
18:43930243 T C 0.163559 8.1269e-06
18:43931577 T C 1.345021 -1.1353e-04
18:43936832 T G 0.381790 6.9006e-05
18:43940065 T C 0.947575 -3.1679e-05
18:43940298 A C 0.021779 -2.2156e-05
18:43943801 T C 0.063519 -1.2706e-05
18:43944319 A G 0.662479 -4.7779e-07
18:43945004 G T 0.974189 -2.6857e-05
18:43946861 T C 0.347781 -1.1304e-05
18:43947665 G T 0.375170 2.5015e-05
18:43948028 A G 0.023268 2.0998e-05
18:43948285 C T 1.203354 3.3936e-06
18:43949596 T C 0.400299 -4.8204e-05
18:43950344 C G 0.083812 5.5008e-06
18:43953775 A G 0.040815 -8.2846e-06
18:43957821 A G 0.452108 -1.7876e-05
18:43958511 A G 0.021483 -2.9987e-06
18:43960513 A G 0.047173 8.1994e-06
18:43961164 G C 0.765052 3.0760e-05
18:43961278 C T 1.818218 -1.1393e-05
18:43963417 G A 0.022143 1.0812e-06
18:43966170 A G 0.246103 -6.8898e-06
18:43966602 T C 0.836996 -1.0473e-05
18:43969971 A G 0.047424 -2.1078e-05
18:43971109 T G 0.281866 3.4648e-05
18:43972917 C A 0.035079 -1.2164e-06
18:43974865 G A 0.220346 -1.9271e-05
18:43983954 T G 0.430288 -2.9057e-05
18:43990779 C T 0.339846 4.0482e-05
18:43994397 T C 0.046809 -7.0331e-07
18:44001700 C G 0.021232 -9.8417e-06
18:44002268 A C 0.357226 -2.0875e-05
18:44007562 T C 0.043803 -9.6083e-06
18:44008020 T C 1.621280 1.4875e-05
18:44010734 T G 0.045252 -1.7511e-05
18:44011434 G A 0.193895 -1.4158e-05
18:44016974 T C 0.046438 1.2479e-07
18:44030044 T C 1.603397 7.8812e-06
18:44036029 G T 0.038663 5.4945e-06
18:44037098 T C 0.049899 2.0285e-05
18:44037598 A G 0.032699 -2.9636e-06
18:44040660 C T 0.524409 1.8183e-05
18:44041967 G T 0.580628 7.5206e-06
18:44045044 A G 0.511851 7.1187e-06
18:44048586 T C 0.032023 7.6534e-06
18:44048587 T C 0.208260 -2.8027e-06
18:44049008 G A 0.439332 1.2663e-05
18:44049878 G A 0.022956 1.6480e-05
18:44058483 T C 0.043212 4.4079e-05
18:44059421 A C 0.146427 1.0556e-05
18:44063598 A G 0.668929 3.0906e-05
18:44063942 T A 0.102137 -1.0093e-05
18:44066828 C T 0.293095 6.2782e-06
18:44068813 T C 0.227462 2.7297e-05
18:44071410 T C 0.028776 1.0236e-05
18:44075486 C A 1.117042 1.9138e-05
18:44080015 A G 0.045456 -1.1935e-05
18:44080818 T C 0.073732 1.1466e-05
18:44086231 A G 0.839688 1.3551e-05
18:44090273 T C 0.065317 3.9712e-06
18:44090658 T C 0.114744 -2.6233e-06
18:44098924 G A 0.078420 -2.4599e-05
18:44105263 C T 0.026536 6.2335e-07
18:44107314 G A 0.169315 -1.8852e-05
18:44117027 G A 0.206655 1.8259e-05
18:44122010 C T 1.666290 8.9459e-06
18:44122375 C G 0.033583 4.6322e-06
18:44126909 C T 1.677153 1.5019e-05
18:44128048 A G 0.322143 -2.0042e-05
18:44128244 T G 0.081973 -2.2103e-06
18:44129258 T C 1.471300 -8.9976e-06
18:44130099 A G 0.272778 1.7582e-05
18:44131362 A G 0.088647 1.0549e-05
18:44131595 T C 1.417145 5.4685e-07
18:44134563 A G 1.009302 -1.0649e-05
18:44137400 T C 0.041937 1.2664e-05
18:44138770 C T 0.062761 -1.5289e-05
18:44139221 T C 0.195911 -6.2980e-06
18:44143153 T C 0.159353 5.4164e-06
18:44143946 C A 0.103497 3.1452e-05
18:44149256 G T 0.436847 -1.5739e-05
18:44149474 A G 0.294669 -1.4445e-05
18:44151895 C T 1.021290 3.1012e-05
18:44154617 C T 0.127684 -1.3741e-05
18:44156753 A G 0.033441 -4.0818e-06
18:44157034 T C 0.035899 5.9817e-06
18:44157764 A C 0.022412 6.2044e-06
18:44161358 G A 0.226262 -1.6210e-05
18:44168737 T C 0.574533 6.5527e-06
18:44171097 A G 0.034624 -1.8506e-05
18:44178378 C T 1.715425 2.2117e-06
18:44181227 T C 0.168750 -1.4214e-05
18:44181596 A G 1.483557 8.9182e-06
18:44192329 T C 1.728228 -1.3712e-05
18:44197181 C T 0.365902 1.5446e-05
18:44199918 C T 0.112174 -9.9679e-06
18:44200662 C T 0.020185 -7.0608e-06
18:44201331 G A 0.224691 -8.0779e-06
18:44204497 T C 0.060534 -5.1333e-06
18:44206952 A G 0.155416 9.7354e-06
18:44210619 A G 0.257016 -3.7514e-06
18:44222589 A C 0.158065 1.3961e-05
18:44222993 C A 0.130829 -4.6468e-06
18:44223078 T C 0.028205 5.7689e-06
18:44226773 A C 0.254361 -3.4520e-06
18:44230728 A G 0.089837 5.3344e-06
18:44230788 C A 0.052888 -1.1270e-05
18:44231396 G A 0.788222 7.4926e-06
18:44233245 G T 0.072195 -2.3647e-05
18:44236995 T A 0.058610 -1.2006e-06
18:44242245 G A 0.242547 7.7918e-06
18:44245012 T C 0.085172 1.9719e-05
18:44247318 A G 0.538331 -9.1257e-06
18:44249216 A G 0.107101 -1.1754e-05
18:44254122 A C 0.589118 -5.4889e-06
18:44258926 A G 0.124542 -4.0052e-06
18:44265900 C T 0.175305 1.7745e-05
18:44266772 C A 0.098194 -5.1611e-06
18:44268351 T C 0.029347 -2.3547e-06
18:44273621 A G 0.370496 5.4650e-06
18:44275622 G A 0.109423 7.6602e-06
18:44279003 C A 0.022228 -2.0334e-05
18:44284184 G A 0.703814 1.6482e-06
18:44285701 G A 0.722894 -1.7346e-06
18:44289481 G C 0.032631 -9.2017e-06
18:44290011 C A 0.023051 -2.1990e-05
18:44292509 T C 0.099533 -5.5672e-06
18:44293889 T C 0.056362 1.3039e-05
18:44293953 A G 0.026910 -7.7476e-06
18:44294242 T C 0.340662 3.1470e-06
18:44297911 A C 1.774242 3.5812e-06
18:44298981 G A 0.427436 -1.4859e-05
18:44302640 T C 0.115040 1.0351e-05
18:44302675 T C 0.033247 1.1206e-05
18:44307692 A G 0.091717 -8.1554e-08
18:44307719 A G 1.482680 2.1882e-06
18:44308614 A C 1.224922 -6.5667e-06
18:44311997 A G 0.741284 -7.9444e-07
18:44312199 C G 0.091836 -5.1258e-07
18:44314151 T C 0.253270 2.1913e-05
18:44314410 T C 0.395964 1.2793e-05
18:44316375 T C 0.091965 5.2274e-06
18:44317081 G A 0.846342 -1.9225e-05
18:44317306 A G 0.122921 -1.2223e-06
18:44320004 T G 1.549524 -5.7369e-06
18:44329284 T A 0.033787 8.8507e-06
18:44329443 C A 0.132454 7.5219e-07
18:44330842 C T 0.652355 2.3251e-05
18:44331199 T C 0.101978 -4.0164e-06
18:44331694 G A 0.607898 6.1432e-06
18:44334496 G A 0.373759 5.9296e-06
18:44334701 A G 0.048736 -2.0607e-05
18:44335147 A G 0.215168 -8.6999e-06
18:44335976 T C 0.042015 -1.6341e-07
18:44339941 C T 0.043480 5.1248e-06
18:44342475 C T 0.995444 3.9266e-05
18:44343254 T C 1.104419 3.0815e-05
18:44345548 A G 0.160128 5.7723e-06
18:44351851 A G 0.427745 3.0815e-05
18:44372572 C T 0.029167 -2.4301e-05
18:44373583 T C 0.019219 -7.6916e-06
18:44381856 G T 0.073484 -6.3915e-06
18:44383996 T C 0.052626 2.2352e-05
18:44385150 T C 0.920369 -4.9148e-05
18:44391197 G A 0.061295 -1.2638e-05
18:44391266 A G 0.032533 -6.3645e-06
18:44392443 C T 0.026505 -2.9964e-05
18:44394444 T C 0.051558 -4.9143e-06
18:44406047 T C 0.134279 -4.0318e-06
18:44422728 T C 0.027814 9.0001e-06
18:44430446 C G 0.054717 -5.8385e-06
18:44431832 C T 1.090486 -3.7406e-05
18:44439766 C T 0.063855 7.0209e-06
18:44449840 A G 0.043297 -6.5562e-06
18:44458378 C T 0.036137 2.1820e-05
18:44469382 G A 0.051715 1.5744e-05
18:44510156 A G 0.171681 5.8637e-06
18:44522933 G A 0.061088 -1.6601e-05
18:44524331 T C 0.024333 -5.5788e-06
18:44526837 C T 0.056063 1.1247e-05
18:44536179 T C 0.042471 -3.1978e-06
18:44536304 G A 0.124111 9.5881e-06
18:44541614 T G 1.511323 -1.4970e-05
18:44559730 T C 0.072539 1.1186e-05
18:44560038 A C 0.036997 1.2495e-05
18:44560429 A C 1.088708 3.5485e-05
18:44560875 A C 0.917738 3.1209e-05
18:44569222 C T 0.031581 -1.4949e-05
18:44577461 C T 1.105078 2.4958e-05
18:44585420 T C 0.838855 2.4757e-05
18:44585955 A G 0.796300 1.8325e-05
18:44589856 T C 0.045068 3.3573e-07
18:44593746 G A 0.059969 4.8971e-06
18:44597829 G A 0.156099 1.3369e-05
18:44599275 G A 0.044368 -4.0486e-06
18:44608230 C T 1.189176 -1.8718e-05
18:44621382 T A 0.279802 1.8123e-05
18:44625179 G C 0.237240 1.0587e-05
18:44626370 G T 0.042664 5.9169e-06
18:44663578 A G 0.054890 -8.9650e-07
18:44670256 C T 0.058586 -9.0588e-06
18:44680214 C A 0.154971 4.6556e-06
18:44681485 G A 0.120599 -9.0412e-06
18:44705845 T G 0.224327 -2.6543e-05
18:44706915 T C 0.051307 1.5914e-05
18:44713724 C T 0.106068 -6.6475e-06
18:44713876 G A 1.902326 -6.0422e-06
18:44716011 T C 0.112102 4.7391e-06
18:44728744 C T 0.235156 1.0589e-05
18:44742868 C A 0.788718 -3.4398e-05
18:44748192 T A 0.046496 -9.6909e-06
18:44752238 C G 1.135626 -3.3389e-05
18:44754161 T C 0.052986 -7.0318e-06
18:44754651 A G 0.894898 -4.3418e-05
18:44777182 C T 0.053129 -1.9658e-06
18:44779972 G T 0.166126 3.0061e-05
18:44788908 G A 0.846063 -5.8190e-05
18:44789762 A C 0.108835 3.4218e-06
18:44803366 A G 0.200576 -3.2108e-05
18:44808321 G A 0.128292 6.9187e-06
18:44823693 A G 0.044283 1.7829e-05
18:44825537 C T 0.148572 4.6359e-05
18:44825937 G A 0.145968 -2.3690e-06
18:44836642 T C 0.040359 1.1959e-05
18:44849690 A G 0.038112 1.0381e-05
18:44851748 C A 0.090724 9.9796e-06
18:44852137 T C 0.043640 -1.2674e-05
18:44859157 C T 0.307708 -2.0944e-06
18:44862185 A G 0.091771 5.9515e-06
18:44867996 G C 0.074898 -7.1615e-06
18:44871681 T C 0.047312 6.1688e-06
18:44880807 G A 0.085506 -9.2474e-06
18:44881200 G A 0.047645 -1.5125e-05
18:44899268 A G 0.036885 5.2000e-06
18:44900943 T C 0.551291 1.7969e-05
18:44902888 A C 0.078516 -6.6447e-06
18:44902993 A G 1.449463 -4.1908e-05
18:44905962 T C 0.044072 2.8676e-05
18:44916611 C T 0.133283 -1.8036e-06
18:44921265 T G 0.596710 -2.8506e-05
18:44921357 T C 0.042668 1.3866e-05
18:44921418 G A 0.191461 -7.7548e-06
18:44930194 C T 0.791608 -3.0218e-05
18:44935801 A G 0.590162 -5.4491e-05
18:44936605 A G 0.080426 -1.6139e-05
18:44938826 C G 0.857530 1.6717e-05
18:44939282 G A 0.242370 2.5685e-05
18:44939949 T C 0.341682 2.0911e-05
18:44940397 G C 1.012940 -1.4596e-05
18:44941787 C T 1.813108 2.8709e-06
18:44942160 A G 0.075921 -1.7363e-05
18:44949607 G T 0.072617 -1.9771e-05
18:44950025 G A 0.028140 -5.5327e-07
18:44952616 A T 1.291358 -1.4876e-05
18:44954022 G A 0.021657 7.3214e-06
18:44957359 C A 0.076584 -1.3071e-05
18:44964353 A C 0.023262 -1.6312e-05
18:44966347 A C 0.074004 5.6685e-06
18:44977846 T C 0.062883 -2.1056e-05
18:44981326 A C 0.086464 1.7748e-06
18:44982398 A G 0.078767 -3.6209e-06
18:44991032 G A 0.038683 -1.3242e-05
18:44995302 C T 0.082466 2.3311e-05
18:45005097 T C 0.065018 6.8787e-06
18:45005810 C T 0.034665 4.3341e-05
18:45010577 T G 0.301425 2.5423e-05
18:45010992 A G 0.157374 1.0490e-05
18:45011034 G T 1.047084 -1.9246e-05
18:45022481 C T 1.586163 -7.4738e-05
18:45026196 G A 0.262623 -4.5042e-05
18:45027270 T C 0.430367 -3.8421e-05
18:45028123 G A 0.110188 1.1506e-05
18:45028460 A G 0.037724 3.5713e-06
18:45032601 A G 0.070529 -1.4212e-05
18:45034351 C T 0.878303 9.2348e-06
18:45042572 A G 0.030469 2.5241e-05
18:45052044 A G 0.308350 3.3061e-05
18:45052056 C T 0.585327 1.4396e-05
18:45064799 G T 0.786991 6.2041e-06
18:45064826 C T 0.045636 1.4468e-05
18:45085768 C T 0.036579 -3.3633e-06
18:45085894 A G 0.082738 -2.5602e-05
18:45088176 T C 0.192430 -9.6638e-06
18:45091903 G A 0.580306 -1.4314e-05
18:45101749 T C 0.072974 1.1057e-04
18:45102301 G A 0.106907 2.8690e-07
18:45102453 C T 0.039411 -2.6401e-05
18:45104529 G A 0.244923 -1.3106e-04
18:45107986 C G 0.476373 -2.6157e-05
18:45108095 G A 0.373297 3.9092e-05
18:45109640 A G 1.140787 -9.6096e-05
18:45110880 G A 0.037014 6.1270e-06
18:45115834 A G 0.138607 1.4234e-05
18:45116733 A C 0.237304 1.5433e-05
18:45118943 G A 0.032662 3.1609e-06
18:45119261 G A 0.023166 7.5481e-06
18:45124176 C T 0.044313 4.9051e-05
18:45125405 C T 0.892481 -2.7282e-05
18:45125891 C G 0.465041 4.5992e-05
18:45126019 C T 0.041471 -1.9407e-05
18:45128281 A G 0.080385 2.7006e-05
18:45132833 C T 0.303356 3.6145e-05
18:45133375 C T 0.137791 6.6860e-05
18:45145784 A C 0.050001 4.5527e-06
18:45148116 G A 0.324680 -2.5444e-05
18:45148150 G A 0.109151 1.1581e-05
18:45148717 C T 0.039105 -2.3399e-05
18:45163379 T C 1.187079 -9.6725e-06
18:45173858 G A 0.026355 1.7319e-06
18:45175960 A G 0.045299 -1.0861e-05
18:45179478 G C 0.131600 3.1166e-05
18:45206947 A C 0.027610 -2.0674e-05
18:45207728 A G 0.093614 -1.1628e-05
18:45220530 A C 0.564476 -1.8340e-05
18:45229162 C G 0.205839 3.3290e-05
18:45229702 G A 0.190563 3.1936e-07
18:45232915 G T 0.105847 1.6642e-05
18:45233159 T C 0.033825 -1.7990e-05
18:45235821 C T 0.358419 2.3349e-06
18:45237652 C T 0.029218 -1.9920e-06
18:45238757 T C 1.245702 -1.0864e-05
18:45243955 G C 0.082911 -3.5919e-06
18:45252035 A G 0.021075 -1.1382e-05
18:45257622 T C 0.101039 4.0882e-05
18:45257946 C A 0.291606 9.0316e-06
18:45259283 G A 0.313793 6.5741e-06
18:45264035 G A 0.171518 1.2407e-05
18:45271722 T G 1.505135 -1.9766e-05
18:45278325 G C 1.507702 -1.1870e-05
18:45284641 G A 0.078492 8.0162e-06
18:45321669 A G 1.182587 -1.5071e-05
18:45324584 T C 0.026624 -2.3715e-06
18:45327841 A G 0.108968 3.1915e-06
18:45330595 C A 0.059194 -3.1166e-06
18:45334464 T C 1.097884 -3.4046e-05
18:45335199 T C 0.038683 -1.5064e-05
18:45335727 A G 0.654537 -2.1777e-05
18:45358666 G A 0.068115 -7.2577e-06
18:45362721 T C 0.147022 8.1806e-07
18:45364276 C T 0.047553 1.5616e-05
18:45366422 G T 0.022452 3.2890e-06
18:45369316 C T 0.241710 -2.1816e-06
18:45369542 G A 0.068568 2.9209e-05
18:45371695 G A 0.088215 1.0497e-05
18:45394078 T C 0.110243 6.8422e-06
18:45394206 G T 1.120024 -2.5556e-05
18:45394919 C T 0.140025 -1.9219e-05
18:45401321 T C 0.025954 -7.6052e-07
18:45419602 C G 0.095848 1.1777e-05
18:45422180 T C 0.077414 3.2608e-06
18:45422375 C G 0.057107 3.1693e-06
18:45434712 T G 1.039397 -2.9242e-05
18:45446307 C T 0.686598 -1.3551e-05
18:45454493 C T 0.069622 4.0881e-05
18:45466757 T C 0.049794 -9.5331e-06
18:45468500 C T 0.088028 2.4885e-05
18:45474282 G A 0.047570 -5.5669e-06
18:45475857 T C 0.082167 -2.7023e-05
18:45481488 G T 0.026257 1.8654e-06
18:45481926 T C 0.065555 -8.0821e-06
18:45482855 C T 0.373219 -1.2890e-05
18:45483540 T C 0.372930 -1.9513e-05
18:45484821 T C 0.031676 2.0690e-06
18:45485223 T C 0.209456 -6.9842e-06
18:45487567 C A 0.041808 4.7031e-06
18:45488690 A C 0.036483 1.6388e-06
18:45493026 C T 1.252950 2.0814e-06
18:45501768 A G 0.095311 -1.7656e-05
18:45502847 A G 0.031564 6.0618e-06
18:45503008 A T 0.103358 -6.8678e-07
18:45503509 A G 0.150225 -1.4627e-05
18:45506758 A C 0.340992 -1.5558e-05
18:45509964 G A 1.004042 -3.9436e-06
18:45511144 T C 0.151211 2.3119e-05
18:45516051 A C 0.240939 -6.3949e-06
18:45522273 T C 0.032162 5.9038e-06
18:45523541 T C 0.041267 2.5536e-05
18:45525112 C T 0.606651 -7.1971e-06
18:45528170 T G 0.061438 -1.9589e-05
18:45529243 A G 1.526735 -1.4502e-05
18:45530765 A G 0.142385 4.6992e-06
18:45532918 C A 1.760795 1.2083e-06
18:45542804 C T 1.203915 -6.2107e-06
18:45544093 T C 0.215875 2.5200e-05
18:45545052 T G 1.435619 -1.1422e-05
18:45548347 T C 0.815594 -1.3127e-05
18:45548541 A G 0.177814 2.8649e-05
18:45548696 T C 0.022180 7.3910e-06
18:45549279 A G 1.012549 -3.2019e-05
18:45550368 T C 0.307069 -2.3422e-06
18:45551909 C T 0.565639 6.9576e-06
18:45557951 C T 1.800852 1.5931e-05
18:45560939 T C 0.335267 -3.7454e-06
18:45566276 A G 0.331972 -4.9143e-06
18:45573448 C T 0.205189 2.6833e-05
18:45574640 A C 0.490530 1.4102e-06
18:45578363 A G 0.044419 1.5802e-05
18:45580597 T C 0.047819 7.3003e-06
18:45581922 G A 0.937083 1.4485e-05
18:45582074 A G 0.074167 -1.4119e-05
18:45585555 A G 0.139070 2.6265e-05
18:45590104 C A 0.069934 -3.8938e-06
18:45591201 A G 0.321239 1.8305e-05
18:45591684 A G 0.197887 1.6935e-05
18:45593910 T C 0.347533 1.4091e-05
18:45595556 T C 1.238226 -1.2573e-05
18:45601607 A G 0.882696 -1.4967e-05
18:45602184 T C 0.139638 8.6624e-06
18:45603797 A G 0.439362 -4.3699e-05
18:45604221 A G 0.714969 -2.8723e-05
18:45612861 T C 0.200029 8.5207e-06
18:45613978 A C 0.603346 -8.6330e-06
18:45614429 T C 1.012314 3.2052e-06
18:45616828 T C 0.079712 -1.7088e-05
18:45620052 A C 0.213686 8.2774e-06
18:45622347 C T 1.297185 3.2476e-06
18:45622889 T C 0.075816 -2.6250e-07
18:45625208 T C 0.437547 1.5853e-05
18:45631301 G C 0.060201 3.8647e-06
18:45631492 T C 0.409403 -3.0298e-06
18:45633129 G A 0.040006 -9.2269e-06
18:45634768 T C 0.031717 -3.9949e-06
18:45635964 T G 0.377309 -1.1435e-05
18:45636110 C T 0.036164 -1.4552e-06
18:45636391 C T 0.134279 -5.2349e-06
18:45636462 A G 0.440590 -4.0084e-06
18:45636639 T C 0.436279 8.1630e-07
18:45636905 T C 0.805676 -2.2912e-05
18:45641215 T C 0.041978 -9.5113e-06
18:45643649 A G 0.896747 -3.4322e-05
18:45645902 C T 0.133521 -8.1577e-06
18:45651464 T C 0.360657 2.2162e-05
18:45651799 T C 0.078665 -1.0709e-07
18:45655386 A G 1.674015 3.6271e-06
18:45659367 G A 1.662948 5.4845e-06
18:45662963 T G 1.249812 -6.7172e-06
18:45667119 G C 0.043752 7.9359e-06
18:45672896 T C 0.392336 1.2489e-05
18:45682592 C T 0.021031 1.0484e-05
18:45682632 A G 0.138665 6.8366e-06
18:45691119 G A 0.060500 5.2185e-06
18:45692340 T C 0.916575 -1.1796e-05
18:45693416 T C 0.058814 2.6497e-06
18:45694281 T C 0.150364 1.2918e-05
18:45699630 G C 0.044082 -1.2666e-05
18:45701620 C T 0.141800 -4.3751e-06
18:45705488 G T 0.091945 2.9907e-06
18:45708200 C T 0.191383 3.2904e-06
18:45708315 G A 0.631044 -1.7864e-06
18:45710307 T C 0.514142 -2.2450e-06
18:45711009 A G 0.145220 -1.6276e-06
18:45713644 C T 0.171919 3.2483e-06
18:45713666 A G 0.105823 1.6476e-05
18:45714306 G A 0.066082 1.3430e-05
18:45716831 T C 1.079756 2.4834e-05
18:45716893 C T 1.039163 -1.4437e-05
18:45716978 A G 0.103936 8.2625e-06
18:45717055 A G 0.136367 -1.4064e-05
18:45717299 C A 0.107329 -8.2991e-06
18:45717664 A G 1.208753 -9.9731e-06
18:45720714 A C 0.058290 5.3103e-06
18:45725835 C T 0.392085 3.7742e-05
18:45730000 C T 1.949863 7.5083e-07
18:45730255 G A 0.176444 -4.1146e-05
18:45731007 C T 0.207950 -4.3929e-06
18:45734172 C T 0.661915 -1.4398e-05
18:45734656 C T 0.034869 -2.4128e-07
18:45739857 C T 1.967188 6.5098e-08
18:45748937 G A 0.148164 6.1083e-06
18:45750304 C T 0.048502 -1.0783e-05
18:45750414 T C 0.094270 -2.2426e-05
18:45750804 C T 0.059201 -8.7502e-06
18:45751237 C G 0.712195 -4.2790e-05
18:45751472 C T 0.379529 3.0893e-05
18:45753616 C T 0.635825 -1.7907e-05
18:45753665 T G 1.323191 2.2602e-06
18:45753742 C T 0.464984 8.6626e-06
18:45754292 T C 1.861515 6.5892e-06
18:45755247 C T 1.962313 3.2206e-05
18:45755977 C A 0.114904 2.3344e-06
18:45757475 T C 0.033866 -1.7611e-05
18:45758698 A G 0.039778 1.0478e-05
18:45759744 A C 1.070019 -1.1607e-05
18:45761057 A G 0.138318 -9.6758e-06
18:45762602 T C 0.101583 -1.0335e-05
18:45764569 C G 0.073168 3.9931e-06
18:45765284 T C 0.199529 3.1897e-05
18:45775181 G A 1.885518 3.7175e-05
18:45776859 C T 0.027804 -5.4147e-06
18:45779072 C A 0.105265 2.3291e-05
18:45786220 C G 0.154301 -7.8754e-06
18:45789594 T C 0.479538 1.1828e-05
18:45791693 A G 0.409526 5.6560e-06
18:45792198 T C 0.102811 -4.4419e-06
18:45796231 A C 0.085322 -1.2178e-05
18:45801610 C T 0.028572 -3.5706e-05
18:45807009 T C 0.143812 -1.0840e-06
18:45809276 C T 0.178963 2.1024e-05
18:45815417 G A 1.013293 -4.8407e-06
18:45817748 G A 0.582597 2.7011e-05
18:45819148 A G 0.318931 -1.1971e-07
18:45819621 T C 0.386135 1.4899e-05
18:45820350 T C 0.341050 6.1507e-06
18:45820351 A G 0.358334 9.0631e-08
18:45821540 T C 0.543540 2.3477e-05
18:45825336 G A 0.529760 -4.1469e-05
18:45825434 A G 0.048621 7.6731e-06
18:45825782 T C 0.033158 1.2907e-05
18:45832524 G A 0.391925 9.9347e-06
18:45833529 G C 0.193253 -1.2559e-05
18:45839642 G A 0.459401 1.3140e-05
18:45846308 A C 0.137846 -9.0138e-06
18:45847499 A G 0.098248 1.4895e-05
18:45854663 T C 0.373950 1.6543e-05
18:45857926 G A 0.053561 2.0662e-06
18:45860953 T C 0.393975 3.6490e-06
18:45866196 C T 0.400839 8.7989e-06
18:45866936 A G 1.681511 5.5717e-07
18:45871970 A G 0.331891 -2.2243e-05
18:45872236 G A 0.431529 8.3522e-06
18:45872538 T C 0.143731 2.2945e-05
18:45878104 G A 1.150140 1.7913e-05
18:45878812 T C 0.758912 6.6087e-05
18:45881610 A G 0.025444 2.1549e-05
18:45885064 T C 0.287584 -2.5259e-05
18:45885272 T C 0.058722 5.8177e-06
18:45885792 T C 0.559012 1.3843e-05
18:45886723 C T 0.633666 3.1091e-05
18:45895209 C A 0.053282 1.2620e-06
18:45898910 G T 0.028137 -3.2194e-05
18:45902495 T C 0.077853 1.2491e-05
18:45902745 T C 0.276861 -1.9943e-05
18:45907070 A G 0.606576 2.9763e-06
18:45907792 A G 1.486770 -1.9631e-05
18:45911493 C T 0.023816 8.9444e-06
18:45916846 G A 1.975307 -1.3778e-05
18:45917870 A T 0.031737 7.0989e-06
18:45920214 A G 0.147722 4.4598e-06
18:45924996 G A 1.077526 -1.7449e-05
18:45925320 T C 0.611910 -1.3229e-05
18:45926039 G T 0.038503 9.9144e-07
18:45929775 C G 0.192556 -8.4306e-06
18:45938415 G A 0.110015 -1.5702e-05
18:45941307 A C 1.942832 -3.6720e-06
18:45942870 C T 0.559988 2.9111e-07
18:45950628 C T 1.372784 -1.3173e-06
18:45952352 G A 1.575828 4.5950e-06
18:45961515 A G 0.032890 -6.5923e-06
18:45970701 A G 1.942081 -1.4350e-05
18:45971139 A G 1.529223 7.9822e-07
18:45981270 C T 1.736456 3.0572e-05
18:45988298 A G 0.201691 2.1415e-05
18:45990557 G C 0.717420 1.3478e-05
18:45991258 T G 1.888289 6.4356e-06
18:46001112 A G 0.069180 -8.7437e-06
18:46002193 C T 0.108417 -2.7266e-06
18:46002758 G A 1.685941 2.3706e-05
18:46008209 C T 1.774269 6.9529e-06
18:46012050 A G 0.043280 3.2384e-05
18:46012721 T C 0.029374 -1.0468e-05
18:46012745 T C 0.038823 3.4572e-06
18:46014777 T C 0.033376 -7.4735e-06
18:46016047 T C 1.847283 -5.6660e-06
18:46031653 T G 0.069520 -1.3206e-05
18:46039636 C T 0.083211 2.9044e-05
18:46041176 C G 0.103276 -1.2313e-05
18:46043519 T C 0.117080 -2.9931e-05
18:46050580 G T 0.050861 1.8497e-06
18:46059576 T C 1.876835 -2.1208e-06
18:46063299 A G 0.092111 -1.7859e-05
18:46090775 A G 0.033818 -2.5053e-05
18:46095943 G A 1.425195 1.3030e-05
18:46098396 A G 0.063702 -1.1702e-06
18:46100362 G A 0.169478 -2.2433e-05
18:46101379 A G 0.071791 -5.5593e-06
18:46102722 C A 0.114554 -1.6979e-05
18:46103107 C G 0.059391 -5.4275e-06
18:46111291 T A 0.033607 3.0939e-05
18:46119000 C T 0.042277 -2.4244e-06
18:46120940 T C 0.446818 1.1263e-06
18:46123229 C T 0.033964 1.6709e-05
18:46124640 A G 0.113826 2.0631e-05
18:46134647 T C 0.114982 -3.1571e-06
18:46136515 T C 0.057511 -6.8037e-06
18:46139386 A G 0.053068 6.5552e-06
18:46144728 C T 0.075721 -4.9175e-05
18:46146221 A G 1.331170 1.6322e-06
18:46148055 T C 0.123203 1.6386e-05
18:46150975 G A 0.246820 -2.9273e-06
18:46157363 C T 0.068088 2.6300e-06
18:46163049 T C 0.070567 9.0255e-06
18:46168227 G A 0.092557 9.8020e-06
18:46169361 T C 0.250723 -1.2537e-05
18:46169547 G A 1.441045 -1.0175e-06
18:46174186 A C 0.049760 2.1634e-05
18:46175116 G A 1.409974 -7.2071e-06
18:46187508 T G 0.033689 -8.3347e-07
18:46192616 C T 0.136948 -1.4500e-06
18:46192724 T C 0.041750 6.7402e-06
18:46198872 A G 1.535754 -2.3949e-05
18:46199840 A G 1.345024 -6.6385e-06
18:46202233 T C 0.618703 -1.5857e-05
18:46203620 A G 0.200467 2.7748e-07
18:46203708 C T 0.039492 -6.6645e-07
18:46205799 A G 0.097928 4.2804e-06
18:46207268 A G 0.064943 1.6851e-06
18:46209339 A G 0.144843 3.3649e-06
18:46209915 G A 1.011794 3.1103e-07
18:46210448 C T 0.076540 2.9749e-07
18:46210515 G A 0.070475 -8.0603e-06
18:46216413 A G 0.472813 -2.3129e-05
18:46216928 G A 0.044823 -3.3380e-05
18:46219975 G A 0.452306 -3.1911e-05
18:46221997 A G 0.082602 -1.0222e-05
18:46222367 A G 0.020593 2.7961e-06
18:46228514 A G 0.242822 1.7162e-05
18:46228795 T C 0.082031 -1.8354e-05
18:46230053 G A 0.049954 1.5959e-05
18:46233804 T C 0.029993 -8.1533e-06
18:46238689 T G 0.081698 1.7179e-05
18:46239127 T C 0.464814 -2.8831e-06
18:46240403 G A 0.275573 -4.8513e-06
18:46240711 C A 0.860645 -1.7824e-05
18:46241499 C T 0.043256 -1.9406e-05
18:46241882 C T 0.043426 -2.1044e-05
18:46241943 G A 0.084333 3.7629e-06
18:46246851 C T 0.546001 -1.1256e-05
18:46250522 T C 0.109029 -8.1994e-06
18:46252305 A G 0.076214 -1.5406e-05
18:46257693 G A 1.456188 9.1072e-06
18:46259014 A C 0.291154 -6.1241e-07
18:46259466 A G 0.024312 6.6395e-06
18:46264969 T C 1.372539 1.8518e-05
18:46266174 G A 0.205115 1.4454e-05
18:46267719 A C 0.053272 3.2830e-05
18:46275227 T C 0.233731 -2.8779e-07
18:46277226 A G 0.161437 2.0988e-05
18:46277754 T C 0.033546 -5.1165e-06
18:46280931 A G 0.089647 3.6402e-06
18:46283966 A G 0.424781 -1.2453e-05
18:46284084 T C 0.044711 2.6888e-06
18:46284840 C T 1.054083 2.4316e-05
18:46285113 G T 0.180344 -1.9393e-05
18:46293053 A G 0.189448 -1.7135e-05
18:46293788 T G 0.243281 -1.1662e-05
18:46294222 T C 0.075211 1.1049e-05
18:46294270 C A 0.830583 2.9407e-05
18:46294895 G A 1.494117 1.3940e-05
18:46297120 T G 0.327699 -1.2013e-05
18:46298052 A G 0.029374 1.5520e-05
18:46298940 G A 0.249931 -2.0925e-05
18:46301315 A G 0.084734 5.9211e-06
18:46301471 T C 0.202109 2.5270e-05
18:46301791 C A 0.871714 -1.0999e-05
18:46303400 C A 0.615555 1.4286e-05
18:46304354 A G 0.177267 -1.4835e-05
18:46304543 A G 0.044262 -1.1022e-05
18:46305957 G A 0.523161 3.1534e-06
18:46309630 A G 0.238066 -2.6764e-05
18:46311832 T C 0.148878 -1.4407e-06
18:46312960 G C 0.267702 -1.2320e-05
18:46313284 T C 1.302401 -1.9144e-05
18:46327155 A G 0.109049 -2.0021e-05
18:46334286 C A 0.130727 -1.8702e-05
18:46335140 G A 0.239990 -2.1418e-05
18:46335744 T C 0.290851 -2.1536e-05
18:46337861 G A 0.239477 -1.6172e-05
18:46339954 G A 0.069843 8.3605e-06
18:46342603 A G 0.184519 -1.7639e-06
18:46344952 T G 0.192481 -1.4391e-05
18:46346108 A T 0.430346 2.7519e-05
18:46347205 T C 0.914066 -5.3482e-05
18:46348334 T C 0.393825 -3.4168e-05
18:46355117 T C 0.220812 -4.3996e-05
18:46359024 T C 1.017506 -1.0823e-05
18:46359103 C T 0.097422 -1.3969e-05
18:46362883 A G 0.667671 4.8992e-06
18:46368417 A C 0.076088 -2.4648e-07
18:46369541 G A 0.033869 -2.5839e-05
18:46370055 T G 1.689426 1.9338e-05
18:46372096 T C 0.545913 -2.6648e-06
18:46374076 C T 0.592973 4.2381e-06
18:46376804 C G 0.063002 -1.3087e-05
18:46382353 C T 0.127181 -5.5856e-05
18:46382811 G A 0.509477 4.4368e-05
18:46383504 A G 0.046221 -1.2590e-05
18:46383898 C T 0.079127 1.4096e-06
18:46387889 G A 1.048386 -1.0900e-06
18:46389383 G A 0.128207 -5.7145e-07
18:46389411 A G 0.025777 -6.5081e-06
18:46395022 G A 0.736670 -3.1224e-05
18:46399092 A G 0.566662 -1.0055e-05
18:46400526 T C 0.130948 2.4670e-05
18:46400562 T C 0.110678 -9.7371e-07
18:46400784 A G 0.415710 5.1784e-07
18:46404465 A G 0.590882 -9.6265e-06
18:46405741 A G 0.039503 -4.4048e-06
18:46408882 T A 0.131774 -2.7016e-06
18:46427969 A C 0.255058 1.0629e-05
18:46430467 A G 0.025284 -1.6946e-05
18:46431392 G C 0.114482 -1.5365e-05
18:46440764 G T 0.210072 -1.0854e-08
18:46441577 A G 0.082395 -4.7105e-06
18:46442174 A G 0.043018 2.1845e-05
18:46445257 G T 0.042267 -1.5442e-05
18:46449718 T C 0.026865 -1.7641e-05
18:46451047 T G 0.129601 -1.7444e-05
18:46453463 C T 0.953878 -1.2246e-05
18:46453754 T C 0.538743 -4.5553e-06
18:46454139 G A 1.796106 -8.2613e-06
18:46456130 T C 0.113751 -2.3169e-06
18:46456225 G A 1.941972 1.1798e-05
18:46457174 C T 0.523066 4.7249e-06
18:46459032 C T 0.600562 -5.9798e-06
18:46459909 T C 0.037527 2.9876e-06
18:46460656 A G 0.135214 4.6735e-05
18:46462952 C T 0.114581 -5.4666e-08
18:46468251 C T 0.629912 7.7662e-06
18:46468946 A G 0.379617 2.7280e-05
18:46470135 T C 0.105663 -2.6863e-05
18:46481457 G T 0.062506 -1.9330e-06
18:46484188 T C 0.486487 -3.0480e-05
18:46490397 T G 0.403539 1.2803e-05
18:46491020 A G 0.442742 -2.2865e-05
18:46491029 C T 0.044218 -1.4795e-05
18:46491427 T C 0.043987 1.3675e-06
18:46493966 G C 0.268994 -7.9362e-07
18:46495298 C T 0.336494 -2.5000e-05
18:46503097 C T 0.155008 -1.6133e-05
18:46503638 T C 0.113523 -2.3907e-05
18:46507061 T G 0.049852 -1.9609e-06
18:46508420 A G 0.943889 -2.4771e-05
18:46513228 A G 0.093036 1.2335e-05
18:46513612 T C 0.111599 -2.2702e-06
18:46514068 T C 0.343644 1.6453e-05
18:46516374 A G 0.739591 -2.8975e-05
18:46522504 C T 0.104602 9.3503e-06
18:46525285 G A 0.065511 3.4740e-06
18:46526191 A G 1.133246 -8.9550e-07
18:46527453 A G 0.653133 -2.9889e-06
18:46529162 G A 0.140644 -6.1746e-06
18:46533841 A G 0.271534 -9.1015e-07
18:46534118 T C 0.623045 -5.6033e-07
18:46534938 A G 0.411630 3.1382e-05
18:46535416 T C 0.028766 4.4096e-06
18:46535541 T C 0.088878 3.7685e-07
18:46537460 T C 0.298430 -1.9755e-06
18:46539434 T C 0.056617 3.3894e-06
18:46539652 C G 1.382018 2.0510e-05
18:46541221 C G 0.102678 -9.1611e-06
18:46541300 A G 0.731135 -7.6331e-07
18:46542604 A T 0.348907 -1.5432e-05
18:46543380 C T 1.513196 -4.4386e-05
18:46543419 C G 0.781038 -5.1707e-06
18:46545924 G A 1.154219 -7.2730e-06
18:46549407 T C 0.100975 1.2741e-05
18:46550747 T C 0.078638 -1.5168e-05
18:46551262 C A 0.885616 -1.5206e-05
18:46551306 A G 0.754985 1.5136e-05
18:46554787 T G 0.236815 6.8255e-06
18:46556472 A G 0.069411 7.1383e-06
18:46558991 C T 0.035943 1.5565e-05
18:46562289 T C 0.502218 -4.4159e-05
18:46564583 T C 0.032767 2.0830e-05
18:46567678 G C 0.094012 2.4589e-05
18:46573551 A G 0.332802 -1.0516e-05
18:46576058 C T 0.095929 1.3059e-05
18:46577526 T G 0.166285 -1.0368e-05
18:46579970 T C 1.219462 -5.6168e-06
18:46587654 A G 1.782622 2.8259e-06
18:46595499 T C 0.040087 6.2395e-06
18:46596807 T C 0.096045 -8.2789e-07
18:46611730 C T 0.325183 2.7082e-05
18:46612334 C G 0.869811 2.8068e-06
18:46617871 T C 0.040077 2.9092e-05
18:46617886 A G 0.022194 -1.1883e-05
18:46620107 T C 0.101203 2.5839e-06
18:46639198 A G 0.241918 -8.6207e-06
18:46642494 T C 0.098656 -1.2024e-05
18:46653988 C T 0.044888 -1.1303e-06
18:46660709 A G 0.220468 2.7961e-05
18:46669830 A G 0.057352 -3.9040e-06
18:46675499 G A 0.021803 1.0975e-05
18:46675839 C T 0.123519 -4.0808e-05
18:46683500 T G 0.186317 1.4572e-05
18:46684910 G A 1.476604 -2.3463e-05
18:46697497 T C 0.099781 -1.7964e-05
18:46708029 A G 0.042080 9.7531e-07
18:46709137 T C 0.066501 -7.4864e-06
18:46712828 C T 1.494644 -2.6772e-05
18:46750423 T G 1.629953 -2.3253e-05
18:46752094 C T 0.033311 2.5504e-05
18:46765557 T G 0.032081 1.1259e-05
18:46767588 C T 0.034114 -1.6576e-05
18:46793102 T C 0.099030 6.9480e-06
18:46797855 A T 0.027001 -9.2738e-06
18:46802105 G A 0.140181 7.7166e-06
18:46806704 G C 0.107203 -1.9609e-06
18:46825501 T C 0.044065 -3.2025e-06
18:46827075 C G 0.138679 8.4902e-06
18:46833961 T C 0.147528 -3.5035e-05
18:46834961 T C 0.047091 1.6783e-05
18:46849610 A G 0.361048 -2.9113e-05
18:46858989 C A 1.483723 -2.0617e-05
18:46875933 A G 0.104007 -2.3313e-06
18:46885256 A C 1.852438 6.8973e-07
18:46886068 C G 0.040410 2.7075e-05
18:46891082 T C 0.027409 1.1995e-05
18:46902576 C T 0.034396 2.4257e-05
18:46902799 C T 0.027022 -1.1688e-05
18:46919726 T C 0.057549 -3.8187e-06
18:46925090 C T 0.044021 5.9259e-06
18:46936305 A G 0.107166 -3.9764e-06
18:46936726 G A 1.481109 -2.3886e-05
18:46944917 C T 0.374222 2.1513e-05
18:46947056 A G 0.052262 2.6626e-05
18:46953226 T C 0.107278 -1.0804e-05
18:46959500 C G 1.131536 -6.3222e-07
18:46969939 A G 0.210850 3.4967e-05
18:46972438 G A 0.029187 -6.1660e-07
18:46974441 C T 0.021065 -2.6655e-05
18:46975168 C T 0.217660 2.5139e-05
18:46978427 C T 0.138876 7.9691e-06
18:46982456 G A 0.104266 -2.1550e-06
18:46991160 G A 0.674974 2.3909e-05
18:46994685 A G 0.069843 -5.1638e-07
18:47012403 C G 0.135633 -2.0316e-06
18:47019210 G A 0.121788 -2.3276e-06
18:47026049 C T 0.037354 2.0691e-05
18:47026826 G A 0.084135 -1.3591e-05
18:47027023 G A 1.192668 -9.7052e-07
18:47035722 G A 0.072590 -4.3766e-05
18:47036699 A G 0.185324 -1.8057e-05
18:47038431 A G 0.025662 -4.1158e-06
18:47043632 T C 1.057756 -4.0692e-06
18:47047479 C T 0.958733 -1.9975e-07
18:47047929 T C 0.052004 2.5457e-06
18:47048097 T A 0.033080 -1.5182e-05
18:47054317 G A 0.384585 -2.9793e-06
18:47056432 C T 0.030051 -9.1894e-06
18:47059152 T C 0.104670 8.5433e-06
18:47062054 T G 0.036269 9.0328e-06
18:47066204 T C 0.050453 1.3193e-05
18:47078911 T C 0.375578 -4.0708e-05
18:47082314 C G 1.604869 -2.5251e-05
18:47085026 G C 0.135085 1.4891e-06
18:47085329 A G 0.027246 -1.9266e-06
18:47093864 T C 0.596951 -1.8691e-05
18:47095675 T G 0.075694 8.4748e-07
18:47101589 C T 0.129785 -3.8564e-06
18:47109955 G A 0.027199 -1.2017e-05
18:47117374 G A 0.611716 -9.4639e-06
18:47128369 C G 0.117304 4.2035e-05
18:47130342 A G 0.696420 4.6585e-06
18:47131684 C T 1.956642 1.4956e-05
18:47132949 G A 0.189897 1.9950e-05
18:47136392 T C 0.758014 -2.0294e-05
18:47146125 A G 1.064478 -1.9425e-05
18:47151206 T C 0.056321 3.7423e-05
18:47156594 G C 0.046176 -1.2968e-05
18:47156720 C G 0.038384 -1.8376e-05
18:47159090 G A 1.645293 -1.7338e-05
18:47160953 T G 1.647493 -1.5570e-05
18:47166694 G A 1.310329 -4.3260e-06
18:47167214 C T 1.641394 -1.4696e-05
18:47167682 G A 0.038323 1.0349e-05
18:47174380 G A 0.443398 1.5583e-06
18:47177869 A G 0.494236 2.6948e-05
18:47181668 T A 1.645586 -1.4078e-05
18:47182838 A G 0.692751 -9.9686e-06
18:47196129 C T 0.136778 -5.2926e-06
18:47196870 G A 0.021687 -3.0526e-06
18:47200119 A C 0.069724 -1.1514e-05
18:47203461 T G 0.031816 3.0281e-06
18:47208092 T C 0.184264 1.3513e-05
18:47210824 A G 0.768261 -4.5934e-05
18:47218021 A G 0.032859 -1.7251e-05
18:47223429 A G 0.181462 3.4413e-06
18:47226644 G A 0.133630 3.2754e-05
18:47230494 T C 0.086876 -8.3220e-06
18:47234071 G A 0.066796 -3.5371e-06
18:47250020 A C 0.853787 -1.7742e-05
18:47258695 G A 1.813479 1.4913e-05
18:47261702 C T 0.245324 3.6666e-06
18:47269746 C T 0.975307 3.3090e-05
18:47270060 T C 0.049250 8.3797e-06
18:47272034 T C 0.401563 2.0753e-05
18:47272391 A G 0.022092 -6.9852e-06
18:47278998 T C 0.068279 -1.9458e-05
18:47279602 G A 0.488786 -4.0946e-05
18:47288909 T C 0.376156 1.1026e-06
18:47310917 T G 1.101444 6.4855e-06
18:47313850 T C 0.189340 -1.4538e-05
18:47327294 T C 0.078577 2.9630e-05
18:47344725 A C 0.444656 -8.5832e-06
18:47348536 C T 0.074174 -1.3752e-05
18:47361450 C T 0.027729 -4.8473e-06
18:47375932 G C 0.973645 1.4205e-05
18:47383243 T C 0.096494 3.2400e-05
18:47391025 G T 0.305787 3.1098e-05
18:47397294 C T 1.455457 9.5320e-06
18:47405905 C T 1.510878 5.0102e-06
18:47419248 A C 0.035953 9.1884e-06
18:47422280 T C 0.037816 4.1917e-06
18:47428107 G A 1.948901 1.5690e-05
18:47429022 T C 0.265574 -3.0335e-05
18:47431496 T C 0.097170 -2.3659e-06
18:47432679 T C 0.029932 -1.5349e-05
18:47434715 A G 1.242156 2.9551e-05
18:47435415 A G 0.043222 3.6589e-05
18:47435643 A G 0.075683 3.3635e-05
18:47435908 T C 0.053979 -1.0857e-05
18:47447858 C A 0.031479 5.9509e-06
18:47455598 C T 1.139848 9.0045e-06
18:47459845 A G 0.660501 7.7979e-06
18:47462193 C T 1.121867 2.9221e-05
18:47464423 T C 1.676826 1.0363e-05
18:47471504 G A 1.200124 1.9280e-05
18:47476790 G A 0.900120 1.6869e-05
18:47477827 A G 0.301466 -2.1378e-06
18:47479185 T C 0.225299 1.9126e-05
18:47479855 C A 0.033053 8.8062e-06
18:47480625 C T 0.037075 1.9533e-05
18:47484139 G A 0.071967 3.2677e-05
18:47485894 A C 0.440535 -1.9091e-06
18:47486720 G A 0.183757 3.8103e-06
18:47491076 C T 0.748141 7.8628e-07
18:47494673 A G 0.034947 -6.2656e-06
18:47499835 G A 0.236709 -8.3036e-06
18:47499892 A G 0.112371 1.5456e-05
18:47500836 A G 0.042165 -3.0103e-06
18:47503579 T C 1.359378 -8.3917e-06
18:47505974 A G 0.114064 -1.8876e-06
18:47511113 A C 0.128303 -4.6080e-06
18:47511627 T C 0.221478 1.7922e-05
18:47516411 T C 0.072569 -1.0617e-05
18:47519167 G A 1.758256 -2.3695e-05
18:47524795 C T 0.414663 -1.0912e-06
18:47529534 G A 0.026046 -3.5489e-06
18:47532215 C T 0.569130 1.3994e-05
18:47534832 C A 0.276433 4.4608e-06
18:47540001 C T 0.143245 -3.4958e-06
18:47552802 A C 0.310560 -1.7694e-05
18:47553638 A G 1.572204 -2.3841e-05
18:47560840 A G 0.102661 -9.5970e-06
18:47564512 G T 0.051579 5.7382e-06
18:47565051 T C 0.031683 -1.4452e-05
18:47566647 G A 0.060313 -4.0937e-06
18:47566678 G C 0.029204 -1.5428e-06
18:47572116 A G 0.071644 -3.1018e-06
18:47575633 T G 0.093601 -6.8259e-06
18:47575725 G A 0.471984 -1.4632e-05
18:47576318 C T 0.108332 -7.3229e-06
18:47596892 A G 0.055370 3.2873e-06
18:47600272 G A 0.105248 1.6356e-05
18:47601709 G A 0.310377 4.5690e-06
18:47610455 A G 0.039309 -4.1407e-06
18:47624701 T C 0.348914 2.8101e-05
18:47633461 T C 0.050725 2.3053e-05
18:47637612 A C 0.042892 7.3100e-06
18:47638717 C A 0.102188 6.7245e-06
18:47638861 A G 0.039584 1.9414e-07
18:47639553 A G 0.043820 7.5333e-06
18:47647643 G A 1.195891 2.6780e-05
18:47651537 T C 1.737371 2.1149e-05
18:47662494 C T 0.140678 4.0899e-05
18:47665918 A G 0.049743 7.4170e-06
18:47669268 A G 0.062839 -1.7921e-05
18:47669381 A C 0.043732 -1.4950e-05
18:47678905 C T 0.769026 -7.2379e-06
18:47693130 C T 0.025618 1.8129e-05
18:47704575 T A 0.610108 -4.1326e-06
18:47707547 C T 0.036942 5.2350e-06
18:47708307 C T 0.127459 1.4601e-05
18:47713636 A G 0.272142 -6.9537e-06
18:47715721 G T 0.544624 -2.5478e-06
18:47718351 C A 1.780620 -8.3029e-06
18:47722896 A G 0.552342 -9.0017e-06
18:47735555 C T 0.470773 -3.9697e-05
18:47744743 T C 1.188316 -1.9412e-05
18:47746434 C A 0.123274 -1.4269e-05
18:47753491 C T 0.359229 -2.5424e-05
18:47769082 C T 0.599484 -1.9991e-05
18:47777244 T C 0.780909 9.6620e-05
18:47789989 G C 0.218901 -3.8252e-05
18:47795073 T C 0.053228 -2.0721e-07
18:47800179 C G 0.407663 -7.6405e-06
18:47804309 C T 0.074891 -2.2762e-06
18:47805294 C A 1.821690 3.8526e-05
18:47806957 T C 1.401903 2.7280e-05
18:47811305 G T 0.361700 2.4945e-05
18:47818749 A G 0.958655 2.4193e-05
18:47818781 A G 0.358776 -1.3841e-05
18:47821745 A C 0.055455 1.1553e-06
18:47822024 G A 0.620104 8.7448e-05
18:47836845 C T 0.066507 1.7724e-05
18:47843483 T G 0.094947 5.1974e-05
18:47843534 G A 1.559267 1.9196e-05
18:47853372 G C 0.487456 -2.8461e-05
18:47858481 C T 0.110994 1.1945e-05
18:47862551 A G 0.712089 -3.8032e-05
18:47877641 C T 0.106122 -2.0165e-05
18:47887545 T G 0.040312 2.1376e-05
18:47896077 A C 0.692452 1.1560e-05
18:47901471 T C 0.521805 -3.6561e-05
18:47902163 T C 0.025509 -1.7295e-05
18:47905089 G T 1.383690 5.7769e-05
18:47908076 A G 0.141827 -2.2611e-05
18:47908556 A G 1.188010 -1.2771e-05
18:47910350 T C 0.111847 -7.1527e-07
18:47910888 G A 0.046901 -1.3380e-05
18:47922511 T C 0.102743 1.0246e-05
18:47937316 A G 0.676367 2.2282e-05
18:47938225 A G 0.146971 5.1018e-08
18:47939494 T C 0.059286 -2.2897e-05
18:47945254 T C 0.045384 1.4983e-05
18:47945686 G T 0.030741 -1.8815e-05
18:47956586 T C 0.343770 1.3065e-05
18:47964975 A C 1.474255 4.1650e-06
18:47965828 T C 1.410311 1.3808e-05
18:47966005 T C 0.622219 2.6435e-07
18:47967247 A T 1.174492 -2.4626e-05
18:47967720 T C 0.046850 -1.0487e-06
18:47969647 A G 0.073042 -2.4204e-06
18:47972802 C A 0.025193 4.2313e-05
18:47974744 T G 0.775438 1.8677e-05
18:47988073 G A 0.134915 4.6587e-06
18:47988927 G A 0.097891 5.6090e-06
18:47990314 C T 0.024751 1.8639e-06
18:47996346 C T 0.095746 -2.5767e-06
18:47997581 T G 0.048376 -8.0384e-06
18:47999799 C T 0.621899 2.4948e-05
18:48004449 C T 0.123550 -3.1944e-06
18:48004800 A C 0.055907 1.0658e-05
18:48010269 C T 0.302690 1.4678e-05
18:48017317 T C 0.220795 -9.2373e-06
18:48024255 G A 0.035195 -2.8342e-06
18:48038231 C T 0.134341 -1.0882e-05
18:48040327 A G 0.025774 -2.6009e-05
18:48041916 T C 0.103780 1.2061e-05
18:48045637 T G 0.048696 5.1107e-06
18:48047211 T C 0.045296 -5.4370e-06
18:48062822 C T 0.530964 1.3334e-06
18:48065829 T C 0.056553 -9.8796e-06
18:48069527 G T 0.486256 -7.6805e-06
18:48076797 T C 0.365301 -9.7988e-06
18:48081171 C T 0.494691 1.2341e-05
18:48084024 A G 0.196357 -1.3145e-05
18:48087851 C T 0.968140 5.6173e-06
18:48118791 T C 0.056859 5.0250e-06
18:48139738 G A 1.231021 -2.1218e-05
18:48142474 A G 0.427959 -2.7832e-05
18:48153446 G A 0.974484 -3.4594e-06
18:48157253 T G 0.595503 -5.7694e-06
18:48161544 A G 0.393781 1.1557e-05
18:48166556 T C 1.522019 -6.7913e-06
18:48167267 A G 1.940561 7.4861e-06
18:48172820 A G 0.104609 1.9053e-05
18:48173397 T C 0.490176 1.8760e-06
18:48177600 A G 1.742892 2.3589e-05
18:48184678 C G 0.237206 -2.2141e-05
18:48190440 A G 0.810885 2.1118e-05
18:48192137 T C 0.056104 -7.5900e-06
18:48192646 A G 0.051042 -4.8049e-06
18:48195801 C T 1.051405 5.3110e-06
18:48202547 C T 1.726722 -1.5479e-05
18:48204377 C G 0.090983 3.8650e-06
18:48213037 G A 0.090231 5.9975e-06
18:48222876 T C 1.741348 7.3607e-06
18:48223787 C T 1.120782 -1.8770e-06
18:48224088 G A 0.028966 -2.7175e-05
18:48225809 G A 0.689277 -9.4909e-06
18:48226111 G A 0.031642 -4.5636e-06
18:48230277 C G 1.381321 -1.4492e-06
18:48232112 A G 0.164990 -4.2103e-06
18:48233078 A G 0.680896 -1.4118e-05
18:48234429 A G 0.087845 7.6619e-06
18:48235488 C T 0.614990 1.0905e-06
18:48239146 G A 0.040784 2.0695e-05
18:48240837 T C 0.822318 -2.6920e-05
18:48242634 A G 0.025441 1.7998e-06
18:48246218 T C 0.230641 5.5154e-06
18:48249119 T C 0.228111 2.5939e-05
18:48250288 A G 0.363336 1.4109e-05
18:48257756 T C 0.085937 -3.8536e-05
18:48262420 A G 1.631177 -6.4161e-06
18:48263987 G A 0.858904 2.9530e-06
18:48276551 T C 0.034597 -6.0705e-06
18:48278791 C T 0.277606 1.9683e-05
18:48279646 C G 0.067361 1.6289e-05
18:48284003 C T 0.153475 1.7334e-05
18:48292910 C T 0.823287 -8.3107e-06
18:48297005 A G 0.132736 -5.1302e-06
18:48304266 A G 0.024441 5.0364e-06
18:48309958 A C 1.868940 -1.6221e-07
18:48311274 A G 0.111637 8.2388e-06
18:48314711 A C 0.074500 9.3206e-06
18:48321014 A G 0.826969 -5.3806e-06
18:48324336 T C 0.088270 1.4530e-05
18:48325407 C A 0.088212 6.0029e-06
18:48328825 A G 1.512479 -1.0639e-05
18:48331457 A G 0.142660 -7.4823e-06
18:48331524 A G 0.986710 1.1318e-05
18:48331553 C T 0.844421 5.5974e-06
18:48334741 T G 0.939031 2.0347e-05
18:48336154 G A 1.678407 -4.4019e-06
18:48341134 G C 0.681841 1.4367e-05
18:48344777 T C 1.240966 9.8562e-06
18:48346024 T G 0.458000 1.8665e-05
18:48347125 G A 0.429085 -1.8338e-05
18:48347777 C A 0.120585 1.4150e-05
18:48347917 C A 0.168512 1.7945e-05
18:48348045 C T 0.039271 -1.6061e-06
18:48349191 C T 0.454237 2.1726e-05
18:48350316 G A 0.728211 3.6526e-05
18:48350339 C T 0.274332 1.5766e-05
18:48350388 T C 0.073905 8.8915e-06
18:48351954 G C 0.284399 5.5347e-06
18:48357201 A G 0.312668 1.3767e-06
18:48358340 A G 0.271462 -1.4320e-05
18:48360595 T G 0.807182 -2.9531e-06
18:48367534 G A 0.065719 1.4744e-05
18:48371543 C T 0.079688 2.4951e-05
18:48372249 C A 1.591406 -1.4237e-05
18:48373001 C T 0.294462 1.9044e-05
18:48373892 T C 0.076020 -1.4074e-05
18:48378234 C T 0.397993 9.0774e-06
18:48384463 C T 0.809301 -3.8124e-06
18:48387381 G C 0.089874 -1.0794e-05
18:48387441 T C 0.028538 -1.7302e-05
18:48397082 G T 1.931919 1.3419e-05
18:48398966 G T 1.842554 6.3031e-06
18:48402322 T C 1.096113 1.3975e-05
18:48417664 T C 0.060119 3.8253e-06
18:48421952 T C 0.051915 -4.6991e-07
18:48426317 G A 0.679788 7.2792e-06
18:48447462 C A 0.032108 -3.1556e-05
18:48447564 C T 0.060612 -1.3815e-06
18:48452307 T C 0.147294 2.0885e-05
18:48458662 A G 0.149324 -4.0526e-06
18:48461647 T C 0.038727 -9.0780e-06
18:48470182 A G 0.030456 -2.6215e-05
18:48472082 G A 1.048883 1.5567e-05
18:48476450 A G 0.531698 6.0380e-06
18:48495164 T G 0.027124 3.9815e-09
18:48495481 G A 0.756019 1.9621e-05
18:48499915 T C 0.030170 -1.9692e-05
18:48536915 T G 0.111426 4.6303e-07
18:48550816 C G 0.052401 5.0832e-06
18:48557612 G A 0.035144 -1.8705e-05
18:48557969 G A 0.060989 7.9354e-06
18:48565553 T C 0.751854 1.9075e-05
18:48565560 A G 0.131349 6.8042e-06
18:48568313 T C 0.086855 -9.9121e-08
18:48572383 C T 0.050440 2.6796e-06
18:48589718 C T 0.168883 -1.0949e-05
18:48600991 C T 0.041808 3.1536e-06
18:48606016 C T 0.090041 1.7161e-07
18:48609968 G A 0.471528 3.4541e-05
18:48611975 G T 0.042399 -3.9812e-06
18:48627917 A G 0.039560 7.9567e-06
18:48648862 C T 0.757219 1.9000e-05
18:48661789 A G 0.037973 -1.5317e-05
18:48663427 G C 0.039159 -1.4389e-05
18:48666626 G A 1.082072 -1.7976e-05
18:48666798 G C 0.750188 -8.3772e-06
18:48672964 C T 0.054571 -7.8633e-06
18:48674356 T C 0.815668 -2.3121e-05
18:48678612 A C 0.278054 -3.2695e-06
18:48678689 T C 0.066467 9.0297e-06
18:48681255 T C 0.052524 -1.0946e-05
18:48685445 T C 0.052038 9.9918e-06
18:48685468 A G 0.914379 -2.5399e-06
18:48690619 G A 0.168193 2.0009e-05
18:48693595 C A 1.086614 9.2044e-06
18:48697811 T C 0.896849 4.6159e-07
18:48704264 A G 0.030439 -3.1085e-06
18:48706660 G T 0.035406 2.0774e-05
18:48721294 T C 0.043188 -7.6648e-06
18:48721618 T C 0.088967 -1.1523e-05
18:48726621 T C 0.168757 1.8416e-05
18:48731235 C T 0.107139 1.1388e-05
18:48736918 T C 0.040002 5.7889e-06
18:48741532 G T 0.438026 -1.2215e-05
18:48754780 G T 1.076557 1.2836e-05
18:48760184 G A 0.245943 -1.6500e-05
18:48772322 A G 0.075099 -7.8946e-06
18:48772510 T C 0.066450 1.5195e-06
18:48774088 T G 1.088242 -1.6599e-07
18:48774300 T C 0.023428 4.0675e-06
18:48780405 A G 0.204037 -8.4067e-07
18:48783707 C T 0.119803 2.4599e-07
18:48789736 T A 0.594388 9.2248e-06
18:48789819 G A 0.024346 2.0153e-05
18:48790070 T G 0.039370 2.7372e-06
18:48791228 G A 0.342553 1.5849e-05
18:48793351 T C 0.043545 1.1930e-05
18:48802080 T C 1.817175 -1.9500e-05
18:48802242 A G 0.079763 -1.3706e-06
18:48820528 T G 0.357542 -1.0626e-05
18:48823225 G T 0.056114 6.3947e-07
18:48829095 G T 0.188874 9.5704e-06
18:48829377 A G 0.146682 1.3468e-06
18:48844773 C T 0.508273 -6.5115e-06
18:48845975 T C 0.074949 -5.4067e-06
18:48846414 A G 0.052014 1.1644e-05
18:48853841 G A 1.147379 1.8276e-06
18:48871224 A G 0.051521 1.0135e-05
18:48873965 G A 0.155940 2.3625e-05
18:48878293 T G 1.762441 -1.3820e-05
18:48888310 G T 0.083058 -6.9850e-06
18:48890750 G A 0.660524 -8.5100e-06
18:48909275 G A 0.052789 1.4092e-05
18:48910792 A G 1.809059 -1.3403e-05
18:48912118 C T 0.033828 2.8682e-05
18:48917638 C A 0.650719 2.5794e-06
18:48924361 A G 0.768686 1.4247e-05
18:48925370 C G 0.057936 1.2717e-05
18:48926398 C T 0.054676 -1.0322e-06
18:48940826 A G 0.051225 1.3280e-05
18:48940948 G A 1.577436 -1.2629e-05
18:48943066 T C 0.036137 1.3394e-05
18:48949383 C T 1.480126 1.0427e-05
18:48954160 T G 1.469040 1.4284e-05
18:48956527 A G 1.136425 -1.6307e-06
18:48965384 A G 0.026457 2.4795e-06
18:48968249 G A 0.686543 1.3761e-05
18:48981991 T G 0.352099 5.7517e-06
18:48986514 T G 0.043491 4.0284e-06
18:49002076 C T 0.245501 1.0360e-05
18:49002466 T C 0.573142 -8.5705e-06
18:49002810 A G 0.043191 1.3542e-05
18:49003995 A C 0.146862 1.1386e-05
18:49007559 T G 0.103249 -8.1584e-06
18:49010897 T C 0.083619 3.3051e-05
18:49013145 C T 0.160302 -4.0476e-06
18:49013927 T C 0.031146 1.1438e-05
18:49014157 A G 0.054112 -3.4319e-05
18:49014317 C T 0.716247 2.9594e-05
18:49014411 C A 0.060177 -1.5885e-05
18:49016459 G A 0.089310 -2.0310e-05
18:49016987 A C 0.079671 1.3024e-05
18:49017653 A C 0.025206 4.0029e-06
18:49017661 A G 0.133603 1.7752e-05
18:49020703 G A 0.545964 1.0493e-05
18:49021464 A G 0.028667 1.4970e-05
18:49021719 G A 0.103351 3.2091e-05
18:49029467 G A 0.110773 5.1296e-07
18:49030535 A G 1.384581 -1.2995e-05
18:49039809 A G 0.031370 -1.2952e-06
18:49040967 T C 0.395892 3.8927e-05
18:49051558 A C 0.099095 -2.3060e-05
18:49063271 C T 1.395933 -1.6246e-05
18:49070001 T C 1.338983 -1.8333e-05
18:49071274 T G 0.028953 -8.4968e-06
18:49071914 T C 0.037894 -7.1854e-06
18:49085463 T C 0.058147 -9.4544e-06
18:49086479 C T 1.671054 -1.4544e-05
18:49087150 A G 0.084594 3.9795e-06
18:49088899 C G 0.106986 -1.9823e-05
18:49094014 T C 0.113462 9.4770e-07
18:49106577 A C 0.030806 2.1988e-05
18:49111225 A G 0.056478 -1.3162e-05
18:49123119 C A 0.036823 6.7764e-07
18:49123194 C T 1.238770 1.4964e-05
18:49128710 A G 0.095018 1.6381e-06
18:49130122 T C 0.338089 -7.9729e-06
18:49133344 T C 0.036263 1.2526e-05
18:49140233 G A 0.094250 2.2208e-05
18:49142668 G A 0.671958 1.9016e-05
18:49146939 G A 0.040115 1.9687e-05
18:49148238 A C 0.053394 1.7638e-05
18:49151252 C T 0.418817 -2.6799e-06
18:49155040 C A 0.063913 3.3274e-05
18:49166518 C T 0.144649 -1.2799e-05
18:49166695 T C 0.150949 5.6791e-05
18:49173708 G T 0.598872 -9.3655e-06
18:49173712 A G 0.020647 -7.1674e-06
18:49180430 A G 0.339608 1.5532e-05
18:49188933 C T 0.037745 7.2033e-06
18:49191936 C A 0.226568 -8.1735e-06
18:49193718 G A 0.197244 2.0355e-06
18:49204707 G A 0.280526 -6.5494e-05
18:49218240 T C 0.021228 1.0009e-06
18:49220616 A C 0.734277 2.9032e-05
18:49237514 C A 0.912730 1.8901e-05
18:49246730 G A 0.248884 6.2321e-05
18:49252189 A G 0.070268 -2.9282e-06
18:49252638 G A 0.050379 -1.2247e-05
18:49255332 C A 0.022585 1.3831e-05
18:49266070 C T 0.233051 4.8842e-05
18:49277171 T C 0.586636 -5.6590e-06
18:49282489 T C 0.034464 -1.3799e-05
18:49285941 C A 0.047417 1.8583e-05
18:49286356 T C 0.052078 3.0538e-06
18:49288587 A C 0.021174 -2.0463e-07
18:49295069 G A 0.145223 -8.6732e-08
18:49296439 T C 0.071944 -1.1364e-05
18:49297573 C A 0.071906 1.1940e-05
18:49297654 C T 0.446397 5.3513e-05
18:49306115 G T 0.134772 7.5140e-05
18:49308459 C T 0.075527 4.8177e-06
18:49313675 C T 0.045282 1.8817e-05
18:49337835 A G 0.406241 -3.0288e-05
18:49346471 A C 0.083945 -2.9882e-05
18:49346638 C T 0.041818 -9.8953e-06
18:49365997 C G 0.153169 4.9441e-06
18:49375381 T C 1.559094 -3.4226e-05
18:49382362 G A 0.165636 4.3328e-05
18:49395283 A G 1.821050 -3.1974e-05
18:49399178 A G 0.086321 4.1832e-06
18:49418620 T C 0.065481 1.4965e-05
18:49439925 A G 1.669864 -3.1677e-05
18:49440760 T G 0.088181 -4.8557e-06
18:49441356 G A 0.272958 -1.6605e-05
18:49443835 G A 0.039309 -1.5502e-05
18:49453473 A G 0.113639 -2.2822e-06
18:49453983 A G 0.121489 -1.9350e-06
18:49457785 T C 0.046486 -1.5484e-06
18:49459814 G A 1.146437 -1.2153e-05
18:49469467 A G 1.089194 -4.2443e-05
18:49478180 C A 0.138784 7.4189e-06
18:49479761 G A 0.568406 -1.6368e-06
18:49489704 T C 0.121795 -1.1161e-05
18:49502964 C T 0.167404 2.9254e-06
18:49504464 C T 0.426365 8.3006e-07
18:49507148 T C 0.406517 5.0688e-06
18:49515199 G A 0.218442 2.1815e-05
18:49519948 A G 0.034818 -1.5975e-05
18:49535051 C T 0.049420 3.0305e-05
18:49538636 A G 0.026243 5.5680e-06
18:49541713 T C 0.249690 -1.2372e-06
18:49541753 T C 1.226384 -1.4464e-05
18:49543937 C T 0.045167 -9.4641e-06
18:49548461 G A 0.065331 -2.3412e-05
18:49582061 T C 0.033682 2.1384e-05
18:49584137 T C 0.080651 -8.6535e-06
18:49586943 C T 0.068921 1.2622e-05
18:49603051 C T 0.691130 -4.9640e-07
18:49604801 G A 1.959304 -2.2086e-05
18:49609939 T G 0.041019 -1.5618e-05
18:49614444 A G 0.040454 -4.4120e-06
18:49617808 C T 0.072012 -1.7320e-05
18:49627851 C T 1.056539 1.6332e-05
18:49634581 T C 0.761628 9.5931e-06
18:49641570 T G 1.576263 -1.1513e-06
18:49641683 C T 0.031180 1.1183e-05
18:49643879 A G 0.023336 1.5958e-05
18:49644613 C T 0.197676 -1.0761e-05
18:49648589 A C 0.260093 4.8194e-06
18:49649535 A G 0.059531 -1.4059e-06
18:49652466 C T 0.023738 9.6771e-06
18:49661814 A G 0.528924 -1.2555e-05
18:49664993 G A 0.068336 7.2430e-06
18:49670155 G A 0.026549 -3.0476e-05
18:49674186 A C 0.105428 -6.8797e-06
18:49676115 G A 0.993785 1.3047e-05
18:49682024 G C 0.054380 -3.3324e-06
18:49695068 G A 0.345055 1.8208e-05
18:49705286 T C 0.917133 1.3000e-05
18:49708728 T C 0.413418 -1.2522e-05
18:49713756 G A 0.064352 2.6470e-05
18:49716106 T C 0.162614 1.6677e-05
18:49716447 A G 0.067962 -3.4051e-05
18:49716804 T C 0.054421 5.0807e-06
18:49717787 T C 0.963323 -1.3424e-05
18:49721814 C T 0.040917 1.5481e-05
18:49737774 A C 0.030952 -7.0306e-06
18:49738240 G A 0.342117 -5.0795e-06
18:49738983 G A 0.086930 -1.4633e-05
18:49744800 G C 0.141388 1.6909e-05
18:49750430 A G 0.128180 -6.8487e-06
18:49753011 G A 1.653143 -1.3955e-05
18:49768061 C T 0.211333 1.5093e-06
18:49769160 G A 0.064597 1.8480e-05
18:49769534 C A 0.024465 -2.5664e-05
18:49770092 A G 0.430917 -8.0640e-06
18:49770954 A G 1.104089 -9.6468e-06
18:49774256 T C 0.080987 8.0279e-06
18:49776874 C G 1.504887 -2.0464e-06
18:49786306 T C 0.147294 1.5329e-05
18:49789847 G A 0.403936 -3.8981e-06
18:49790755 A G 0.021745 7.5435e-06
18:49799444 G C 0.271146 -1.8651e-06
18:49799959 A G 0.307793 5.4436e-06
18:49806875 T C 0.190553 -4.1528e-06
18:49809321 G T 0.189499 8.4189e-07
18:49815328 G A 0.035447 -4.3860e-06
18:49831865 G T 1.615575 -2.7776e-05
18:49849624 A G 0.022517 -1.5463e-05
18:49857711 A C 0.140722 8.4969e-06
18:49859021 C T 0.103837 2.2147e-05
18:49860475 T C 0.035617 -2.8201e-05
18:49866783 G C 0.041886 -2.0017e-06
18:49867224 C T 1.974637 9.8726e-06
18:49869358 G A 0.236604 -1.0113e-06
18:49870266 A G 0.023853 8.9349e-08
18:49877174 G A 0.752357 -3.0850e-05
18:49878614 T C 0.073066 1.0404e-06
18:49878620 A G 1.689569 -9.6016e-06
18:49884856 C T 0.038846 -1.7726e-05
18:49888000 T C 0.345395 -3.7012e-06
18:49891228 A G 0.102216 -6.5015e-05
18:49895680 A G 0.040917 7.1420e-06
18:49898756 C T 0.315850 -1.3161e-05
18:49908050 G A 0.069679 2.5162e-07
18:49912700 A G 0.180609 -3.0230e-05
18:49913768 T C 0.026002 1.2970e-05
18:49917873 G A 0.257815 -7.6141e-06
18:49926444 C T 0.229658 -1.3241e-05
18:49930690 T C 1.612016 1.6039e-05
18:49933120 G A 1.640639 1.4281e-05
18:49935748 G A 0.337997 -2.7038e-06
18:49941166 A G 1.480541 1.5661e-05
18:49942001 C T 0.225548 -9.5909e-06
18:49946646 T C 0.117069 1.2020e-05
18:49947233 G A 0.025495 4.4149e-06
18:49947295 G A 0.845328 8.0605e-06
18:49948735 C A 0.352245 -2.5846e-06
18:49949570 T C 0.081745 4.8150e-06
18:49952739 A C 0.051439 -9.7671e-07
18:49953847 T C 0.364305 2.0002e-05
18:49956578 G A 0.228971 -1.0739e-05
18:49961836 C G 0.945977 1.8399e-05
18:49962302 C A 0.107785 1.3939e-05
18:49963557 A G 0.351783 -9.7693e-06
18:49967840 A G 0.101002 -2.4914e-06
18:49992030 G A 0.580707 5.0207e-05
18:49992128 A G 0.024455 8.2084e-06
18:49993249 C T 0.164793 -3.0308e-05
18:49996808 C T 0.390541 3.3793e-05
18:49998514 G A 0.069492 -9.1807e-06
18:50001522 T C 0.122924 5.5753e-06
18:50002189 G A 0.058892 3.9870e-06
18:50014911 A G 0.033335 1.6124e-05
18:50016901 G A 0.042063 -1.3225e-05
18:50018784 G C 0.100594 1.6971e-06
18:50018817 A G 0.139515 -1.3986e-06
18:50021382 A G 0.039958 -4.8980e-08
18:50025509 G A 0.041651 -7.8440e-06
18:50026236 G A 0.233269 -1.0044e-05
18:50030722 G A 0.202245 -2.6125e-06
18:50031450 A G 0.074392 -8.9941e-06
18:50039676 T G 1.256228 -1.3497e-05
18:50043650 C T 0.040594 9.6631e-06
18:50044745 T C 0.033917 1.4334e-05
18:50047766 T C 0.031034 -7.7980e-06
18:50049093 G T 0.074092 5.8238e-06
18:50061282 A G 0.073977 -1.0160e-05
18:50062852 A G 0.086036 1.0374e-05
18:50067680 T C 0.103372 -1.0067e-05
18:50077817 G A 0.468343 2.7091e-06
18:50084999 T C 0.189442 -1.3585e-06
18:50091233 T C 0.093301 1.1011e-06
18:50097456 G A 0.022395 4.5349e-06
18:50106099 G T 0.314178 7.0903e-06
18:50106919 A C 0.217779 4.1246e-06
18:50107698 G T 0.074990 -2.6064e-06
18:50110149 C T 0.046309 -1.0170e-05
18:50117536 A G 0.023027 2.1676e-07
18:50125725 A G 0.122567 2.0961e-05
18:50132645 C G 1.780677 6.2264e-06
18:50138130 C T 0.687947 -1.1134e-05
18:50138931 G A 0.029708 9.2051e-06
18:50142437 G C 0.076428 -7.2021e-06
18:50144161 C G 0.070315 -9.7376e-06
18:50152229 A G 0.434712 9.8731e-06
18:50152962 C T 1.194687 4.2078e-05
18:50155338 A G 0.036715 5.1871e-06
18:50157120 G A 0.233082 2.7515e-05
18:50158120 C T 0.835408 -5.9346e-06
18:50169167 C G 0.070846 9.6586e-06
18:50173001 A G 0.193627 1.8120e-05
18:50174055 A G 0.098520 -7.4759e-05
18:50175401 A C 0.260290 1.8632e-05
18:50180024 T G 0.164194 -3.6277e-06
18:50180704 C T 0.384625 -1.3842e-05
18:50181185 A G 0.035831 2.2514e-06
18:50183942 T G 0.759167 5.7791e-06
18:50186625 A C 0.400815 -2.4351e-06
18:50192989 T C 0.101621 -1.1331e-05
18:50196068 G A 0.061503 -1.5650e-05
18:50205965 A G 0.320348 4.1209e-06
18:50206346 A G 0.326067 1.1944e-05
18:50207227 A C 0.956163 2.4046e-05
18:50207714 T G 0.061751 -1.2232e-05
18:50219291 T C 0.096062 5.5037e-06
18:50227995 T G 0.041910 1.5090e-05
18:50241419 T C 0.098299 -1.6371e-05
18:50247830 C T 0.027460 -1.5004e-05
18:50249573 C T 0.254548 1.3857e-05
18:50252184 C T 1.014810 3.0223e-05
18:50275807 G A 0.023724 7.2199e-06
18:50278563 C T 0.055427 -1.0377e-05
18:50285398 T C 0.275879 5.2814e-06
18:50286989 T C 0.098785 -8.4166e-06
18:50291861 T C 0.031142 5.2900e-06
18:50294267 T C 0.056740 2.0103e-05
18:50311002 T C 0.159404 -9.1822e-06
18:50312399 A G 0.092944 -1.7855e-05
18:50334364 G A 1.380110 1.0358e-05
18:50335078 T C 0.066021 6.4374e-06
18:50346481 T C 0.085808 -1.0725e-05
18:50346689 A G 0.195680 -4.7397e-05
18:50348017 T G 0.036178 2.8528e-05
18:50348223 G T 0.057879 -5.5829e-06
18:50353536 T C 0.039945 -3.5665e-06
18:50354153 A G 0.080708 3.3719e-06
18:50354908 C T 0.561243 -3.1106e-05
18:50356760 C T 1.736466 3.4114e-05
18:50357019 G A 0.058596 -4.3498e-06
18:50357064 T G 0.221498 -5.3859e-05
18:50357472 G T 0.077227 -6.6575e-06
18:50360462 T G 0.055597 2.1690e-05
18:50365388 G A 0.885593 -3.2067e-05
18:50367079 A G 0.058722 3.7386e-06
18:50367848 C T 0.130332 -4.7033e-05
18:50371995 C A 0.054768 4.7177e-06
18:50372024 A G 0.139896 -1.4486e-05
18:50372363 A G 0.031248 3.7764e-05
18:50372475 C T 0.341400 -3.9761e-05
18:50380636 C T 0.057994 1.0791e-06
18:50385546 C T 0.081477 7.5049e-06
18:50386669 A G 0.045201 -3.7780e-06
18:50414122 G A 0.046047 -1.3964e-05
18:50417778 T C 0.130138 -1.6699e-05
18:50419352 C T 0.121629 6.0012e-07
18:50420543 A G 0.059218 -3.3135e-05
18:50423562 C T 0.041692 2.0903e-05
18:50426220 A T 0.149293 3.5765e-05
18:50431920 C T 0.022942 -2.2111e-05
18:50432602 G C 0.710148 -1.3922e-05
18:50442169 G A 0.082922 -1.4102e-05
18:50451191 A G 0.077278 -1.9473e-05
18:50458946 A C 0.935444 5.3225e-05
18:50475968 A G 0.137322 6.0509e-06
18:50481922 C G 0.131366 -3.1225e-06
18:50492071 C T 0.408383 -3.5186e-05
18:50495552 A G 0.030901 2.0020e-05
18:50498789 T C 0.060976 -4.0985e-05
18:50501474 G A 0.060972 -3.6890e-05
18:50525058 A G 0.060241 5.6273e-06
18:50525441 G A 0.022993 -3.4382e-07
18:50526038 A G 0.249622 -5.9135e-05
18:50528882 G A 0.280581 -3.6585e-05
18:50529659 T C 1.088552 7.1756e-05
18:50533258 A G 0.217385 -7.4672e-05
18:50535294 A G 0.045541 -3.4695e-05
18:50540364 A G 0.037932 8.8432e-06
18:50544039 T C 0.084754 7.3880e-06
18:50546319 A G 1.463787 6.8433e-06
18:50550249 A G 0.075962 -1.3189e-05
18:50551960 T G 0.041553 5.3306e-06
18:50556209 G A 0.081960 5.8045e-06
18:50561639 C A 0.067952 6.0194e-07
18:50566969 C T 0.254776 -8.3504e-06
18:50572697 G A 1.251393 9.1373e-06
18:50580975 C T 0.445475 -6.7811e-05
18:50583223 A G 0.095253 -2.2705e-05
18:50595725 G A 0.442708 -6.6320e-05
18:50597737 T G 0.802406 7.7709e-05
18:50606033 C T 0.062292 3.7313e-05
18:50607160 G T 0.201167 -1.4810e-05
18:50609919 T G 1.272846 8.2431e-06
18:50611759 C T 0.070696 -2.4385e-05
18:50617497 G A 0.070710 -2.5202e-05
18:50622015 C A 0.348618 -1.5031e-04
18:50624932 T C 0.093162 -2.4813e-05
18:50636674 G A 0.267172 -5.1331e-05
18:50640488 A C 0.036229 9.2707e-06
18:50641370 A G 0.039496 -2.6815e-06
18:50651686 T C 0.112521 1.5506e-05
18:50652265 A G 1.003070 -5.8747e-05
18:50655918 T C 0.037310 -1.3548e-05
18:50664769 T C 0.077037 -2.1069e-05
18:50683306 T C 1.116070 -8.8178e-05
18:50683727 A T 0.058032 1.1886e-05
18:50686958 A G 0.792975 -2.8762e-05
18:50692978 T C 1.007748 -3.8365e-05
18:50698745 A C 0.041794 1.6722e-06
18:50714406 C T 0.068799 4.3991e-06
18:50719786 G T 1.822816 5.2033e-05
18:50723283 G T 1.016642 1.1005e-04
18:50727037 G A 0.054996 -9.2778e-06
18:50729267 C T 0.863705 3.9564e-04
18:50731947 G A 0.066715 -9.6814e-06
18:50734845 G A 0.031819 -2.6883e-06
18:50735890 A G 0.035443 -4.8425e-06
18:50737358 T G 0.800002 2.1399e-04
18:50750198 G T 1.823019 3.6792e-05
18:50750875 A G 0.156501 -1.5912e-05
18:50759220 C G 0.025019 -2.3596e-06
18:50770638 C T 0.767289 -2.7181e-05
18:50777312 T C 0.050807 1.2677e-05
18:50792601 G A 0.041947 -2.5016e-07
18:50800643 T C 0.129180 -8.4510e-06
18:50801524 A G 0.042154 1.5615e-05
18:50808700 C T 0.268015 1.4206e-04
18:50813011 C T 0.130431 4.8171e-06
18:50820871 G T 0.174275 -1.4886e-05
18:50835265 T A 0.049076 -1.2573e-05
18:50837242 A C 0.130067 2.6726e-06
18:50840598 T C 0.074256 -1.7389e-05
18:50841197 A G 0.052129 4.1945e-06
18:50849435 A C 0.173292 -3.0035e-06
18:50852319 G A 1.242095 3.6622e-05
18:50887302 T C 0.020447 2.4394e-06
18:50887841 C T 0.379141 -1.1218e-05
18:50888136 G A 0.179630 -6.2557e-06
18:50891963 C T 0.037775 -1.2878e-05
18:50906642 T C 1.051072 4.5644e-05
18:50906869 T C 0.197125 -1.9724e-05
18:50907118 A G 0.418348 -1.2550e-05
18:50911770 A G 0.635767 -7.6674e-06
18:50913757 T C 0.028487 2.5990e-06
18:50920636 C A 0.280241 -4.8988e-05
18:50920919 C A 0.074368 3.0154e-05
18:50932656 G A 1.084683 4.8506e-05
18:50953376 T C 0.066045 -1.5675e-05
18:50967439 A G 1.111252 2.4921e-05
18:50970906 T C 0.037463 -7.0221e-06
18:50995324 G A 0.097891 -1.3571e-05
18:51000262 T C 0.566016 -1.7833e-05
18:51007641 A G 0.238270 -1.8505e-05
18:51027114 A G 0.033332 -2.3046e-05
18:51027555 A C 1.758898 2.1905e-05
18:51047103 T C 0.101719 6.6542e-06
18:51053176 G T 0.857656 5.6351e-05
18:51057298 C A 1.727681 2.2718e-06
18:51063768 T C 1.486392 1.7293e-05
18:51083764 T C 0.164966 1.9290e-05
18:51099503 T G 0.055757 -1.5419e-05
18:51104274 A G 0.174078 1.5182e-05
18:51109020 C T 0.591158 -1.9383e-05
18:51111564 T C 0.355445 -3.7805e-06
18:51134173 C G 0.231579 -2.0551e-05
18:51141796 T C 0.035035 -1.3609e-05
18:51143289 C T 0.025332 -6.2708e-06
18:51146451 C T 0.026291 -3.2988e-06
18:51148674 T C 0.053160 3.9354e-06
18:51148959 C T 0.038279 -6.2157e-06
18:51149085 T C 1.053421 -2.9480e-05
18:51155297 C A 0.984629 -2.1424e-05
18:51163377 C A 0.056413 -1.9550e-06
18:51178691 A G 0.427239 -8.1478e-06
18:51179593 A G 0.045061 3.6468e-06
18:51180253 C T 1.107723 -3.3568e-05
18:51181723 C T 0.598236 -1.8370e-05
18:51185144 T C 0.081888 -2.8205e-05
18:51185199 C T 1.005433 -2.2750e-05
18:51185872 G A 0.065270 -2.1711e-05
18:51186186 C T 0.243747 6.2068e-06
18:51190573 A G 0.136887 -1.4803e-05
18:51193612 C T 0.704532 2.9395e-05
18:51201619 T C 0.367847 -2.3846e-05
18:51215919 C T 0.053897 -1.8652e-05
18:51216892 G C 0.073548 7.0296e-06
18:51217479 A G 0.040077 1.1073e-05
18:51227220 T C 0.051538 1.0900e-05
18:51233643 T C 0.732451 -1.7334e-05
18:51235712 G A 0.044177 -6.5210e-06
18:51246760 T C 1.438479 3.7597e-06
18:51250551 A C 0.489806 -2.7660e-05
18:51250663 A G 0.243781 2.2008e-06
18:51251934 C T 0.069924 -9.1721e-06
18:51252585 A C 0.168485 6.1490e-05
18:51258999 A G 0.075911 -2.6892e-05
18:51261377 G A 0.083357 -2.2628e-05
18:51266352 T C 0.076979 -5.6442e-06
18:51278842 G A 0.079457 2.7610e-05
18:51287384 A G 0.055927 2.8231e-06
18:51290522 T G 0.043841 -1.2650e-05
18:51291046 A G 0.039588 1.7568e-05
18:51307859 A C 1.768792 3.5722e-06
18:51310434 A G 0.048148 -1.2983e-05
18:51337176 A G 0.456107 -4.0541e-05
18:51345857 A C 0.081137 1.3650e-05
18:51354312 A G 0.506278 -3.7990e-05
18:51366801 C T 0.080256 2.8948e-05
18:51366855 T C 1.127198 -2.9870e-05
18:51367087 T C 0.050695 5.2417e-06
18:51368099 G A 0.091615 -2.0579e-05
18:51370648 A G 0.074092 1.0357e-05
18:51378836 T C 0.046384 -1.5244e-05
18:51384851 A C 0.046210 2.8539e-05
18:51389391 G A 1.615201 -2.8533e-05
18:51399745 C A 0.302122 -9.8018e-06
18:51403165 A C 0.039448 1.8565e-05
18:51411787 A G 0.570490 -4.5257e-06
18:51414444 C T 1.765820 1.2665e-05
18:51425863 C A 0.422278 4.8510e-05
18:51426740 T C 0.075207 2.2635e-05
18:51427064 G A 0.026835 2.3517e-05
18:51432876 T C 0.022486 7.2917e-06
18:51434835 C T 0.072114 8.2234e-06
18:51446074 G A 0.057896 8.3609e-06
18:51446441 T C 1.008649 2.7776e-05
18:51455936 A G 0.135048 7.5866e-07
18:51457267 C T 0.151856 1.1604e-06
18:51461021 G A 0.092917 -5.6442e-06
18:51473193 T A 0.255956 6.2518e-06
18:51475704 C T 0.043531 -2.4652e-05
18:51477430 A G 0.523654 -1.4663e-06
18:51485416 C G 0.020423 -8.6091e-07
18:51490042 T G 0.156677 3.5063e-05
18:51491393 T C 1.780368 7.9034e-06
18:51508548 C T 0.472569 -2.4336e-06
18:51515722 A G 0.550370 -5.5135e-06
18:51519748 T C 0.335596 -3.2700e-06
18:51526568 A G 0.151829 2.7819e-05
18:51542468 C T 0.136007 -4.3446e-06
18:51545460 G A 0.039071 2.0570e-05
18:51547230 C T 1.767255 1.3355e-05
18:51549158 T C 0.531875 -1.7105e-05
18:51554701 A G 0.539375 -1.2193e-05
18:51555089 A G 0.034943 8.6134e-06
18:51558284 C T 1.965641 9.4575e-07
18:51558497 G T 0.386937 4.9508e-06
18:51559756 G A 0.207430 -3.3378e-06
18:51566422 G A 0.024356 1.2692e-05
18:51566901 C T 0.071814 -1.4175e-06
18:51572115 A G 0.131971 7.0935e-06
18:51574368 A G 0.070519 1.1241e-05
18:51593656 G A 0.165792 2.2375e-05
18:51609981 T C 0.115087 5.2687e-05
18:51620901 T G 0.728738 -1.8657e-05
18:51629729 C T 0.028025 -2.8786e-05
18:51649813 T C 0.056451 1.0235e-05
18:51660908 C T 0.725587 -1.3598e-05
18:51680757 C T 1.300881 1.8651e-05
18:51681244 C T 0.876518 1.0687e-05
18:51693408 A T 0.023510 1.4505e-05
18:51701796 T C 1.587466 4.5452e-05
18:51703492 A C 0.026053 -2.7633e-06
18:51708514 A G 0.061972 -1.5166e-05
18:51722924 T C 0.096212 2.7679e-05
18:51724582 A G 0.116284 -1.5137e-05
18:51727100 A G 0.709611 2.9070e-05
18:51733937 T C 0.023707 -1.1390e-06
18:51738078 A G 0.047764 2.5139e-05
18:51760939 T C 0.035158 -9.7464e-06
18:51767941 T C 0.594945 1.2419e-05
18:51771567 A G 0.275161 3.5865e-06
18:51774270 T G 0.024265 2.0174e-05
18:51775491 G T 0.025264 1.8079e-05
18:51777246 G C 0.119837 5.9858e-06
18:51781894 C T 0.802396 5.5063e-05
18:51802827 A G 0.030082 -3.4907e-06
18:51803950 A G 0.126701 7.0489e-06
18:51805130 G A 0.575056 -1.4064e-05
18:51807260 G A 0.055220 -2.5758e-06
18:51818901 T G 0.448885 -2.2109e-05
18:51820209 C T 0.063233 3.4667e-05
18:51820805 A G 1.380784 2.7499e-05
18:51839699 G A 0.032995 -5.2999e-07
18:51841147 G T 0.556299 -9.5189e-06
18:51855721 T C 0.116366 -3.4951e-06
18:51866513 C T 0.825820 8.1188e-05
18:51880889 A G 0.067242 1.2365e-05
18:51888169 C G 0.115152 -4.9612e-06
18:51902356 T G 1.886140 1.7764e-06
18:51912611 G C 0.450276 -2.3352e-05
18:51917425 T C 0.043943 -3.6948e-06
18:51925340 C T 1.362122 2.3991e-05
18:51933941 A G 0.522900 -2.0251e-05
18:51939063 A C 0.864507 4.9882e-05
18:51945230 C T 0.054945 -3.2273e-06
18:51947383 T G 1.336215 2.6976e-05
18:51951477 G A 0.061465 6.6741e-06
18:51952358 G A 0.062822 3.8180e-06
18:51962431 C T 1.811929 2.2183e-06
18:51963308 C A 1.273808 1.7843e-05
18:51964773 C A 0.671948 -1.6063e-05
18:51972841 A G 0.175662 8.5034e-07
18:51983566 G A 0.068163 9.8754e-06
18:51985801 T C 0.021188 -1.7199e-05
18:52019494 T C 0.039098 -5.3128e-06
18:52024499 G A 1.433494 -7.7148e-06
18:52033980 A G 0.035535 8.8936e-06
18:52040749 T C 0.028881 -6.3007e-06
18:52047009 A G 0.061550 -2.0475e-05
18:52047714 C T 0.054377 -3.1969e-05
18:52051919 T C 1.317948 1.1630e-05
18:52053722 A C 0.129747 2.7903e-05
18:52055579 C T 0.090170 2.0505e-05
18:52057669 C T 0.077989 7.0341e-06
18:52058680 G A 1.419406 2.9012e-05
18:52209411 T G 1.180833 2.3539e-05
18:52211330 C T 0.026767 1.1465e-05
18:52225206 G C 0.065198 1.8400e-05
18:52226097 A G 0.080936 -3.7067e-06
18:52227120 C T 0.089466 -2.8943e-05
18:52235078 G A 0.242751 -4.3091e-06
18:52236414 C T 0.113721 1.2847e-05
18:52248789 T C 0.062173 1.8180e-05
18:52252173 A G 1.477641 -1.1224e-06
18:52258288 G A 0.062774 -1.8493e-05
18:52258548 C T 0.305919 -1.1396e-05
18:52265059 T C 0.027372 2.3506e-05
18:52265308 C A 1.083707 2.3680e-05
18:52269870 A C 0.034593 5.0916e-06
18:52274922 T C 0.085458 1.6961e-05
18:52286421 A G 0.165218 -1.1056e-05
18:52288911 G A 1.372274 1.0474e-05
18:52297561 T C 0.062900 1.5880e-05
18:52309542 A G 0.034593 -6.9262e-06
18:52310293 T C 0.141657 3.3435e-05
18:52311009 C T 1.162036 3.1327e-05
18:52345168 A C 1.586697 7.3595e-06
18:52347426 A G 0.078172 6.0196e-06
18:52351702 C T 0.039659 1.8185e-06
18:52358410 G A 1.128622 3.0841e-05
18:52366897 T C 1.108318 3.0872e-05
18:52369403 C T 0.206801 -3.0138e-05
18:52375539 A G 0.037945 -1.4565e-05
18:52378623 G A 1.619101 9.6737e-06
18:52385723 C T 0.065596 1.1541e-05
18:52390497 T C 0.057678 2.5696e-05
18:52391095 A G 1.151907 2.5097e-05
18:52405913 T C 0.052966 3.6826e-06
18:52414205 A G 0.138193 1.0847e-05
18:52430607 T C 0.130217 -1.9532e-06
18:52436772 G A 0.104082 -2.9305e-06
18:52441379 A C 0.036106 -2.3489e-05
18:52445363 G A 0.027664 -1.6570e-05
18:52453755 A G 0.861413 -2.4750e-05
18:52458396 G A 0.038891 2.9750e-06
18:52461046 A G 0.071151 5.7228e-06
18:52465948 C A 0.238746 1.1445e-06
18:52468141 C T 0.724006 -4.1320e-05
18:52469164 G A 0.024873 -1.4543e-06
18:52476212 G A 0.051902 8.0624e-06
18:52480654 A G 0.020532 -5.3725e-06
18:52494374 C A 1.530009 1.8379e-05
18:52496921 G A 0.081239 1.8733e-05
18:52503052 T C 0.113806 9.1843e-06
18:52503313 C A 0.519646 -1.3639e-05
18:52510377 C T 0.067473 -2.8390e-05
18:52511321 C A 0.467238 -2.5882e-05
18:52512035 T C 0.053581 3.8951e-06
18:52512776 A G 1.531933 2.7999e-05
18:52523437 C T 0.513125 3.2069e-06
18:52523477 A G 0.826150 2.0122e-06
18:52526984 A G 0.086957 1.7670e-05
18:52527070 T C 1.913719 -2.1359e-05
18:52527465 C T 0.444690 -1.4483e-05
18:52528849 A G 0.520703 -4.1694e-06
18:52535772 A G 0.035113 2.3255e-05
18:52548995 C A 0.648302 -1.4980e-05
18:52559460 A C 0.142425 -4.4434e-05
18:52566469 A G 0.112867 1.9261e-05
18:52579078 T G 0.021130 -3.8264e-06
18:52586545 G A 0.089024 -7.4086e-06
18:52601481 T C 0.326009 -4.0677e-06
18:52604083 C T 0.095834 1.8323e-05
18:52605279 T C 0.076826 6.8332e-06
18:52607717 G A 0.749671 -2.3749e-05
18:52613090 C A 0.117970 -4.6117e-06
18:52622529 A G 0.057301 -8.2839e-06
18:52625909 G A 0.045836 -3.6680e-08
18:52625995 G T 0.038064 1.4689e-05
18:52639549 G T 0.378268 5.9819e-06
18:52642359 A C 1.428762 1.7288e-05
18:52674388 G T 0.131175 -2.4328e-05
18:52677342 T C 0.176478 3.5438e-05
18:52677589 T C 0.044966 -5.9062e-06
18:52713249 C T 0.529063 -2.5980e-05
18:52715175 C T 1.123981 -6.5904e-06
18:52717037 A G 0.680328 -2.7348e-05
18:52717101 T G 0.291161 3.0413e-05
18:52722267 T C 0.057974 1.8389e-05
18:52727565 C G 0.127218 -1.7067e-05
18:52733951 C T 0.231361 -8.2091e-06
18:52734527 G A 1.796079 2.1810e-05
18:52740266 A G 0.085829 2.1415e-05
18:52752017 A G 0.812218 -8.8884e-05
18:52753199 G A 0.040726 -1.7986e-06
18:52753672 G T 0.171307 -2.4053e-05
18:52758295 T C 1.062033 2.1227e-05
18:52758796 G A 0.073851 1.4753e-06
18:52759825 G A 1.187755 2.7476e-05
18:52760971 A G 0.064923 -8.5247e-06
18:52761698 G A 1.862817 -4.2694e-07
18:52762704 T C 0.028317 -3.2687e-06
18:52763944 A G 0.169162 6.2913e-06
18:52765176 T C 0.146325 -1.9468e-05
18:52772539 A G 0.175196 -1.3322e-05
18:52778911 A C 0.100353 2.0539e-05
18:52779000 T C 0.049246 -8.7320e-06
18:52793587 T C 0.036514 -1.4646e-05
18:52794813 A G 0.111759 8.1103e-06
18:52795084 C T 0.660841 4.6134e-05
18:52803458 C A 1.521791 2.8362e-05
18:52813371 T C 0.025199 -1.6271e-05
18:52814649 G A 0.023428 1.5358e-05
18:52818888 A G 0.105609 1.6483e-05
18:52820151 A G 0.246062 2.7373e-06
18:52828716 A G 0.075833 1.3695e-05
18:52828885 G A 1.187776 -4.1176e-05
18:52830654 C T 0.656513 -7.1074e-06
18:52831233 A G 0.142606 4.7708e-05
18:52833250 A G 0.117882 -2.4269e-06
18:52835378 A G 1.740026 3.4593e-05
18:52841647 A G 0.543166 -5.0342e-06
18:52847695 A G 0.056617 -2.9717e-06
18:52850880 T C 0.305600 1.2196e-05
18:52863108 G C 0.599396 1.2882e-06
18:52864576 T C 0.290236 4.8275e-06
18:52874399 A G 0.772280 1.6368e-06
18:52880875 A C 0.102947 2.5272e-05
18:52902683 T C 0.217718 2.1459e-05
18:52903085 G A 1.828244 1.5087e-05
18:52911702 C T 0.575716 1.6028e-05
18:52918380 A G 0.141490 6.2945e-06
18:52935941 G T 0.195048 -2.9756e-06
18:52937872 C T 0.209762 -1.2423e-05
18:52938369 A G 0.749481 1.4506e-05
18:52938538 C T 0.059504 -1.6946e-05
18:52954518 A T 0.037078 -8.1672e-06
18:52957822 G A 0.093788 -3.0780e-06
18:52971109 A G 0.572234 1.5102e-05
18:52977359 C T 0.047339 3.5893e-05
18:52991218 A C 0.097816 7.7493e-06
18:52997092 C T 0.069550 -3.9315e-06
18:53004083 A G 0.077271 -1.6071e-06
18:53005429 T C 0.049335 -6.3079e-06
18:53011777 T C 0.157476 -8.2978e-06
18:53012047 C T 0.066892 -7.9403e-06
18:53026793 C T 0.021164 -1.1420e-05
18:53045051 A G 0.065960 9.1206e-06
18:53050489 G A 0.130009 1.7640e-05
18:53050646 C A 0.162879 -2.3594e-06
18:53051008 C G 0.046996 1.0044e-05
18:53058238 T C 0.054656 -8.9734e-06
18:53065342 G T 0.053863 2.8906e-05
18:53074862 G A 0.045309 -4.0989e-06
18:53088349 T C 0.038710 1.7272e-05
18:53094185 T C 0.118130 -1.2627e-05
18:53103739 A G 1.234771 -2.5199e-05
18:53117304 G A 0.552240 3.1946e-05
18:53118111 T C 0.043314 3.1236e-06
18:53125783 G A 0.027365 3.4225e-05
18:53128047 A C 0.033087 -1.6092e-05
18:53134518 C T 0.037718 -1.8989e-06
18:53138622 T C 0.055312 2.5099e-05
18:53143573 T C 0.984551 6.6518e-06
18:53150076 G A 0.572058 -7.1292e-06
18:53155002 C A 0.108104 1.7857e-06
18:53156264 C T 0.050457 -3.7917e-06
18:53170871 A G 0.076901 -5.9651e-06
18:53175787 T C 1.540541 2.3272e-05
18:53175955 C T 0.025424 -3.0462e-05
18:53177132 G A 1.134388 1.3778e-05
18:53177208 G A 0.249989 5.0472e-05
18:53186254 A G 0.191787 3.1900e-05
18:53186911 C T 0.113122 -1.1686e-05
18:53194961 C T 0.051405 -1.3078e-05
18:53202366 G A 0.088429 1.3957e-05
18:53207207 G A 0.548616 -3.8792e-06
18:53207325 G A 0.348686 1.0809e-05
18:53210302 T G 1.650845 4.8173e-05
18:53217085 A G 0.070077 -1.4280e-05
18:53225637 C T 1.922096 -1.5286e-06
18:53238550 G T 0.050980 -1.3146e-05
18:53242546 C T 0.091584 9.5071e-06
18:53272160 G A 0.356648 5.3728e-06
18:53309114 G A 1.093026 -1.0808e-05
18:53325860 C T 0.047173 3.2605e-06
18:53337912 T C 0.054839 -1.6280e-05
18:53345495 A G 0.031768 -4.5650e-06
18:53358425 T C 0.101910 -7.4379e-06
18:53359473 A C 1.027559 -8.9666e-06
18:53363478 G A 0.054234 -4.0073e-06
18:53400656 T C 0.035419 1.2529e-05
18:53407090 T G 0.040254 -2.8000e-06
18:53417248 C G 0.023625 1.6090e-06
18:53423144 G A 1.637470 3.1130e-05
18:53425305 T C 0.673209 -1.1682e-05
18:53428085 G A 0.877834 3.3688e-05
18:53432989 A G 0.028304 1.6764e-05
18:53441615 A G 0.029385 -1.2528e-05
18:53454041 T C 0.560338 1.5525e-05
18:53459057 C A 1.338595 1.3151e-05
18:53477697 C A 0.036830 1.3906e-06
18:53477784 A G 0.674742 3.2116e-05
18:53482756 G A 0.071512 -3.5321e-05
18:53494075 C T 0.676147 4.9248e-05
18:53506030 A G 0.929522 3.9379e-05
18:53536098 T C 0.022017 -1.7229e-06
18:53538869 C A 0.173690 2.6293e-05
18:53538902 A G 0.387379 -3.6751e-05
18:53566264 G A 0.032961 1.8219e-05
18:53568670 C A 0.081824 -7.0204e-06
18:53569429 G A 0.072583 1.0511e-05
18:53571137 C T 0.272945 5.4153e-06
18:53577888 C T 0.359055 -5.3162e-05
18:53578876 T C 0.150792 1.8336e-05
18:53594836 A G 0.425709 -4.0138e-05
18:53599790 T C 0.303740 -5.5407e-06
18:53602616 C T 0.132559 5.3454e-08
18:53618120 T G 0.126429 9.0225e-06
18:53626484 G A 0.123924 9.5620e-07
18:53634177 T C 0.157235 -2.2983e-05
18:53638478 G T 0.104650 -3.5451e-05
18:53653957 G A 0.020535 -1.3415e-06
18:53664282 G A 0.387094 -2.5407e-05
18:53667255 C A 0.146515 -1.9040e-05
18:53668418 A G 1.784223 1.6410e-06
18:53669408 G A 0.442837 1.8356e-05
18:53690601 C T 0.924038 9.8623e-06
18:53698151 T C 0.215277 -2.4534e-06
18:53698691 T G 0.032580 -1.0311e-05
18:53699500 C T 1.463338 -1.9802e-05
18:53706621 G A 0.350437 -1.3623e-05
18:53712598 G A 0.035365 -7.0172e-07
18:53714236 T C 0.043922 3.1778e-06
18:53717464 T C 0.254789 -3.3792e-05
18:53731298 A G 0.081280 4.5766e-06
18:53741949 G A 0.510344 -2.2934e-05
18:53743014 G T 0.036297 7.4809e-06
18:53747425 A G 1.090989 -1.6399e-05
18:53750379 T C 0.101597 -2.5684e-05
18:53752832 T C 0.136700 1.8419e-05
18:53759589 T C 0.271170 1.5991e-05
18:53765771 C T 0.152084 6.3703e-06
18:53768615 C G 0.317424 2.4730e-05
18:53768774 C T 0.374830 2.0383e-06
18:53770566 C T 1.733447 4.7830e-06
18:53786935 A G 0.022055 1.0602e-05
18:53787379 A C 0.168771 -2.3275e-05
18:53790625 C T 0.106924 -1.9895e-05
18:53795157 G A 0.025111 6.5021e-06
18:53795300 G T 0.088426 -1.2318e-05
18:53795621 T C 1.250995 2.2117e-05
18:53804156 T C 0.526340 -2.6577e-07
18:53807487 A G 0.129843 -1.1391e-05
18:53810014 A G 1.827656 7.3223e-06
18:53810122 A C 0.316119 -1.2597e-05
18:53810858 G A 0.082956 6.1761e-06
18:53815178 T G 0.040006 -9.5344e-06
18:53818030 C G 0.169665 -1.3750e-05
18:53819904 T C 0.387974 -2.0981e-05
18:53830184 T C 0.037813 -5.6092e-06
18:53834328 G T 0.313117 -4.8994e-06
18:53840345 A C 0.481520 -8.0318e-06
18:53848399 C T 1.576409 2.3414e-05
18:53852908 G A 0.425739 -2.8082e-05
18:53854037 C T 0.024435 -3.4580e-07
18:53854465 C T 1.364536 8.8198e-05
18:53855525 T A 0.964329 3.1602e-05
18:53856227 T C 0.176240 6.9427e-06
18:53872384 G T 0.023996 -1.4011e-05
18:53872948 G A 0.067286 -3.4823e-05
18:53881022 A G 1.817953 6.0107e-06
18:53883649 C A 0.420337 -1.5279e-06
18:53887306 A G 1.458347 5.6844e-06
18:53887341 T C 0.030751 -4.6596e-06
18:53890269 T C 0.099717 -1.5521e-05
18:53893322 C G 0.029419 -3.4483e-06
18:53896688 C G 0.180384 -6.7062e-06
18:53905940 C T 0.807658 2.8454e-05
18:53906628 T C 1.455926 2.2757e-06
18:53906788 C T 0.075095 -1.9196e-06
18:53907168 T C 0.114571 7.0377e-08
18:53913327 A G 0.080365 -1.1256e-06
18:53914715 C T 0.034702 2.2557e-05
18:53924216 A G 0.256221 -9.9995e-06
18:53924392 A G 0.025437 3.3371e-05
18:53926509 T C 0.774384 9.9267e-06
18:53932514 C A 0.069244 4.8344e-05
18:53937120 C A 0.263201 -9.6815e-06
18:53938738 C T 0.110804 4.7807e-05
18:53940263 T C 0.042773 -7.6469e-06
18:53941390 G C 0.043769 2.2668e-05
18:53941432 G T 0.107509 1.8365e-05
18:53941453 T C 0.108465 -2.7271e-06
18:53941706 C T 0.043151 -7.2968e-06
18:53942344 C T 0.055839 1.8300e-06
18:53944858 G A 1.488252 -4.4260e-06
18:53946453 C T 0.025910 -9.5146e-06
18:53948968 A G 0.716781 3.4761e-06
18:53952127 A C 0.026998 -9.5841e-06
18:53963929 G A 0.036660 -7.5671e-06
18:53965799 A C 1.775792 1.4793e-05
18:53972082 G A 0.106476 -1.0377e-05
18:53974669 A C 0.049739 -2.2363e-06
18:53992578 G A 0.718386 -4.7728e-06
18:53993286 C T 0.936787 1.1631e-06
18:53997046 C A 0.154386 2.3358e-06
18:54001461 T C 0.247606 -6.6080e-06
18:54004446 T C 0.048988 7.3636e-06
18:54006733 A G 0.173921 -9.7182e-07
18:54012313 G A 0.150068 9.0022e-06
18:54016642 T G 0.042457 1.7423e-05
18:54020562 C G 0.697735 1.2286e-05
18:54047318 T C 0.048679 9.8206e-06
18:54048077 T C 0.591178 -1.2276e-05
18:54048128 A G 0.795596 -3.8577e-06
18:54052170 C T 1.266774 -4.5862e-06
18:54052273 A G 0.078859 1.6778e-05
18:54055379 T C 0.072797 -2.3602e-06
18:54069402 A G 0.067486 3.4708e-06
18:54079337 C T 0.052558 -8.0231e-06
18:54080020 A C 0.020331 6.6065e-06
18:54104333 C A 0.125324 7.8322e-07
18:54109588 A G 0.172296 8.6543e-06
18:54114481 A G 0.410087 2.5283e-05
18:54116256 C T 0.054792 8.5057e-07
18:54119666 T C 0.634981 -9.4749e-05
18:54130372 T C 0.156660 -9.2414e-06
18:54136409 C G 0.028932 1.8391e-06
18:54152121 C T 0.635406 -9.3469e-05
18:54155330 A G 1.166636 -1.6619e-05
18:54162135 G A 0.055869 1.7532e-05
18:54175216 T C 0.038258 -3.4226e-05
18:54187180 A G 0.035321 2.4200e-06
18:54189420 A G 0.054917 -1.0573e-05
18:54189488 A C 0.426406 -2.0881e-06
18:54189611 T C 0.522798 1.7502e-05
18:54218356 T C 0.041882 3.9436e-06
18:54219052 G A 0.071525 8.0353e-06
18:54227009 G T 0.152744 -7.6903e-06
18:54230240 T A 0.150112 -1.6293e-05
18:54232162 A G 0.191903 -9.7087e-06
18:54235097 A G 0.850585 -1.9866e-05
18:54236781 G A 0.045411 -1.4826e-05
18:54256019 G C 0.055716 1.6333e-05
18:54262712 G A 0.060840 2.8152e-05
18:54265130 G A 0.949295 2.4115e-05
18:54265847 A G 0.373250 -1.5248e-05
18:54281790 C T 0.115444 -9.7046e-06
18:54281987 T G 1.588717 1.2394e-05
18:54287739 C T 0.070560 1.0951e-06
18:54306416 A G 0.187252 3.2041e-05
18:54309507 T C 0.024683 -1.5724e-05
18:54310462 C T 0.055536 2.2234e-05
18:54313174 A C 0.110430 -4.8348e-06
18:54317424 G A 0.025682 4.2318e-06
18:54329218 T C 0.029779 9.4822e-06
18:54329326 T C 0.062441 -7.7333e-05
18:54338927 T C 0.031914 -4.4815e-06
18:54345454 A G 0.108261 -7.1143e-06
18:54351566 C T 0.102195 1.2722e-05
18:54373648 T A 0.293745 -1.9089e-06
18:54377738 G A 0.263269 -1.2495e-05
18:54379956 T C 0.060323 -5.5762e-06
18:54397622 C T 0.738006 -1.1184e-05
18:54400510 G A 0.066293 -2.7874e-06
18:54402420 A C 0.068275 1.3889e-05
18:54405821 T C 0.029572 -6.9862e-06
18:54409971 G A 0.099982 1.1191e-06
18:54411576 T C 0.040686 -9.9889e-06
18:54413275 C T 1.255388 -2.5871e-06
18:54415284 A G 0.097850 1.4173e-05
18:54417591 A G 1.387485 -4.2907e-06
18:54418390 T C 0.029174 -1.5617e-05
18:54419696 T C 0.139036 6.5865e-06
18:54419722 G A 0.046945 -8.9869e-06
18:54434463 A C 0.027739 -6.7519e-06
18:54435784 A G 1.279557 2.6925e-06
18:54449950 A G 0.182842 -4.6171e-06
18:54456149 T G 1.267518 -1.0169e-06
18:54462006 C T 0.028361 -3.1803e-06
18:54469074 G A 0.024384 -5.9675e-06
18:54476578 T G 0.167190 3.5094e-06
18:54488864 A C 0.052973 1.4323e-05
18:54489397 T C 0.042012 -5.3867e-06
18:54494439 C T 1.599382 1.3392e-05
18:54503811 G A 0.054275 5.3135e-07
18:54517340 G A 0.285456 -9.7453e-06
18:54518866 G A 1.880170 1.6077e-05
18:54525249 G A 0.025087 -6.1954e-06
18:54541140 C T 0.075731 8.9860e-06
18:54548804 G A 1.563293 2.8738e-05
18:54566065 A G 1.695583 5.2014e-06
18:54571013 A G 1.608014 9.7495e-06
18:54574305 T C 0.025128 -3.8602e-06
18:54574972 T C 0.050484 5.9055e-06
18:54578482 T C 0.733352 7.6192e-06
18:54595289 A G 0.030966 -4.4706e-06
18:54608001 A G 0.027556 2.2492e-05
18:54608792 G A 0.176216 1.9559e-05
18:54609166 A G 0.028344 -5.6682e-06
18:54609979 A G 0.030826 -1.5758e-05
18:54623494 G C 0.024860 -5.5166e-06
18:54636802 T C 0.137394 -2.6110e-06
18:54641870 A G 0.060619 1.7853e-05
18:54642187 C T 0.056672 1.5774e-05
18:54645235 T C 0.040737 -1.5988e-05
18:54654024 C T 0.115621 -9.5022e-06
18:54655480 G A 0.076452 8.9892e-06
18:54656025 G T 0.641292 -3.6192e-06
18:54660333 C T 0.537614 3.1395e-05
18:54661715 A G 0.048624 1.7390e-05
18:54667823 G A 1.311067 1.9490e-05
18:54669321 T G 0.021970 7.3394e-06
18:54679971 A G 0.087069 1.8912e-05
18:54686616 G A 1.746642 -3.5524e-06
18:54693858 T G 0.581030 -1.6431e-05
18:54699619 A G 0.215375 -1.6883e-05
18:54704906 A G 0.185195 2.4319e-05
18:54706186 G A 1.725216 -2.4928e-06
18:54709233 G A 0.020147 1.5572e-05
18:54711512 A G 0.043076 -1.5979e-05
18:54714522 A G 0.162410 -1.2199e-06
18:54725272 T C 0.513669 -2.2671e-05
18:54728683 C T 1.417417 -2.5803e-05
18:54731120 A C 0.104018 -1.2489e-05
18:54731875 A G 0.044544 -1.3406e-05
18:54741103 G A 0.123284 1.4312e-05
18:54746822 A C 0.023520 -6.7350e-06
18:54750824 A C 0.026009 -9.1509e-08
18:54752314 C T 0.414982 -3.9252e-05
18:54755490 A G 0.624799 -4.8277e-06
18:54757738 C G 0.191250 -1.5451e-06
18:54758230 A G 0.149738 3.6536e-06
18:54758438 T C 0.198417 -2.3008e-05
18:54758645 A G 0.031421 7.3375e-06
18:54761766 T C 0.040339 -2.0534e-06
18:54763914 C T 0.180891 -2.1446e-05
18:54764414 C T 0.081926 -7.9822e-06
18:54765829 A G 0.038877 2.3015e-06
18:54776693 C T 0.144217 -1.2706e-05
18:54789414 A C 0.053217 1.2226e-05
18:54792421 A G 0.030099 1.6190e-05
18:54794024 G A 0.744146 -1.9526e-05
18:54803046 T C 1.357729 -2.5748e-05
18:54805707 T C 0.244151 1.8832e-05
18:54811081 G T 0.624231 -3.7853e-06
18:54814043 C T 0.143422 -1.4303e-05
18:54816194 A G 0.541384 -1.9842e-05
18:54820495 C T 0.044626 -9.8216e-06
18:54822736 A G 0.022055 1.2405e-05
18:54827616 G A 0.112966 6.3158e-06
18:54835559 A G 0.497904 1.1828e-05
18:54837358 T C 0.038126 2.3997e-05
18:54841758 G T 0.077179 -1.7594e-05
18:54853165 G A 0.028559 -2.6512e-07
18:54853977 G A 0.585616 -1.9152e-05
18:54860268 A G 0.035596 -2.8217e-05
18:54869868 A G 0.072739 -5.4889e-06
18:54877990 A G 0.151928 -6.4656e-06
18:54880765 C A 0.074657 -2.5443e-05
18:54906617 C A 0.766616 6.2885e-06
18:54913962 T C 0.668137 6.7272e-06
18:54920558 T C 1.529733 9.6916e-06
18:54920950 G A 0.074684 -2.6957e-06
18:54922416 A G 0.110600 2.1879e-06
18:54925175 G A 0.055703 -8.1954e-06
18:54938896 T C 1.490979 2.0877e-05
18:54938961 T C 0.036623 -2.7364e-05
18:54959143 C A 0.691017 1.5208e-05
18:54964874 T G 0.145764 -4.9334e-06
18:54966488 T C 0.029585 6.8532e-06
18:54966981 T C 0.053360 -1.0247e-05
18:54967751 T C 0.022208 -3.3178e-06
18:54969852 A T 0.038591 -2.2416e-05
18:54977867 C T 0.724186 1.2306e-06
18:54986641 A G 0.161383 -1.1679e-05
18:54987389 T C 0.037276 3.5977e-05
18:54987594 C G 0.523440 1.2388e-05
18:54992839 C A 0.096698 -1.4704e-06
18:54995829 T C 0.143643 -1.3216e-06
18:55012766 T C 0.223083 -7.0652e-07
18:55016814 T C 0.027535 -7.0773e-06
18:55021725 C A 0.330082 -3.5119e-05
18:55021936 A C 0.034994 -1.1972e-05
18:55027212 G T 1.005039 4.2219e-05
18:55028006 C T 1.925534 1.9151e-05
18:55036633 C T 0.291151 -2.6179e-05
18:55052088 T C 0.101084 -2.1286e-05
18:55053699 T C 1.752880 2.2630e-05
18:55067583 T C 0.108040 9.3467e-06
18:55075576 A G 0.145438 1.7714e-05
18:55076017 G T 0.139447 -3.9237e-05
18:55089715 C T 1.299756 2.5010e-05
18:55091205 A G 1.742487 6.0443e-06
18:55097852 T C 0.164898 1.4228e-05
18:55100118 C T 0.426103 2.2284e-05
18:55100634 C A 0.353925 2.7022e-05
18:55102034 T C 0.089708 2.3121e-05
18:55103512 T C 0.109525 9.6403e-06
18:55108340 A C 0.052412 -1.3197e-05
18:55108584 G A 0.333206 2.1839e-05
18:55110386 G A 0.110256 8.5105e-06
18:55111632 A C 0.033740 -8.1703e-06
18:55111988 G A 0.172449 -1.2385e-05
18:55112102 A G 0.035596 -3.2336e-06
18:55112610 G A 0.203952 2.7825e-05
18:55113609 T C 0.039445 8.0266e-06
18:55114498 T C 0.040091 6.6052e-06
18:55119033 T C 0.074286 -1.7257e-07
18:55120754 A G 1.960127 1.6941e-05
18:55128675 A G 0.192981 4.3389e-06
18:55131802 G A 1.341709 1.4215e-05
18:55136794 A G 1.531406 1.9279e-05
18:55138428 C T 0.043130 -1.2381e-05
18:55140645 C G 0.076836 -3.7801e-06
18:55141500 T C 0.043028 -4.9758e-05
18:55141974 A G 0.055696 -7.7557e-06
18:55146343 G A 0.021436 -3.8316e-05
18:55151865 A G 0.638874 -1.4349e-05
18:55154266 T C 0.056202 -2.8227e-05
18:55158297 A G 0.030751 -8.8386e-06
18:55169729 G A 0.411919 -2.9858e-05
18:55172312 T C 0.117610 -2.6261e-06
18:55172589 A G 0.304138 -1.6126e-05
18:55173266 A C 0.303223 7.9810e-06
18:55175143 T C 0.372896 -2.7751e-05
18:55180897 A G 0.038659 -3.6926e-06
18:55183945 A G 0.020290 8.0015e-07
18:55184820 T C 0.236859 -1.3925e-05
18:55190299 G A 0.034964 -2.4361e-05
18:55191037 A G 0.937814 5.0803e-05
18:55195681 C T 0.103606 -5.6941e-06
18:55200381 A C 0.160033 -2.9184e-05
18:55201885 C T 0.316799 -5.3094e-07
18:55203166 C G 0.208698 -4.0409e-06
18:55203971 T C 0.054992 7.6193e-06
18:55205564 T C 0.268028 -1.1203e-05
18:55211141 A C 0.206536 -8.1223e-06
18:55211506 C T 1.315786 3.2097e-05
18:55213381 A C 1.742899 1.6430e-05
18:55218417 T G 0.021725 9.6468e-06
18:55221074 G A 0.027743 5.3367e-06
18:55225480 T C 0.025818 -5.4131e-07
18:55227609 A G 0.155970 -5.1569e-05
18:55230467 T C 1.264275 2.3931e-05
18:55231720 C T 0.264197 1.6339e-05
18:55231818 G A 0.096766 -2.6432e-06
18:55236427 T C 0.934458 -1.1373e-05
18:55238820 G A 0.086563 -2.0213e-05
18:55240505 T C 0.320535 1.5483e-05
18:55240708 C T 0.359963 5.4588e-07
18:55245504 C A 0.515631 6.6623e-06
18:55247336 A C 0.043732 3.2788e-05
18:55247454 A G 0.323347 -2.9628e-06
18:55248584 G A 0.052112 1.5896e-05
18:55256864 A G 0.110695 1.7033e-05
18:55259389 A G 0.027715 7.0921e-06
18:55260070 T C 1.418430 2.1137e-05
18:55261784 T C 0.051188 1.8720e-05
18:55272968 T C 1.101587 2.4111e-06
18:55277951 C T 0.748362 3.5907e-06
18:55280221 T C 0.405901 -1.2418e-07
18:55285736 T C 0.249907 5.2855e-07
18:55287527 T C 0.116369 7.5729e-06
18:55296721 A G 0.052170 -5.8820e-06
18:55305487 T C 0.567502 -3.0429e-05
18:55315709 A G 0.036551 -3.1491e-05
18:55316545 T C 0.039224 -1.7566e-05
18:55319444 A G 0.122890 -2.4917e-05
18:55322502 T C 0.249054 -1.2333e-05
18:55326602 C T 0.537947 1.6630e-05
18:55331985 T C 0.266308 -1.7384e-05
18:55332354 A G 0.518976 7.2139e-06
18:55333299 G A 0.447138 8.1140e-06
18:55344672 A G 0.131981 -2.2277e-05
18:55348478 A G 0.530644 -3.1490e-05
18:55349914 G A 0.725322 -2.3887e-05
18:55360524 G A 1.755981 -4.7977e-05
18:55361778 T C 0.039435 -2.9211e-05
18:55362886 C T 0.033509 -2.0619e-06
18:55363863 C T 0.512309 2.1534e-05
18:55365362 A G 0.953099 -4.0762e-05
18:55370456 G A 0.066290 -7.5991e-07
18:55375653 T G 1.069448 -1.7528e-05
18:55376369 C A 0.321936 4.2402e-05
18:55378252 G A 0.076595 1.2248e-05
18:55394657 C G 0.101114 -2.5642e-05
18:55400633 T C 0.098190 -3.4749e-05
18:55402989 A G 0.394063 -2.3191e-05
18:55405584 A G 0.360079 2.8067e-05
18:55408839 T C 0.136173 -2.3964e-05
18:55410511 A G 0.124318 -2.7699e-06
18:55411231 A G 0.221597 2.2932e-05
18:55419745 A G 0.276732 1.0373e-05
18:55419846 G A 0.828064 9.8500e-06
18:55420059 C T 0.033468 -5.2278e-06
18:55420552 G A 1.658729 4.6177e-05
18:55422468 G T 0.458626 -1.3393e-05
18:55425076 C A 0.171552 -2.3380e-05
18:55432311 C T 0.042603 -1.1106e-05
18:55434202 A G 1.711950 6.5221e-05
18:55439590 G A 0.593123 -4.7722e-06
18:55439962 T C 0.085886 1.4179e-05
18:55440801 A G 0.714819 -2.8170e-05
18:55442825 G A 0.490686 -1.0501e-05
18:55444738 T C 1.353449 -4.9412e-06
18:55447427 T C 0.350518 -1.7580e-05
18:55448601 G A 0.244366 1.2981e-05
18:55451373 T G 0.731322 -8.1766e-06
18:55453595 T C 0.032043 -2.8780e-05
18:55454377 A G 0.409849 -2.3232e-05
18:55456887 G A 0.052786 1.2961e-06
18:55459217 G A 0.607572 3.3803e-06
18:55460501 C T 0.057828 1.0148e-05
18:55461863 C T 0.648639 -5.1126e-06
18:55461874 A G 0.048628 3.7589e-06
18:55462965 A G 0.543360 -8.3258e-06
18:55469486 G T 0.466575 1.5184e-06
18:55478860 A C 0.040869 1.5555e-05
18:55482115 A C 0.231763 3.4169e-06
18:55482259 G A 0.382735 9.7119e-06
18:55484712 A G 0.445217 -5.2491e-06
18:55486690 C T 0.444047 -4.2493e-06
18:55493868 T C 1.171256 7.1684e-06
18:55495208 A G 0.580088 1.4673e-05
18:55496623 G A 0.211578 -9.9960e-06
18:55500628 T G 0.206114 -1.3201e-05
18:55503131 T C 0.200199 1.2302e-05
18:55509981 C A 0.382772 -7.0796e-07
18:55510452 A G 0.198199 -2.4714e-05
18:55510583 G A 0.202684 9.1746e-06
18:55513345 T C 0.997991 5.8475e-05
18:55521472 G T 0.855569 4.3558e-06
18:55523546 A G 0.041672 1.2331e-05
18:55524513 G T 0.040808 1.8086e-05
18:55527402 G A 0.191203 -1.4889e-05
18:55534861 G A 0.575855 8.7477e-07
18:55537555 G A 0.197509 2.1690e-05
18:55539753 C A 0.036517 2.6343e-05
18:55544082 C T 0.966185 -2.2024e-05
18:55545907 T G 0.083408 9.6670e-06
18:55546006 C T 1.816790 3.5491e-06
18:55552047 T C 0.033046 1.7092e-05
18:55555209 C T 0.073555 -2.5759e-06
18:55558984 T G 0.033186 1.1849e-05
18:55561360 C T 0.141331 3.3660e-05
18:55562464 A G 0.581448 -8.8604e-06
18:55562771 A G 0.742630 1.5301e-06
18:55570276 T C 0.087562 1.7961e-05
18:55573841 C A 0.063889 -9.0211e-08
18:55574053 A C 0.800186 -8.4075e-05
18:55576978 A G 0.072389 1.3686e-05
18:55577703 G A 0.142293 -1.4642e-05
18:55586823 A G 0.647160 -3.0452e-05
18:55587779 C A 0.309149 -2.2952e-05
18:55589140 C T 0.457963 -5.9019e-05
18:55591146 T C 0.106102 -1.6257e-05
18:55595424 C A 0.056648 6.7435e-07
18:55600681 A G 0.047553 1.5349e-06
18:55610813 C T 0.427511 -2.8699e-05
18:55620350 A G 0.107519 -2.6385e-05
18:55621269 A C 0.300765 -1.4307e-06
18:55624434 G A 0.147498 -3.2793e-05
18:55627548 C T 0.223814 -1.3987e-05
18:55627840 G A 0.147709 -2.9283e-05
18:55629640 G A 0.124213 9.3492e-06
18:55638783 T A 0.142731 4.6149e-06
18:55641414 T C 0.073446 -5.5278e-06
18:55648269 T C 1.281189 4.0215e-05
18:55653059 T C 1.163195 5.5948e-05
18:55655487 C T 1.080776 5.1450e-05
18:55657181 C T 0.242105 9.8528e-06
18:55660363 C A 0.648438 -6.6454e-06
18:55661407 A C 0.064219 1.1638e-05
18:55667709 G A 1.015898 -2.8466e-05
18:55673220 C T 0.102260 1.1945e-05
18:55676160 C G 0.946320 3.8951e-05
18:55677401 T C 0.051212 1.6469e-05
18:55695206 A G 0.198335 -4.6486e-06
18:55704166 G T 1.770818 -2.4139e-06
18:55704276 A G 1.108781 -6.2667e-05
18:55705373 C A 0.075714 -1.5169e-05
18:55707379 C T 1.770760 -3.8680e-06
18:55712753 C T 1.781983 -2.6211e-06
18:55713536 T C 0.168811 3.1978e-05
18:55715523 G A 0.106353 -1.7564e-05
18:55720852 A C 0.022789 1.6303e-05
18:55723491 T C 0.318696 1.6733e-05
18:55724318 G A 1.505326 -1.8058e-05
18:55725708 T C 0.179358 -2.6532e-05
18:55732344 T C 0.188037 1.7135e-05
18:55734650 C T 0.124532 7.1396e-06
18:55734705 T C 0.133824 7.9914e-06
18:55736877 T A 0.041267 5.7664e-06
18:55741415 G A 0.034427 1.4084e-05
18:55743468 T C 0.030884 -2.5115e-06
18:55748199 T C 0.063074 6.1536e-07
18:55752296 T C 1.674334 1.5948e-05
18:55753165 G T 0.172888 1.2600e-05
18:55760288 G A 0.561263 4.3024e-05
18:55762107 T C 0.060836 5.9304e-06
18:55762668 T C 0.154750 1.4688e-05
18:55762996 G T 0.078702 8.8981e-06
18:55764668 G C 0.071893 2.5178e-06
18:55767199 C T 0.375483 2.0790e-05
18:55771653 A G 1.115608 -2.7777e-05
18:55772592 G A 0.480742 1.9624e-05
18:55776449 A G 0.020810 2.7571e-05
18:55780673 G T 0.224086 2.1771e-06
18:55781245 C A 0.263969 1.5865e-05
18:55781367 C T 1.825572 -1.2062e-05
18:55782405 T C 0.025726 5.9088e-07
18:55783497 A C 0.369822 2.1307e-05
18:55783683 A G 0.793301 5.0634e-05
18:55785081 C T 0.594887 4.6009e-05
18:55786562 T C 0.227978 8.6490e-06
18:55787203 T C 0.043831 8.6197e-06
18:55789897 G T 0.525837 -3.7426e-05
18:55791003 T C 0.023211 1.1265e-05
18:55792095 A G 0.065708 1.3236e-05
18:55792781 T C 1.505826 2.6618e-06
18:55800277 A G 0.741386 -4.9311e-05
18:55805679 A G 0.168186 -1.0548e-05
18:55806015 C T 1.959919 6.2611e-06
18:55806329 C T 1.722530 1.3286e-05
18:55809738 G C 0.727321 -2.2659e-05
18:55810733 G A 0.914168 -4.0987e-05
18:55814770 T C 0.071162 2.8083e-06
18:55815256 G A 0.271190 -4.2297e-06
18:55815824 G A 1.175543 -1.4860e-05
18:55816791 A G 0.678894 4.5622e-07
18:55822964 G A 0.070560 -3.0850e-05
18:55824844 C T 0.103195 3.7361e-05
18:55828001 A G 1.020334 5.8958e-07
18:55828023 T G 0.057936 -2.4025e-05
18:55829732 G A 0.212516 8.6829e-05
18:55836666 T C 0.096579 -9.6385e-06
18:55839162 G A 0.372298 1.0667e-05
18:55846489 A C 1.411532 9.0850e-07
18:55847692 T C 0.111276 5.4194e-06
18:55847718 G A 0.060615 5.2980e-06
18:55848266 A G 0.460360 4.7465e-05
18:55851812 G A 0.328311 5.1591e-05
18:55852296 A G 0.259281 2.8405e-05
18:55852371 A G 0.777788 -4.0191e-06
18:55852480 A G 0.240085 -1.3050e-05
18:55855508 G C 0.613478 3.6023e-05
18:55858946 T C 0.084900 -1.5834e-05
18:55861132 A G 0.047567 7.7650e-06
18:55862847 A G 0.507447 3.2101e-05
18:55863482 C A 0.054965 -1.8756e-05
18:55865613 T G 1.318628 -2.0213e-05
18:55867522 G A 0.526286 3.3771e-05
18:55871190 T C 0.101104 1.3539e-05
18:55872459 C T 0.071026 -1.6895e-05
18:55873995 A G 0.170736 -3.2776e-05
18:55874159 A G 0.170127 1.2729e-05
18:55876761 G A 0.676860 5.1029e-05
18:55881654 T C 0.022109 6.3323e-06
18:55882593 C T 0.020725 -3.0729e-06
18:55884213 T C 0.108845 1.1942e-05
18:55891339 T C 0.066399 8.5800e-06
18:55893108 C A 0.077798 1.1779e-06
18:55894356 G A 0.051823 9.4585e-06
18:55897720 G A 0.516715 1.5180e-05
18:55898088 G C 0.121996 1.1550e-05
18:55902693 C T 0.941047 -2.3844e-06
18:55906563 A G 0.273737 -2.8595e-05
18:55908714 G C 0.059490 1.8855e-05
18:55910523 T C 0.686254 1.0001e-05
18:55916881 A G 0.170589 -6.9594e-06
18:55922789 G A 0.620417 3.0187e-06
18:55924444 G A 0.195340 -4.1765e-06
18:55928305 G A 0.041417 -1.0881e-05
18:55938471 C T 0.438825 3.8767e-06
18:55943412 T G 0.366484 7.1245e-06
18:55945512 T C 0.040488 -1.6535e-05
18:55946020 G A 0.222362 1.0102e-05
18:55946523 G A 0.410903 1.0810e-05
18:55950868 A G 0.069907 -5.8736e-06
18:55954136 C A 0.386295 -8.5120e-07
18:55961578 A G 0.125640 -2.5293e-06
18:55965433 A C 0.526456 -4.3211e-06
18:55968715 A C 0.165520 -3.5684e-06
18:55975932 T C 1.870382 4.0059e-06
18:55978410 G T 0.038744 -1.2860e-05
18:55979045 T C 0.106176 -2.0546e-05
18:55979238 A G 0.045143 7.9135e-06
18:55979292 T C 0.069186 -3.1655e-06
18:55982599 T C 0.211333 6.1111e-06
18:55984480 C A 1.808848 2.2198e-05
18:56007432 T C 0.084649 -1.5951e-06
18:56009604 T C 1.000214 1.3741e-05
18:56010715 T C 1.591926 1.8982e-05
18:56011057 T G 0.091992 9.2749e-06
18:56020793 A G 0.117743 -2.5625e-05
18:56021233 T C 0.098581 1.4977e-05
18:56022353 C A 0.860889 1.5020e-05
18:56026704 T C 0.030048 5.3907e-06
18:56032163 G A 0.031768 -9.7253e-06
18:56037488 C T 0.334155 3.6747e-05
18:56040649 C T 1.870015 1.0792e-05
18:56041180 G A 0.127653 -6.4408e-06
18:56047182 T C 0.522845 -2.7016e-06
18:56053899 G A 1.033250 -1.1267e-05
18:56055584 A G 0.035923 1.6123e-05
18:56059400 G A 0.046136 -8.0139e-06
18:56067045 G A 1.159537 -6.7994e-06
18:56069658 T A 0.117556 -8.0484e-06
18:56069773 T C 0.095477 1.4359e-05
18:56070038 A G 0.047428 -3.0498e-06
18:56071572 A G 0.543836 9.8523e-06
18:56075890 C T 1.979519 1.2002e-05
18:56080241 G C 0.097745 7.1991e-06
18:56089662 A G 0.023870 -1.3747e-05
18:56095378 G T 1.594415 -1.0944e-05
18:56105868 G A 1.644243 -1.0595e-05
18:56109859 A C 1.479140 -1.3080e-05
18:56120654 T C 0.410556 7.4056e-07
18:56122968 A G 0.235513 -6.0362e-06
18:56130563 T C 0.070305 -1.9186e-06
18:56132430 T C 0.224885 -4.0003e-05
18:56137702 A G 0.559930 9.3425e-06
18:56138685 G A 0.860736 1.4540e-05
18:56149099 C T 1.623752 2.5496e-05
18:56152053 C T 0.535023 1.1934e-05
18:56159039 A G 0.323510 2.7160e-05
18:56162563 C A 1.492967 1.3636e-05
18:56167346 G A 0.386111 -4.3975e-05
18:56172790 C T 0.512003 1.7153e-05
18:56173120 T C 0.184753 1.5703e-05
18:56179565 T C 0.332768 1.0518e-05
18:56183560 T C 0.076258 -9.5982e-06
18:56184343 A G 0.024469 -1.6654e-05
18:56191053 A G 0.108968 1.4333e-05
18:56192100 T C 0.312862 -4.0574e-05
18:56193755 A G 1.568321 -2.6578e-05
18:56200022 T C 0.030520 -1.3860e-06
18:56202470 A G 0.024071 -4.5681e-06
18:56202683 C T 0.272118 5.9867e-06
18:56203074 A G 1.011784 -5.1237e-05
18:56203136 C T 0.051667 -1.5720e-05
18:56204250 C A 1.564469 -1.1567e-06
18:56204489 G C 0.047366 -1.0936e-05
18:56204747 A G 1.875094 3.8345e-06
18:56204768 A G 0.038840 -3.7492e-06
18:56205262 C A 1.119449 -2.2921e-05
18:56206542 A G 0.300585 1.4204e-05
18:56206931 T C 0.684932 1.6120e-05
18:56206955 T G 0.591151 2.0755e-05
18:56207382 T C 0.221298 -5.9558e-08
18:56209387 T C 0.104609 6.2232e-06
18:56211187 A G 0.969323 -2.6028e-05
18:56213390 A G 0.378835 1.4785e-06
18:56215191 G A 0.068200 -1.2129e-05
18:56218750 G T 0.728847 1.9335e-05
18:56219841 A G 0.119171 -1.5973e-05
18:56223402 T C 0.436442 1.7372e-05
18:56225216 G A 0.049015 -5.7846e-06
18:56228134 A G 0.221682 -2.1061e-05
18:56228353 T C 0.046146 3.9587e-06
18:56231691 G A 0.053670 8.2399e-06
18:56231908 T C 0.063590 6.0879e-06
18:56243312 G A 0.314504 -1.4962e-05
18:56244720 A G 0.022782 -8.3554e-06
18:56246818 A G 0.061115 -9.1388e-06
18:56249362 T C 0.986367 -1.1868e-05
18:56257504 G A 0.627369 1.2747e-05
18:56257685 T C 0.061020 -1.7332e-05
18:56261471 G A 0.055339 6.0372e-06
18:56265900 G T 0.266716 1.3251e-05
18:56274450 C T 0.093635 -5.1176e-07
18:56275608 G A 0.072433 4.1346e-07
18:56279025 G T 1.578191 -3.1364e-06
18:56282958 T C 0.021742 2.3560e-05
18:56285051 A G 1.073559 -2.6042e-05
18:56285908 A C 0.061938 7.2696e-06
18:56289004 T C 0.399710 -1.2530e-05
18:56290176 A G 0.059646 2.1127e-05
18:56291466 A G 0.059011 -6.4330e-06
18:56291484 G A 0.182428 1.9745e-05
18:56296979 A G 0.734746 -1.2299e-05
18:56297220 G A 0.379675 6.8657e-06
18:56299460 T C 0.020885 -4.5057e-06
18:56304801 C T 0.572856 -5.7491e-06
18:56307599 T G 0.221478 -1.5161e-05
18:56318033 G A 0.504976 4.5198e-06
18:56323879 C T 0.270473 -1.6626e-05
18:56327492 C T 1.236665 1.3414e-05
18:56332739 T C 0.026165 3.1010e-06
18:56333866 A G 0.114326 3.8637e-06
18:56366581 G A 0.103681 2.6897e-06
18:56367209 T C 0.048641 -1.7158e-05
18:56367823 G A 0.076244 1.2077e-05
18:56372083 A G 0.291100 6.3139e-07
18:56375795 G T 0.643950 6.0000e-06
18:56384192 G T 0.466853 -5.8548e-06
18:56387049 T C 0.051419 2.3774e-06
18:56404766 A C 0.443123 3.1759e-06
18:56413217 T G 0.180031 1.5614e-05
18:56420830 C T 0.332574 -3.0777e-05
18:56421922 G T 0.102824 2.0444e-06
18:56430992 A C 0.094515 -1.6600e-05
18:56433915 C T 0.126579 2.5010e-05
18:56434266 T C 0.046357 -1.4270e-05
18:56448499 T C 1.057892 -6.6044e-06
18:56448951 T C 0.220043 3.6626e-05
18:56456233 T C 0.297882 -2.5030e-05
18:56457591 A G 0.025155 -2.4603e-05
18:56460751 T C 0.370322 -8.1642e-06
18:56461646 T C 0.915576 -1.0501e-05
18:56466585 A G 1.652021 -1.8872e-05
18:56467299 T C 1.297369 -2.4391e-05
18:56471068 C G 0.379118 2.7001e-06
18:56471243 A G 0.262334 -3.3389e-06
18:56474908 T C 0.287819 -1.2032e-05
18:56478595 T C 0.023245 -1.0360e-05
18:56480954 C A 0.036127 2.3698e-05
18:56490018 T C 0.261229 3.0523e-06
18:56497040 A G 0.363774 1.1914e-05
18:56497583 C T 0.374120 2.2806e-05
18:56500072 G A 0.649081 3.4412e-06
18:56512139 C A 0.069098 6.7636e-06
18:56514359 T C 0.085370 1.5423e-05
18:56519322 G T 1.946477 2.0781e-05
18:56527275 C T 0.352256 -1.2842e-05
18:56527399 T G 0.056049 1.3736e-05
18:56528896 T C 0.597454 1.7907e-05
18:56529508 C A 0.095732 6.7397e-05
18:56532315 A C 0.059803 -7.1281e-06
18:56539571 G T 0.207369 -2.1646e-05
18:56543939 T G 0.114421 -4.6839e-05
18:56545680 T G 0.196343 -7.5569e-06
18:56546022 G A 0.262912 -3.8314e-05
18:56547500 A G 0.440675 -2.9369e-05
18:56556611 C T 0.048723 -2.6367e-05
18:56559423 G A 0.543720 -4.2636e-06
18:56565927 T G 0.066429 -2.0094e-05
18:56570039 G A 0.049549 -8.9724e-06
18:56583620 G A 0.127204 2.6247e-06
18:56587802 C A 0.062050 -1.3226e-05
18:56600372 T G 0.031955 -4.2216e-06
18:56604524 T C 0.229794 7.8781e-05
18:56605110 G A 0.588876 -4.7695e-06
18:56609986 G A 0.313783 2.4788e-05
18:56613398 G A 0.051538 1.5650e-05
18:56622718 G A 0.997355 6.4534e-06
18:56628684 A G 0.070397 -4.7379e-06
18:56629776 G A 0.024397 -1.8616e-05
18:56643532 G T 0.047492 3.3059e-06
18:56644124 A C 1.918578 7.5995e-06
18:56644453 G C 0.036670 -2.0481e-05
18:56644579 G C 0.100509 2.3338e-05
18:56650081 C T 0.063043 -6.6675e-06
18:56650443 A G 0.034566 2.8476e-05
18:56654265 G A 0.047917 -2.9533e-05
18:56655950 A G 0.711644 -2.2377e-05
18:56656824 G A 0.662928 -8.4030e-06
18:56658380 G A 0.102654 -3.0964e-05
18:56663562 T C 0.232038 3.0341e-05
18:56666844 T C 0.061822 4.5877e-06
18:56669574 A G 0.448042 4.7331e-06
18:56672598 C T 0.614229 -6.9063e-06
18:56678602 G A 0.039299 5.3118e-06
18:56687072 G A 0.155266 -1.4330e-05
18:56688434 T C 0.129122 -1.0969e-05
18:56688895 A G 0.062254 2.2185e-05
18:56695236 T C 0.026036 6.1748e-05
18:56699236 T C 0.891467 2.1037e-05
18:56703216 T C 0.074154 -1.0272e-05
18:56703680 C T 1.715479 -1.3687e-05
18:56705351 A G 0.116604 5.1506e-05
18:56705978 C T 0.413939 -1.6042e-05
18:56714930 G C 0.698946 4.1730e-05
18:56715755 C G 0.998643 2.1837e-05
18:56719180 G A 0.155035 1.0345e-05
18:56719900 G A 0.349189 6.5519e-06
18:56722944 C T 0.217283 8.7614e-07
18:56727309 A G 0.489095 4.3217e-06
18:56729982 A G 0.051956 -3.3907e-06
18:56730309 G C 0.035008 4.8460e-06
18:56730717 T C 0.024744 1.3943e-05
18:56732406 G A 0.041634 -4.5680e-06
18:56736053 T C 0.058188 1.6503e-06
18:56739531 T C 0.225796 4.9806e-06
18:56744666 G T 0.607191 3.5033e-05
18:56746091 A G 0.078815 1.6398e-05
18:56747782 G A 0.157844 2.6899e-05
18:56750415 T C 0.243458 4.8150e-05
18:56751029 A G 1.754832 -9.7050e-07
18:56752290 G A 0.028389 2.1240e-05
18:56752374 T G 0.273363 -9.5405e-06
18:56754073 T C 0.101362 -1.8611e-06
18:56754620 T C 0.150684 2.3171e-05
18:56756520 T C 1.280978 2.8622e-06
18:56758535 G A 1.691639 -1.4180e-05
18:56758627 C A 0.061537 -1.0383e-05
18:56759702 T C 0.039292 -5.8834e-06
18:56759840 C A 0.140317 7.9488e-06
18:56761318 G A 0.148814 2.4596e-06
18:56767196 A G 0.043565 -3.7479e-06
18:56767312 A G 0.033094 -1.8984e-05
18:56767625 C T 1.964020 -1.7109e-05
18:56770450 A G 0.374460 4.6775e-05
18:56770697 G A 1.583321 7.0861e-06
18:56772563 A C 0.308632 2.5266e-05
18:56777282 C T 0.567281 -1.3029e-06
18:56778826 G A 0.093213 5.7265e-06
18:56787975 C T 0.274287 2.6135e-05
18:56796715 C G 0.344647 -2.3955e-06
18:56808506 A G 0.898012 1.6080e-05
18:56809963 T C 0.031513 -1.0429e-06
18:56815551 G C 0.369700 7.8686e-06
18:56822372 T A 0.036752 9.8196e-06
18:56826563 T C 0.044871 2.6918e-06
18:56826850 T G 0.229862 1.9281e-05
18:56828678 C T 1.311033 6.7300e-06
18:56830282 T C 0.053785 5.5649e-06
18:56830790 G A 0.061431 1.6090e-05
18:56832775 A G 0.487310 8.1790e-06
18:56834655 A G 1.067282 4.7884e-05
18:56844431 T C 0.612359 3.2911e-06
18:56846324 A G 0.099312 7.9702e-06
18:56848299 A G 0.185702 1.4664e-05
18:56850306 A G 0.378397 -3.0147e-05
18:56850342 C T 0.028796 -7.1334e-06
18:56851396 G A 0.048053 7.4010e-06
18:56857467 C T 0.216565 -1.1986e-06
18:56859448 G A 0.966804 -4.5648e-05
18:56860935 T C 0.107611 1.2192e-06
18:56861015 C T 0.816019 -9.7662e-06
18:56861232 T C 0.795847 -1.2021e-05
18:56863903 T G 0.252144 -5.0337e-05
18:56865694 G A 0.033090 2.2518e-07
18:56869328 A G 0.031401 -1.3878e-05
18:56872217 A G 1.202534 -3.7853e-05
18:56872398 A G 0.579653 -1.6033e-05
18:56876842 C T 0.331619 3.1557e-06
18:56877489 C T 0.867723 -1.5098e-05
18:56878157 G A 0.046289 2.3388e-05
18:56881946 C A 0.041706 7.6721e-06
18:56887507 A C 1.489649 -1.3654e-05
18:56890011 C A 0.046608 4.4421e-06
18:56891384 G A 0.998800 3.0783e-06
18:56892947 C T 0.061224 1.8073e-05
18:56895854 T C 0.083901 -7.1558e-06
18:56897321 G A 0.062271 2.1594e-05
18:56899666 A C 0.113037 1.3750e-05
18:56902831 G T 1.889755 -9.4341e-06
18:56915054 G C 0.048090 6.2195e-06
18:56915135 C T 0.155311 5.7087e-06
18:56916546 C T 0.605763 -6.7500e-06
18:56916904 T C 1.617435 4.8408e-06
18:56923737 C G 0.609187 -8.6654e-06
18:56931661 A G 0.818388 5.3244e-06
18:56934672 G A 0.061071 -2.3468e-05
18:56938620 G C 0.029109 6.7392e-06
18:56940307 T G 0.611737 -8.5108e-06
18:56943236 T C 0.038071 -1.6144e-05
18:56943484 T C 0.098204 1.0679e-05
18:56943812 G C 0.584688 -3.6771e-05
18:56946591 T C 0.872439 3.3477e-05
18:56948478 G A 1.423529 2.7711e-05
18:56949562 G A 0.053268 1.2401e-06
18:56965216 T C 0.027607 6.1397e-06
18:56965303 A G 0.229937 -8.9299e-06
18:56969154 A G 0.557921 -5.8932e-06
18:56969992 T C 0.100771 9.8903e-06
18:56983991 C T 0.027998 -8.0434e-06
18:57004660 C T 0.032115 1.8960e-05
18:57011932 T G 1.432121 -3.9638e-06
18:57019039 A G 0.033498 1.6919e-05
18:57019939 A G 0.043270 -1.1047e-05
18:57022429 G T 0.027681 -2.3163e-06
18:57026361 G A 0.179817 -1.3773e-06
18:57026436 T C 0.097925 2.4028e-05
18:57027174 A G 0.073878 1.4268e-06
18:57028722 T C 0.099217 1.2232e-06
18:57041019 C T 0.365580 -1.1938e-05
18:57045263 C T 0.363767 -2.4586e-06
18:57048295 T G 0.407574 2.3873e-05
18:57057302 T C 0.184495 2.0627e-06
18:57061983 A C 0.120269 1.3912e-05
18:57065451 C T 0.279782 -3.9614e-06
18:57070969 C T 0.185185 2.4598e-05
18:57086933 T C 0.849884 1.1360e-05
18:57087660 C T 0.168213 -5.0459e-06
18:57098391 A G 1.608640 2.0435e-05
18:57099665 G C 0.092309 -9.4046e-06
18:57103126 A G 0.026916 -2.2605e-06
18:57113149 T C 0.157606 -6.6654e-06
18:57116140 G A 0.491482 -2.0635e-06
18:57119282 T C 0.292194 4.4762e-06
18:57120692 A G 0.029847 -7.9313e-06
18:57121869 C T 0.143003 6.4271e-06
18:57123042 G T 0.156137 -7.0261e-06
18:57123494 G A 0.192590 7.0883e-06
18:57125827 C G 0.403103 -1.4945e-05
18:57125871 G T 0.054656 -2.1605e-06
18:57125875 T C 1.833297 -1.2924e-05
18:57126336 T C 0.061612 2.4813e-05
18:57130187 C T 0.119480 -6.1527e-06
18:57131113 G C 0.020576 -3.2006e-06
18:57131733 A G 0.644164 -3.5688e-06
18:57131889 T C 0.028766 -2.3110e-06
18:57132084 A G 0.037843 -6.9173e-07
18:57132527 G A 0.224929 -3.0508e-06
18:57134608 T G 0.051269 5.6505e-06
18:57135850 C T 0.429197 2.0912e-05
18:57136315 T C 0.111106 6.6273e-06
18:57137846 T C 0.903387 9.1419e-06
18:57142872 C G 0.149405 2.2724e-05
18:57155758 G A 0.574944 1.6591e-05
18:57159558 C T 0.114802 2.1191e-05
18:57166970 A G 0.020436 -4.8738e-06
18:57167882 T G 1.131706 -1.1517e-05
18:57172058 T C 0.130240 -1.2030e-05
18:57172203 A G 0.033934 -1.2147e-06
18:57173844 C T 0.575121 -4.9770e-05
18:57176913 T C 0.122978 6.7417e-06
18:57181281 T C 1.369948 -5.7319e-06
18:57182223 G A 0.831223 -2.9060e-05
18:57183504 C A 0.056896 3.0009e-05
18:57184033 A C 0.034138 2.1396e-05
18:57184591 T C 0.022354 -4.2870e-06
18:57185343 G A 0.343416 2.6250e-05
18:57186384 A G 0.051647 1.0304e-05
18:57186586 C A 0.379910 1.7310e-05
18:57188393 A G 0.053574 1.4485e-05
18:57188494 A G 0.030751 4.3178e-06
18:57190301 C T 0.268430 2.6080e-05
18:57197287 A G 0.728786 -1.7761e-05
18:57199583 T C 1.931188 1.9539e-05
18:57199853 T C 0.112538 -2.9128e-06
18:57206705 A G 1.294537 1.5011e-05
18:57206937 T C 0.511007 4.4674e-05
18:57208035 T C 0.283226 9.5216e-06
18:57211459 A G 0.474697 3.5412e-05
18:57214966 C T 0.031200 -8.3894e-06
18:57215748 T C 0.045898 -2.4594e-06
18:57217793 A G 0.117896 -2.2370e-05
18:57218814 A G 0.046425 9.2759e-06
18:57221730 T C 1.456657 1.8875e-05
18:57223832 C T 0.071216 3.6689e-06
18:57224352 C T 0.036001 3.9005e-06
18:57225153 A G 0.169250 1.0053e-05
18:57230184 C T 1.332489 -1.7201e-05
18:57230306 T C 0.422768 -5.4135e-05
18:57231286 G A 0.212588 3.7986e-06
18:57231533 C A 0.081382 1.2606e-05
18:57231887 G A 0.131403 -5.2137e-06
18:57233890 A G 0.038149 8.5379e-06
18:57235234 T C 0.189996 4.1035e-06
18:57239256 C T 0.059772 -2.1021e-05
18:57241093 C T 0.026539 -6.9200e-06
18:57246606 G A 0.069955 1.0917e-05
18:57255233 A G 0.023972 -1.4424e-05
18:57263964 A G 0.020963 5.1660e-06
18:57265300 C A 0.039452 -1.4591e-05
18:57270224 T C 0.031465 -1.3628e-05
18:57272874 C T 0.712467 -3.3108e-06
18:57274384 A G 0.030316 1.0763e-05
18:57285346 T G 0.065753 1.2803e-06
18:57286766 T C 0.888020 -9.3778e-06
18:57294796 A G 0.059225 -1.5209e-05
18:57300220 C T 0.197451 -3.0761e-06
18:57310309 G A 1.119198 1.2527e-06
18:57311775 G T 0.239511 -5.8513e-06
18:57312615 G A 0.579558 -1.6205e-05
18:57319516 T A 0.042732 1.6529e-05
18:57320905 T C 0.168206 1.9394e-05
18:57323149 A C 1.219768 2.2596e-05
18:57323768 C A 0.255017 3.0233e-06
18:57324428 G A 0.076897 -2.8960e-06
18:57327370 A G 0.063220 -1.4346e-05
18:57328396 A G 0.260899 6.5735e-07
18:57329267 G C 0.082398 2.1046e-06
18:57329420 C T 0.717237 -1.1103e-05
18:57329537 T C 0.022755 4.0182e-06
18:57330434 A G 0.051059 -2.6104e-06
18:57348523 A G 0.060255 4.3797e-06
18:57350208 T A 0.079253 2.1131e-05
18:57353252 T C 0.035355 -8.5661e-06
18:57354609 T C 0.020940 -2.3297e-05
18:57358447 C T 1.008255 -2.1217e-06
18:57358961 C T 0.800019 -4.2868e-06
18:57359147 T G 0.072977 2.7431e-05
18:57359881 T C 1.787831 -9.3278e-06
18:57362210 C G 0.060721 3.8972e-06
18:57365156 C A 0.036728 -2.1250e-06
18:57365342 G A 0.095620 1.4826e-05
18:57365344 T C 1.047312 -2.2253e-05
18:57365624 A C 0.245807 -4.2954e-06
18:57367080 A G 0.033186 6.4135e-06
18:57368522 G A 0.775833 1.8830e-05
18:57369893 G T 1.040621 3.2288e-05
18:57370181 C A 1.429364 3.8128e-05
18:57370706 G A 0.044663 4.7174e-06
18:57372654 A G 0.315493 3.0200e-06
18:57375585 C G 1.389273 3.3042e-05
18:57376841 T C 0.537804 -1.7628e-05
18:57379486 G A 0.544825 -1.5744e-05
18:57379718 C T 0.056206 -2.0542e-05
18:57382702 A G 0.057916 -1.5001e-05
18:57382739 T G 0.040883 5.5274e-06
18:57386303 G A 0.726923 -1.9129e-05
18:57386377 C G 0.033662 3.5240e-05
18:57391843 G A 0.642223 -1.6235e-05
18:57392641 T C 0.043174 -1.4579e-05
18:57397444 C T 0.050015 4.0697e-05
18:57402716 A C 0.117375 1.1110e-05
18:57409664 A G 0.637399 2.6506e-05
18:57415079 C T 0.056070 -4.4394e-06
18:57417460 C T 0.035416 3.1531e-05
18:57420436 T C 0.035960 -9.0686e-06
18:57424352 G A 0.111317 2.3115e-05
18:57426277 T G 0.024788 5.1154e-06
18:57427804 G C 0.045479 -8.6195e-06
18:57428284 A T 0.099581 1.6213e-05
18:57432834 G A 0.080188 1.5858e-05
18:57433708 G A 0.034576 8.4835e-06
18:57436164 A G 0.067119 4.3732e-05
18:57437338 T C 0.787412 -7.7762e-06
18:57446645 G A 0.500175 1.3980e-05
18:57447312 C T 0.031292 -3.9887e-06
18:57453034 A G 1.096065 7.5266e-06
18:57453103 C T 1.622348 1.7358e-05
18:57454362 C A 0.057610 4.2078e-05
18:57455357 A C 0.795453 -1.4773e-05
18:57455755 C T 0.035188 -9.2880e-08
18:57455833 A G 0.048277 4.3540e-05
18:57456271 G A 0.158683 -9.9525e-06
18:57460077 T C 0.558683 -1.8271e-05
18:57469644 A G 0.025199 9.9086e-06
18:57472029 G A 0.446087 -2.0320e-06
18:57472766 A G 1.122832 -1.1016e-05
18:57473254 A C 0.216677 -2.6965e-05
18:57473279 T C 0.024676 -4.4781e-06
18:57475808 A G 0.088229 4.1717e-06
18:57477700 A G 0.055128 1.5203e-05
18:57481269 G A 0.090898 -9.4052e-06
18:57481966 C T 0.366521 -1.1137e-05
18:57487222 G C 0.193419 -2.0235e-05
18:57488576 A G 0.486797 -8.9722e-06
18:57489360 T C 0.048689 -2.7971e-06
18:57489961 C T 0.275511 -4.6171e-05
18:57490324 A G 1.487541 -1.4900e-06
18:57497999 T C 0.678445 2.0123e-05
18:57500836 T G 0.033451 8.1035e-06
18:57503378 A G 0.520826 -3.1498e-05
18:57505073 G T 0.656353 2.5743e-05
18:57507636 G T 0.619352 -2.1718e-05
18:57507924 A G 0.989328 -2.7918e-05
18:57508500 A G 0.179745 9.5473e-06
18:57514434 A G 0.370683 5.2212e-06
18:57517751 G A 0.131866 -4.8849e-06
18:57519685 G A 0.682433 -2.4752e-06
18:57519744 T C 0.044055 -1.1464e-05
18:57520218 A G 0.179269 -2.1278e-06
18:57522973 C A 0.633611 -7.6957e-06
18:57524354 C T 0.040631 -3.9964e-06
18:57525004 A C 0.087114 6.2691e-06
18:57525160 G A 0.653024 2.1560e-06
18:57526298 A C 0.150527 -1.2803e-05
18:57527224 C T 1.226149 7.4949e-06
18:57529025 A C 0.586690 1.6595e-05
18:57532114 C T 0.168349 2.9432e-06
18:57539913 G A 0.251502 -2.1499e-06
18:57541806 A G 0.048519 -2.3350e-06
18:57544960 G T 1.100084 3.9470e-05
18:57549160 A G 1.528227 2.2725e-05
18:57550122 A C 0.296165 3.1439e-06
18:57555987 T C 0.029242 -2.5497e-05
18:57560606 G T 0.470583 -1.8803e-05
18:57564265 G A 0.233490 4.2374e-05
18:57566947 T C 0.845413 2.3453e-05
18:57567228 G A 0.040713 -9.7257e-06
18:57567451 T C 0.103293 -2.4049e-05
18:57567699 A G 0.503504 -8.8194e-07
18:57573684 G C 0.044820 4.6705e-05
18:57573738 C G 0.236634 -1.2066e-05
18:57574204 T C 0.067473 6.9691e-06
18:57578824 A C 0.030762 -2.5713e-05
18:57590566 A G 0.050919 1.2546e-05
18:57590855 C T 0.095413 3.6021e-06
18:57594068 A C 1.047516 4.6360e-06
18:57594259 C T 0.747448 1.2518e-05
18:57599648 C T 0.501797 -1.6943e-05
18:57607365 C T 0.749610 2.3007e-05
18:57610733 G T 0.025981 -2.8919e-07
18:57613350 A G 0.261892 -2.6716e-05
18:57614874 T C 0.032237 1.1537e-05
18:57619709 G C 0.248388 4.3784e-06
18:57624724 C G 0.230454 -1.9811e-07
18:57625646 G C 1.173541 1.7379e-05
18:57631975 G A 0.303370 -3.1046e-05
18:57632301 A G 1.194113 8.2970e-06
18:57636154 T C 0.049943 -1.1628e-05
18:57638330 A G 1.836921 8.4465e-06
18:57639517 A G 0.158636 -1.3097e-05
18:57641796 A G 0.045636 -1.0071e-05
18:57643880 C T 0.443959 2.6851e-06
18:57649480 C T 0.052908 8.9001e-06
18:57650468 T G 0.413330 -7.9675e-06
18:57652148 A G 0.404450 -4.2545e-05
18:57655100 G A 1.730183 2.4671e-05
18:57658779 C A 1.318580 2.7533e-05
18:57659982 G C 1.568430 8.7554e-06
18:57660867 A C 0.046013 -2.4286e-06
18:57662115 G A 1.416805 2.6495e-06
18:57662606 T C 0.039904 -1.1310e-05
18:57674362 T C 0.055448 -4.3150e-06
18:57677304 C T 1.804109 1.2187e-06
18:57690077 T C 0.097493 3.1704e-06
18:57712417 A C 1.297025 2.4294e-05
18:57713211 C A 1.495293 3.2013e-05
18:57713755 G A 0.099445 6.2523e-07
18:57715608 T C 0.473442 9.7759e-06
18:57716202 G A 0.068680 -3.6416e-06
18:57720398 C T 0.737806 2.7479e-05
18:57721198 T C 0.229770 3.8874e-05
18:57725188 G T 0.498152 2.2708e-05
18:57727147 A G 0.237546 8.9141e-06
18:57728947 C T 1.107866 -5.1611e-06
18:57730096 A G 1.392778 -1.5616e-05
18:57735945 C T 0.538739 2.9344e-05
18:57744189 G A 0.497462 3.4979e-05
18:57755040 T C 0.101736 2.0318e-05
18:57755691 C G 0.036854 -1.0004e-05
18:57758860 G A 0.670605 7.6884e-05
18:57770345 T C 0.036653 1.2534e-05
18:57785040 C T 0.029884 9.7916e-06
18:57785211 T G 0.050457 -7.9265e-09
18:57806847 G A 0.025941 -3.1222e-06
18:57809744 T C 0.048311 2.8258e-05
18:57813644 A G 0.034896 8.4732e-06
18:57821194 G A 0.256874 -1.0776e-05
18:57822604 T C 0.045292 -3.1492e-06
18:57839769 A C 0.468499 3.5280e-05
18:57842533 A G 0.876855 3.8561e-05
18:57851763 G A 0.474194 4.1799e-05
18:57854144 C A 0.254786 -4.3521e-05
18:57855886 C G 1.583668 -4.8963e-05
18:57864141 T G 0.213176 -1.4903e-05
18:57865141 C T 0.182574 3.4728e-06
18:57874703 G A 0.030728 -2.6274e-05
18:57882787 A C 0.651743 4.1712e-05
18:57884750 A G 0.535003 3.3987e-05
18:57903416 C T 0.118375 1.3752e-05
18:57914644 G A 0.069037 -1.3620e-06
18:57918173 G A 0.053646 -3.1939e-06
18:57925821 T C 1.061343 3.0870e-05
18:57929348 T C 0.163467 6.5273e-06
18:57945602 T C 0.089942 6.6819e-06
18:57947424 C T 0.092812 3.6946e-06
18:57951433 A G 0.133300 4.3477e-06
18:57959015 C T 0.649550 1.2965e-05
18:57963117 C T 0.625765 1.7702e-05
18:57969322 G A 0.560437 2.4150e-05
18:57981057 A G 0.419994 1.9647e-05
18:57988239 A G 0.030592 -3.0373e-05
18:57988949 G A 0.026223 -2.0998e-06
18:57990462 C T 0.023629 2.1583e-06
18:57991536 G A 0.069618 1.8049e-05
18:58013648 A G 0.041230 1.4929e-05
18:58017423 A G 0.107159 -5.3475e-05
18:58022624 G A 1.222746 -2.8215e-06
18:58030683 T C 0.137604 -2.9453e-06
18:58034768 G A 0.026182 -1.5212e-05
18:58039276 T C 0.040318 -8.5223e-06
18:58040478 A G 0.624792 -4.8320e-06
18:58040587 A G 0.275515 -1.4350e-05
18:58044181 G T 0.608918 -1.0125e-06
18:58050672 C T 0.106860 5.6032e-06
18:58050748 A G 0.034464 -9.6485e-06
18:58051294 A G 0.144741 -2.2354e-05
18:58055906 T C 0.096106 1.0111e-05
18:58058931 G A 0.034736 -1.6987e-05
18:58064934 G A 0.492417 1.3863e-05
18:58065125 G A 0.371723 -1.2107e-05
18:58067037 C T 0.059837 -1.0570e-06
18:58072850 G T 0.031639 -4.7079e-06
18:58081945 C T 0.103113 -1.7404e-05
18:58084377 C A 0.185046 2.6420e-06
18:58088188 T G 0.100308 -1.4968e-05
18:58092205 C T 0.063070 -1.9419e-05
18:58092941 G A 0.837764 -8.3440e-07
18:58093220 A G 0.406405 -5.5031e-06
18:58093429 G T 0.291382 -8.6784e-08
18:58093739 G C 0.982929 1.7701e-05
18:58093812 C T 0.108420 -1.6871e-05
18:58096599 G C 1.721660 1.6151e-05
18:58103828 A G 0.028344 4.5364e-06
18:58104556 G A 0.172674 -1.5931e-05
18:58104707 A G 0.088783 -1.2356e-05
18:58106702 C T 1.694404 1.8082e-05
18:58109190 T C 1.214899 1.8583e-05
18:58109644 C T 0.072362 2.7829e-05
18:58114187 A G 0.029806 1.5258e-06
18:58128201 G A 1.315986 3.2953e-05
18:58129721 A G 0.045099 -3.5605e-06
18:58141926 G A 0.028854 -1.5388e-06
18:58152634 A G 1.529601 2.4947e-05
18:58161464 C G 0.020436 1.6296e-05
18:58162916 A C 0.163395 -6.1573e-06
18:58164299 A G 1.280346 -5.0665e-06
18:58166332 C T 0.085961 6.7759e-07
18:58166946 G A 0.051093 -4.3449e-06
18:58168954 A G 0.541847 2.6061e-06
18:58169019 A G 0.634349 1.2161e-05
18:58172148 A G 0.060619 1.1839e-05
18:58177124 T G 0.982675 -5.1400e-06
18:58179582 A G 0.737007 5.2964e-06
18:58180521 T G 0.114509 -7.8419e-06
18:58180800 C T 0.065181 1.4545e-05
18:58181347 A G 1.768999 2.5057e-06
18:58181523 G T 0.050613 -1.1880e-05
18:58183192 T C 0.046462 -3.9462e-06
18:58185550 A G 0.380042 -1.0454e-05
18:58202186 A G 0.536835 5.1920e-05
18:58203292 C T 0.025740 -6.5945e-06
18:58220289 T C 0.729803 -1.8227e-05
18:58226910 C T 0.041039 5.8271e-06
18:58228213 G T 0.170314 -6.3690e-06
18:58228224 A C 0.031758 9.4264e-06
18:58228711 C T 0.109804 5.4410e-06
18:58231715 C T 1.810354 1.2220e-05
18:58237173 G A 0.105527 -1.0881e-05
18:58237220 G A 0.043504 -9.0954e-06
18:58237260 T C 0.088287 3.7366e-06
18:58243938 C T 0.097096 -5.9002e-06
18:58255175 G A 0.053153 -4.6323e-06
18:58255260 G A 0.067843 1.7445e-05
18:58272186 A G 0.039401 9.4983e-06
18:58273493 G A 0.339669 -1.1973e-05
18:58285237 A G 0.042063 4.4013e-06
18:58298270 C A 1.040098 -2.0848e-05
18:58308308 A G 0.116560 8.5899e-06
18:58317015 G C 0.072233 2.0724e-05
18:58330873 T G 0.037425 -2.2173e-05
18:58342539 C T 0.987125 -3.1350e-05
18:58343682 C T 0.050440 -1.2885e-05
18:58348629 A G 0.965774 -4.0822e-05
18:58353475 G C 0.147100 -1.1946e-05
18:58359596 A C 0.951026 -4.3666e-05
18:58365895 A G 0.165592 -1.2334e-05
18:58385343 T G 0.051725 -6.2118e-07
18:58395987 G A 0.032309 1.3330e-05
18:58406118 C T 0.036963 1.6659e-05
18:58407234 C A 1.058021 -3.2004e-05
18:58417736 A C 0.042702 6.5106e-06
18:58421390 T C 0.095688 9.0140e-06
18:58431218 A G 0.974552 -2.5827e-05
18:58436259 C T 0.023047 6.7407e-07
18:58443314 A G 0.072868 -1.1886e-06
18:58455758 G C 1.934931 2.3556e-05
18:58487525 C T 0.977486 -3.0758e-05
18:58492247 C T 1.015779 -2.4649e-05
18:58502371 T G 0.976585 -3.0518e-05
18:58505317 G A 0.039584 1.2563e-05
18:58507570 G A 0.041695 -3.6957e-05
18:58523947 G A 0.024146 8.5410e-06
18:58525538 C T 0.150031 8.2669e-06
18:58529953 G A 0.117076 3.7586e-05
18:58533764 A C 0.896836 -1.8393e-05
18:58533855 T C 1.904567 5.2269e-06
18:58538592 G C 0.131641 1.4745e-05
18:58542737 A G 0.217289 2.1959e-05
18:58548767 C T 0.459768 -5.3495e-05
18:58551314 A G 0.141473 -2.7143e-05
18:58556668 G A 0.144227 2.7209e-06
18:58561280 A G 0.043100 4.1642e-07
18:58573563 G A 0.137254 -1.9993e-05
18:58576612 A G 0.146781 7.1004e-06
18:58585599 A G 0.124236 -2.2362e-05
18:58585813 A G 0.059725 -2.2121e-05
18:58591011 A C 0.035232 7.9423e-06
18:58596965 A G 0.033056 -2.1718e-05
18:58609901 T C 0.161716 4.6511e-07
18:58615813 A G 0.120558 -8.0610e-07
18:58628364 A G 0.040162 1.7495e-05
18:58636593 C G 0.031336 1.9047e-06
18:58636708 C T 0.059439 9.0690e-06
18:58668393 T G 0.078587 1.4602e-05
18:58676641 A G 1.933193 1.0976e-05
18:58679878 G A 0.116362 1.3800e-05
18:58684849 T C 1.925632 -5.1092e-06
18:58699458 C A 1.055478 -2.4865e-05
18:58706612 A G 0.022775 -2.1439e-05
18:58707581 G A 0.087345 -9.6072e-06
18:58712651 T G 0.882574 2.4435e-05
18:58720991 A C 0.047853 2.4269e-06
18:58725433 A G 0.061941 1.5595e-06
18:58727662 G A 1.119922 -2.2352e-05
18:58731623 A G 0.034155 8.7975e-06
18:58738938 G A 0.072260 -1.8952e-05
18:58740073 G T 0.052425 -7.6671e-07
18:58755074 C T 0.176366 4.8208e-06
18:58764375 G A 0.112334 2.8884e-05
18:58773765 A C 0.098428 1.6795e-05
18:58777617 T C 0.042875 -1.3570e-05
18:58781768 A G 0.109111 6.8070e-06
18:58786588 G A 0.092938 -1.0542e-05
18:58787281 T C 0.041053 -6.7997e-06
18:58790350 A G 1.431322 -7.9039e-06
18:58792747 G A 0.239327 -3.4589e-05
18:58798177 C T 0.038248 2.0352e-05
18:58802459 G A 0.135966 -2.7124e-05
18:58811143 T C 0.039234 1.7932e-05
18:58813712 G A 0.529934 5.1856e-06
18:58816160 T C 0.684068 6.3614e-06
18:58818324 G A 0.125243 8.5615e-06
18:58821028 A G 0.050610 -2.0305e-06
18:58822348 T C 0.058501 -1.1482e-05
18:58823757 A G 0.139369 -1.9974e-05
18:58834074 G A 0.024591 -1.8096e-05
18:58835931 T C 0.030228 -2.2330e-05
18:58839828 C T 0.420789 -1.6143e-06
18:58840518 G T 0.389871 -5.4062e-06
18:58852362 T C 0.604662 7.8936e-05
18:58856268 G A 0.029983 -2.2813e-05
18:58863381 C T 0.055900 1.5664e-05
18:58881369 A G 0.777006 4.3815e-05
18:58885247 T G 0.050290 2.3370e-05
18:58896258 C T 1.443677 -1.8212e-06
18:58896482 T C 0.047948 2.6117e-05
18:58906806 C T 0.033512 -3.7052e-06
18:58910278 T G 0.043453 9.8139e-06
18:58915939 G A 0.707187 1.3171e-05
18:58927129 A C 0.054186 -1.4453e-06
18:58929574 G A 0.149715 1.5077e-05
18:58930064 T C 0.028236 -3.5304e-06
18:58930118 A G 0.028504 -2.4429e-06
18:58947348 A G 0.058528 -6.2911e-06
18:58950357 G A 0.441712 4.8865e-06
18:58953480 T C 0.228641 1.4746e-05
18:58956659 A G 0.441304 -8.1163e-06
18:58958094 G T 0.088341 -4.3806e-07
18:58958513 C T 0.088399 -9.1689e-06
18:58962191 T C 0.063862 -1.6688e-05
18:58968687 T C 0.044833 -2.1681e-05
18:58976100 T C 0.021684 2.2448e-06
18:58987109 T C 0.071835 -1.1508e-05
18:58987231 G A 0.641196 1.1918e-05
18:58989067 C T 0.032349 5.3822e-06
18:59004682 G A 0.195677 3.2536e-05
18:59005176 G A 0.037684 6.2024e-06
18:59012796 A G 0.912628 4.2624e-05
18:59013243 T C 0.027063 1.8405e-06
18:59015856 C T 0.348686 7.8664e-06
18:59017770 A G 0.049597 2.2304e-05
18:59019513 G A 0.649975 -3.0621e-05
18:59019891 T G 0.984650 -2.7363e-05
18:59020751 C T 0.208715 -9.0546e-06
18:59020823 C T 0.021028 2.2870e-05
18:59020960 T C 0.042824 -7.0078e-06
18:59021559 T C 0.108108 1.6759e-05
18:59022099 G A 0.367235 2.5515e-06
18:59022216 A G 1.939687 -2.4857e-05
18:59024736 A C 0.304138 2.1486e-05
18:59027527 A G 0.295645 -1.8186e-05
18:59033119 T C 0.627495 -3.6979e-05
18:59034158 G A 0.119776 -7.8819e-06
18:59034273 A G 0.197883 7.1409e-06
18:59046357 G A 0.827694 -1.0640e-05
18:59046615 A G 0.223243 -9.7283e-06
18:59048088 A C 0.192675 -8.3149e-06
18:59048700 A C 0.403440 -6.3233e-06
18:59048756 C A 0.191022 1.7538e-05
18:59054412 C A 0.351926 4.1728e-05
18:59057724 C T 0.082334 8.9136e-06
18:59058792 A G 0.531511 -6.1399e-06
18:59062177 T C 0.596968 1.1603e-05
18:59063167 A G 0.172283 5.6586e-06
18:59067514 A G 0.281383 -9.0944e-06
18:59068854 C T 0.511449 1.4465e-05
18:59068890 G C 0.458184 1.1938e-06
18:59075871 C T 0.088929 2.0969e-05
18:59085089 A C 0.175291 7.7061e-06
18:59086761 C T 0.543030 1.7704e-05
18:59088521 T C 0.030588 -1.2772e-06
18:59088804 G C 0.076421 -1.0345e-05
18:59090675 C T 0.100009 -8.8302e-06
18:59093379 C T 0.288193 -1.1293e-05
18:59094964 T C 0.090581 -1.0176e-05
18:59095353 T C 0.098496 1.4057e-06
18:59096765 A G 1.493437 -1.2819e-05
18:59097126 A G 0.155266 -7.8265e-06
18:59102564 T C 0.674542 4.7339e-06
18:59103973 G C 0.074014 -2.5354e-06
18:59104951 C T 0.197142 1.2137e-05
18:59105375 C T 0.042970 -6.5864e-06
18:59110784 G T 0.248320 2.8969e-05
18:59112994 A C 0.187524 -1.7819e-05
18:59117127 G C 0.032356 -1.9190e-05
18:59121350 A G 0.053234 -8.2003e-06
18:59122150 C T 0.041855 1.2005e-05
18:59122379 C T 0.573907 1.2740e-05
18:59128418 C G 0.210779 8.8317e-07
18:59131511 T G 0.906828 -6.6515e-06
18:59131972 C T 0.029500 -5.8966e-06
18:59135438 T C 0.044599 -1.3311e-05
18:59138930 T G 0.329086 3.3915e-07
18:59139452 T C 0.038398 -2.0424e-05
18:59140426 C A 0.097663 1.8103e-05
18:59149369 T G 0.107883 -9.5561e-06
18:59152027 T C 0.160183 -2.2642e-05
18:59152247 C A 0.726369 1.4069e-05
18:59154686 A T 0.030554 6.5855e-06
18:59157262 A G 0.306882 1.1146e-05
18:59159798 G A 0.641795 -1.1384e-05
18:59160017 C A 0.437574 -1.1525e-06
18:59167019 G A 1.343317 3.3172e-05
18:59167057 A G 0.031479 -1.3400e-05
18:59169421 T C 1.542380 -1.2888e-05
18:59171513 G C 0.593028 2.1423e-06
18:59171685 C G 0.132263 -8.4954e-06
18:59174235 A G 1.715499 -1.3640e-05
18:59174759 A C 0.283130 1.6275e-05
18:59175062 G A 0.078301 -5.0514e-06
18:59179423 A G 0.118593 2.7523e-05
18:59183530 T C 0.023360 1.2397e-06
18:59191476 C T 0.115835 -1.1321e-05
18:59196189 C T 0.164307 -5.3422e-06
18:59199879 C T 0.036225 2.6031e-05
18:59202220 A G 0.208079 3.0596e-06
18:59205707 T C 1.084295 2.2940e-06
18:59208479 T G 1.196527 -1.5005e-05
18:59208800 G A 0.076387 -4.7321e-06
18:59217172 T C 0.021415 -1.2735e-05
18:59219022 A G 0.039564 -8.4027e-06
18:59219067 A G 1.584188 1.4206e-05
18:59222201 G A 0.072569 4.2829e-06
18:59222615 C G 0.166146 -4.1019e-07
18:59231658 A C 0.054054 3.5338e-06
18:59231791 G T 1.314504 2.4799e-05
18:59231900 G A 0.616058 -1.3004e-05
18:59233009 C T 0.026009 -6.2606e-06
18:59236222 T G 0.167122 4.1002e-06
18:59240694 C T 0.041797 8.1035e-06
18:59243191 A C 0.333563 3.2556e-05
18:59256975 A G 1.815522 5.7645e-05
18:59257704 A G 0.059415 4.0446e-06
18:59258787 A G 0.064301 -1.0248e-05
18:59266930 T C 0.822165 1.0314e-04
18:59267379 G A 0.309329 3.0376e-05
18:59277915 T C 0.358787 -3.7022e-05
18:59280363 C T 0.020443 -7.7910e-06
18:59280733 G C 0.162566 1.4852e-05
18:59287569 C A 1.539511 3.5442e-05
18:59300685 C T 0.269269 2.2795e-05
18:59301557 G A 1.856334 2.2248e-05
18:59311127 G C 0.103576 1.4475e-05
18:59312486 T C 0.029548 2.5613e-05
18:59315547 A G 0.038673 2.7918e-05
18:59321786 A G 0.036405 5.8056e-07
18:59331686 G T 1.935553 5.3308e-06
18:59333798 A C 0.237454 -2.3465e-05
18:59334290 A G 0.057770 3.0027e-06
18:59340335 C T 0.173153 2.9160e-06
18:59349827 C A 0.425685 -7.9243e-06
18:59350412 A G 0.052605 -1.5619e-05
18:59353646 G A 0.321222 1.5407e-05
18:59356574 T C 0.329762 1.4223e-05
18:59359588 T G 0.194198 -2.1222e-05
18:59360621 G T 0.784492 4.3297e-05
18:59373013 G A 0.100788 1.9414e-05
18:59386170 G A 0.027913 -2.0955e-06
18:59386519 C T 0.234523 -7.6207e-06
18:59387344 G A 0.053945 6.6517e-06
18:59387351 A G 0.032893 3.2477e-05
18:59398467 C T 0.038027 -7.7292e-06
18:59404186 C A 0.882067 -1.6156e-05
18:59404615 A C 0.257472 -3.4968e-05
18:59406090 G C 0.032448 -1.2619e-05
18:59408547 C A 1.423122 3.1362e-06
18:59410203 C T 0.098965 -8.7445e-06
18:59411582 G A 0.081994 9.6561e-06
18:59415019 C A 0.028501 -7.6150e-06
18:59416401 A C 1.090748 -1.2922e-07
18:59421249 T C 0.063777 -2.5970e-05
18:59421423 C A 0.085179 2.1167e-05
18:59422486 T C 0.019943 2.8100e-06
18:59423042 G A 0.082837 -3.0546e-06
18:59426099 G A 0.020562 -4.5999e-06
18:59430754 T C 0.049219 1.0399e-05
18:59432740 C T 0.039890 -2.6516e-06
18:59434837 C T 0.632928 2.0225e-06
18:59438854 G A 0.075785 -5.1834e-06
18:59445388 T C 0.556106 -1.7524e-05
18:59446487 T G 0.697742 7.1827e-06
18:59446925 G A 0.052320 -3.1270e-05
18:59447817 A G 0.307001 1.6906e-05
18:59449622 C T 1.973845 -8.1398e-06
18:59449673 A G 0.047937 -1.0394e-05
18:59449937 A G 0.072617 -1.6518e-05
18:59451176 A G 0.548793 -2.0548e-05
18:59451206 C A 0.047808 -9.8033e-06
18:59457137 G A 0.249686 -4.2771e-05
18:59459110 T C 0.980220 -2.6256e-08
18:59468405 A G 1.878382 3.9200e-06
18:59468554 T C 0.147467 1.4045e-05
18:59468629 G A 0.220077 -1.1019e-05
18:59469203 C G 0.423672 1.0092e-05
18:59480921 C T 0.046295 1.4276e-06
18:59483281 C T 0.029714 -2.0325e-06
18:59494769 A G 0.254150 3.1175e-06
18:59496165 T G 0.700724 -1.7629e-05
18:59500747 A G 1.037534 -1.7457e-05
18:59508606 T C 0.034308 4.3600e-06
18:59517885 C T 0.981624 -2.4073e-05
18:59519020 C T 0.131706 -2.1894e-05
18:59524643 A G 0.081949 -9.2391e-06
18:59529777 A G 0.062472 -2.5566e-05
18:59535446 C T 0.145322 -1.1509e-05
18:59537688 C A 0.295907 3.8512e-05
18:59538784 T C 0.113935 2.2977e-05
18:59539125 C T 0.094331 2.9970e-05
18:59543978 T C 0.806037 -1.3057e-06
18:59553140 A G 0.957132 -8.4709e-06
18:59560027 T C 0.041270 1.7189e-05
18:59564053 T G 1.063961 -5.8410e-06
18:59568138 A G 0.809341 2.3953e-06
18:59569880 T C 0.425525 5.2244e-06
18:59574836 C T 1.268596 7.2421e-06
18:59575544 G A 0.070159 -6.4648e-06
18:59579209 A G 0.156120 4.4560e-06
18:59583870 G A 0.158558 -1.8713e-05
18:59585320 G A 0.139471 -5.3963e-06
18:59589187 C T 0.406269 1.2468e-05
18:59589803 A C 0.135408 2.0117e-05
18:59592031 A G 0.937892 -3.1309e-05
18:59595048 T G 0.041379 7.5980e-07
18:59598753 C A 0.121438 -9.3950e-06
18:59599429 A C 0.708564 -2.4370e-05
18:59607217 T C 0.172204 1.1810e-05
18:59611710 A G 0.510208 2.9303e-05
18:59616030 T C 0.177036 -7.7946e-06
18:59619115 A T 0.031768 1.0553e-05
18:59623756 C T 0.038727 1.0711e-05
18:59632332 T C 0.066334 1.9862e-05
18:59641725 T G 0.045789 -1.7306e-05
18:59661610 C T 0.124930 1.5423e-05
18:59668443 T C 0.047802 6.5102e-06
18:59680507 A G 0.482615 6.3788e-06
18:59682216 C T 0.046465 -7.1127e-06
18:59697152 C T 0.467924 -8.3160e-07
18:59698751 A G 0.021752 -1.1520e-05
18:59701277 T C 0.138546 9.5564e-06
18:59704868 T C 1.254548 -2.6775e-05
18:59712554 C T 0.679230 -1.9679e-05
18:59713173 C A 0.029439 -8.4400e-06
18:59740459 C T 0.304012 1.7237e-05
18:59740908 A C 0.030938 -6.7767e-06
18:59759223 T C 0.081480 -4.2435e-06
18:59765088 A G 0.032706 1.4677e-06
18:59766490 T C 0.118773 1.1075e-05
18:59781800 G A 0.511248 6.1795e-06
18:59801723 A G 0.681794 -1.7520e-05
18:59812275 G A 0.843972 -1.5762e-05
18:59814324 C G 1.488677 -1.4624e-05
18:59821843 C T 0.073701 -8.8075e-06
18:59828420 A G 0.026022 -1.3067e-05
18:59828987 G A 0.125396 -5.7601e-08
18:59830483 G A 1.248724 -2.3077e-05
18:59838628 A G 0.054091 1.2682e-05
18:59852101 C T 1.249540 -2.0796e-05
18:59854886 A G 0.022741 1.9221e-05
18:59870861 T C 0.035212 3.5773e-06
18:59874804 G T 0.041427 3.0100e-05
18:59877862 C T 0.642016 -2.1389e-05
18:59879269 T C 0.097653 -2.6574e-05
18:59889453 A G 0.114550 3.4018e-06
18:59896155 A G 0.073321 1.4693e-05
18:59899237 A G 0.825429 7.8981e-06
18:59917178 A G 0.030428 1.4379e-05
18:59924710 C T 0.125763 2.3761e-06
18:59935148 T G 0.033539 1.4597e-05
18:59944186 G C 0.030673 1.2812e-05
18:59972043 T C 1.465055 -1.1315e-05
18:59986240 T C 0.655448 -1.4007e-05
18:60004253 G A 0.474265 1.1216e-05
18:60004772 T G 0.032665 4.3156e-06
18:60005046 C A 1.101196 -6.2088e-06
18:60009035 G A 0.095664 -3.2116e-05
18:60011615 C T 0.131906 -4.6832e-07
18:60022321 T C 1.335804 -1.3328e-05
18:60023106 T C 0.395505 -7.1001e-06
18:60024128 C T 0.024006 7.3273e-06
18:60024435 G A 0.191719 -1.5888e-05
18:60025809 C T 0.126252 1.1597e-06
18:60027241 T C 1.009146 -1.7073e-05
18:60027448 A G 0.240480 -7.3302e-06
18:60028244 G A 0.228805 -7.9444e-06
18:60028382 A G 0.462879 -1.1099e-06
18:60029122 G A 0.148185 4.5792e-06
18:60037406 G T 0.026104 6.2274e-06
18:60041760 G A 0.047683 -2.5420e-07
18:60042817 T C 0.676133 -7.8422e-06
18:60046204 T C 0.100118 -1.1748e-05
18:60053891 C G 0.568522 -1.5374e-05
18:60054757 G A 0.189496 -2.0132e-05
18:60056986 T G 0.622728 -2.2637e-06
18:60060735 G A 1.183325 1.1727e-05
18:60069468 C T 0.288472 1.8128e-05
18:60073178 C T 0.187844 8.4941e-06
18:60080266 A G 0.061295 2.0201e-05
18:60082093 G A 1.292487 2.0844e-05
18:60089578 G T 0.048971 9.2417e-06
18:60093816 G C 0.021602 7.0721e-07
18:60095095 G A 0.481473 -1.5520e-05
18:60095140 C T 0.254266 -3.2690e-05
18:60096200 C A 1.880272 9.6085e-06
18:60099718 T C 0.058885 2.2793e-05
18:60104234 A G 0.456022 5.3447e-06
18:60104589 T C 0.321470 -9.4956e-06
18:60111782 A C 0.207291 -3.4060e-05
18:60114270 G A 0.668993 -1.1964e-05
18:60115718 T C 0.055543 5.1867e-06
18:60119725 T C 0.290297 3.5127e-06
18:60123742 A G 0.210558 1.6945e-05
18:60125134 G A 0.260386 1.6622e-06
18:60126112 C T 0.933115 3.4841e-06
18:60132424 T C 0.055380 8.1018e-06
18:60138673 C T 0.083020 -1.3916e-05
18:60143444 T A 0.021211 1.4824e-05
18:60157068 G A 0.048855 -1.3402e-05
18:60163918 C G 0.047547 -5.1930e-06
18:60165636 T C 0.576059 -1.8742e-06
18:60181514 A G 0.096756 -1.9827e-05
18:60192143 A T 0.219911 8.1590e-06
18:60194844 T C 1.558213 7.2950e-06
18:60194893 T G 0.575155 1.8635e-06
18:60208824 G A 0.360959 1.0298e-05
18:60208952 A G 1.744769 2.1306e-06
18:60210242 A G 0.032883 6.5587e-06
18:60227833 C T 0.221053 1.3137e-05
18:60233646 A G 0.601915 -1.8692e-05
18:60237388 G A 1.277806 -9.7540e-06
18:60241699 C T 0.130570 1.4226e-05
18:60241732 T C 0.739975 -4.2604e-05
18:60250049 G C 0.330657 7.9081e-06
18:60252864 G T 0.181187 2.2682e-05
18:60263080 G A 0.492964 4.9441e-06
18:60263090 A G 1.753632 -2.2494e-05
18:60268174 G T 0.069894 -7.9622e-06
18:60269141 A G 0.058011 6.1911e-05
18:60269356 T C 0.260576 -8.2889e-06
18:60270175 G A 1.374861 -2.6051e-05
18:60270997 T G 0.880809 -2.6714e-05
18:60273688 C A 0.300079 -1.9572e-05
18:60277715 G A 0.940833 -2.8113e-05
18:60278953 A G 0.105428 -1.0280e-05
18:60279464 C T 0.325472 2.5420e-05
18:60287113 T C 1.593422 -4.4815e-05
18:60287339 T C 0.065521 -5.5958e-06
18:60292135 G A 0.134633 -1.2505e-05
18:60298712 A G 0.084428 4.5019e-05
18:60312133 T G 0.244247 -2.2475e-05
18:60313602 G A 0.258750 8.2360e-06
18:60317491 C T 0.117202 -2.2205e-05
18:60321002 C T 1.492927 2.3342e-05
18:60329225 T C 0.075867 1.9167e-05
18:60341321 T C 0.252920 1.1660e-05
18:60355524 G C 0.156205 -2.2331e-06
18:60356626 T C 0.117389 2.4397e-06
18:60365920 G T 0.130934 -3.4642e-05
18:60378094 G T 1.668725 5.7923e-06
18:60386825 T G 0.112296 -2.2335e-05
18:60405659 T C 0.112170 -1.8694e-05
18:60411564 A G 0.139920 -1.4388e-05
18:60424354 C T 1.165935 2.0588e-05
18:60424615 A G 0.150082 -2.5510e-05
18:60426328 G A 0.045653 7.0290e-06
18:60435897 T G 0.184726 -1.9093e-06
18:60440257 A G 0.167740 -2.2183e-05
18:60457304 A G 0.245212 -7.4034e-06
18:60481969 C A 0.079950 -2.0756e-06
18:60531692 G A 0.218323 1.1331e-05
18:60532841 G A 1.055322 2.3290e-05
18:60533816 T C 0.175744 -1.6886e-05
18:60544351 C T 1.235003 3.3086e-06
18:60561233 G A 0.057930 9.0929e-07
18:60562298 T A 1.224279 1.1475e-05
18:60583712 C T 0.031805 -7.3645e-06
18:60586949 T C 0.970313 1.1733e-05
18:60591759 A G 0.035603 -4.4081e-06
18:60593784 T C 0.736575 2.2242e-06
18:60594623 A C 0.065909 1.3036e-05
18:60620443 C T 0.082932 -6.2583e-06
18:60630156 C A 0.138346 1.2313e-06
18:60641347 C A 0.105524 -1.9241e-05
18:60651829 T C 0.044493 -5.5719e-06
18:60652882 C T 0.259281 -4.0236e-06
18:60656082 T C 0.171759 -7.6089e-06
18:60658761 A G 0.057549 -1.2114e-05
18:60661983 T C 0.147964 1.2820e-05
18:60663993 G A 0.152118 -4.7871e-06
18:60665539 A G 0.827394 -1.7458e-05
18:60668246 A G 0.734936 9.7266e-06
18:60672009 A G 0.180884 -1.4831e-05
18:60673332 A G 0.175669 1.2693e-07
18:60683506 A G 1.471385 4.4197e-06
18:60683891 C T 0.500070 -1.9483e-06
18:60684456 G A 0.110056 1.5542e-05
18:60684893 A G 0.051123 2.3675e-05
18:60691999 T G 0.088423 -4.4280e-06
18:60692158 C T 1.321572 -1.5372e-05
18:60692384 A G 0.173547 -1.3726e-05
18:60692800 A G 0.056913 -2.0825e-05
18:60699088 T C 0.830934 -1.5871e-05
18:60703752 G A 0.061112 -2.2655e-06
18:60704332 T C 0.413983 -7.9881e-06
18:60704462 C G 0.046880 -8.1963e-06
18:60706088 G C 0.374756 -7.3380e-07
18:60706313 A G 0.051072 -3.0852e-06
18:60714843 G A 0.158853 4.2818e-06
18:60720240 C T 0.180520 -4.7365e-05
18:60722756 T C 0.026937 8.6563e-06
18:60723562 C A 0.051011 1.2234e-06
18:60726768 A C 0.162848 3.5170e-05
18:60729348 A C 0.085737 -9.1721e-06
18:60730633 T C 0.083041 -1.9566e-05
18:60737480 G A 0.923426 -1.7416e-06
18:60738461 T C 0.047111 -1.3083e-05
18:60750766 A G 0.046799 2.0377e-05
18:60751323 C T 0.064396 -1.3049e-06
18:60754708 T G 1.838750 2.6487e-05
18:60755145 A G 0.955619 -3.9121e-06
18:60758286 C T 1.422914 -6.1736e-06
18:60763112 G A 0.960606 -7.5146e-06
18:60767088 C T 0.484029 -1.4972e-06
18:60778664 C T 0.469835 7.0662e-06
18:60779018 G A 0.169859 9.3365e-06
18:60779581 A G 0.110382 8.0144e-06
18:60781023 C T 0.363648 1.9349e-06
18:60781377 C T 0.967039 2.8898e-06
18:60783211 A G 0.193093 -1.1817e-05
18:60789010 G A 0.221543 5.7473e-06
18:60793921 C T 0.138791 1.5592e-05
18:60804334 G A 0.080246 1.0684e-05
18:60812130 C T 0.312491 -2.8769e-05
18:60813215 T C 0.155838 -1.6509e-05
18:60813636 C T 1.072049 -1.0129e-05
18:60813981 G A 0.608551 1.7436e-05
18:60814744 T C 0.028276 9.4007e-06
18:60815263 G A 0.063791 3.9270e-06
18:60818812 C T 0.046629 5.5491e-06
18:60819132 G A 0.078240 9.2958e-06
18:60820716 G A 0.514777 7.9371e-06
18:60821744 C T 0.047662 4.6750e-06
18:60822264 T G 1.192539 8.2112e-06
18:60823554 G A 0.823005 -1.2950e-05
18:60825829 G A 0.185460 6.8848e-05
18:60826467 G A 0.078142 2.3894e-06
18:60835738 C T 0.252518 2.7266e-05
18:60836015 C T 0.120775 2.7172e-05
18:60836231 C T 0.075272 -2.4433e-05
18:60838789 G A 0.270425 2.5664e-05
18:60840866 C T 0.055924 6.4859e-06
18:60842636 C T 0.025247 -2.3209e-05
18:60844597 T C 0.069047 1.1448e-05
18:60845099 C T 0.114883 -2.8930e-05
18:60845776 T C 0.174754 -4.0207e-05
18:60845884 C T 0.751762 7.7482e-06
18:60848599 A G 0.099084 -1.1504e-05
18:60848639 C T 1.536577 -6.0532e-06
18:60849930 A G 0.035321 -1.1387e-05
18:60850820 G A 0.104065 -3.1744e-06
18:60852258 C T 1.464518 -1.7117e-05
18:60853255 G A 0.043994 -1.4344e-05
18:60856685 G C 0.060731 1.6936e-05
18:60856815 A C 0.047618 -1.0218e-05
18:60860930 T G 1.396613 -2.0211e-05
18:60862555 A G 0.025492 3.1876e-06
18:60867780 T C 1.467391 -1.2567e-05
18:60876016 C T 0.041818 1.3275e-05
18:60877735 G T 0.190359 -1.8685e-05
18:60877866 A G 0.032560 7.5639e-06
18:60878883 G A 0.497023 6.2299e-06
18:60878964 C G 0.072158 2.3199e-05
18:60881555 A G 0.049709 2.0370e-05
18:60883552 A G 1.165293 1.6475e-05
18:60886937 C T 0.075129 -5.2670e-06
18:60891454 A G 0.085030 -6.8504e-05
18:60893061 A G 0.052605 1.2881e-05
18:60902172 G C 0.128333 -4.4210e-05
18:60905500 T C 0.374205 7.3258e-07
18:60908132 G A 0.144486 1.9444e-05
18:60911957 G A 0.043154 -7.2389e-07
18:60912060 A G 0.020521 -2.4756e-06
18:60915643 G T 0.022340 -8.7248e-06
18:60915873 T C 0.377122 -1.1256e-05
18:60917775 A G 1.838876 4.3104e-05
18:60920854 T C 0.058861 -2.4933e-05
18:60921215 T C 0.030476 -2.0584e-05
18:60922274 A G 0.245885 1.6190e-05
18:60923434 C A 1.958852 -1.4897e-05
18:60923936 G T 1.596060 -1.4417e-05
18:60924514 A G 0.050243 -4.6259e-06
18:60928341 C T 1.680512 2.0966e-05
18:60931418 C T 0.178637 -1.8877e-05
18:60936047 G A 0.431801 -1.5605e-07
18:60939734 T C 0.028749 1.8516e-05
18:60941958 T C 0.343464 -1.3099e-05
18:60943095 C T 0.731142 2.1088e-05
18:60944538 C T 0.038309 -1.0698e-05
18:60946126 G A 0.266713 -1.0740e-05
18:60947111 C T 1.110695 1.2244e-05
18:60952416 T C 0.397269 -1.0496e-05
18:60952478 A C 0.036127 -1.0001e-05
18:60954293 G C 0.090411 1.0712e-05
18:60956767 A G 0.778196 5.7096e-05
18:60960310 T C 0.066990 8.9852e-06
18:60962710 G A 1.098918 -1.4053e-05
18:60962957 G T 0.040791 2.2910e-05
18:60963068 G A 0.073304 9.9984e-07
18:60967183 T C 0.061503 1.2184e-05
18:60971971 T C 0.101128 -2.3055e-05
18:60975741 G A 0.778583 1.6132e-05
18:60976193 G A 0.245284 1.8332e-05
18:60978979 T C 0.040822 2.1546e-05
18:60980871 C T 1.086753 -1.7106e-05
18:60985879 C T 0.858948 -4.3370e-05
18:60989924 T C 0.024180 -2.6370e-07
18:61002652 A G 0.065909 2.4475e-05
18:61012361 G A 0.856283 -4.3549e-05
18:61014368 C T 1.443333 -2.6980e-05
18:61022556 T C 0.091319 -4.7044e-06
18:61024042 A G 0.044109 8.8682e-07
18:61027622 T G 0.209120 3.3657e-06
18:61033426 G C 0.249190 -2.8449e-06
18:61035240 A G 0.114295 2.7892e-05
18:61036146 T C 0.170572 3.2409e-06
18:61043973 G C 1.136856 4.9419e-05
18:61044454 T G 0.107968 5.9878e-06
18:61052331 A G 0.075473 -4.0931e-06
18:61053877 A G 0.452227 -1.0692e-05
18:61053896 G A 0.026699 1.6872e-06
18:61053929 G A 0.041998 7.8857e-06
18:61054048 G A 0.444768 -3.7540e-06
18:61061515 C T 0.089636 1.2920e-05
18:61062455 C T 0.069839 -1.1375e-05
18:61063919 A G 0.327325 -9.9743e-06
18:61069793 C A 0.101427 1.2464e-06
18:61075127 T A 0.037520 -7.6235e-06
18:61084394 T C 0.075904 -2.3939e-05
18:61085126 A C 0.441005 -3.5587e-05
18:61088581 A G 0.918299 2.6391e-05
18:61096919 C T 0.048519 1.1769e-05
18:61102027 C A 1.920417 -2.1474e-05
18:61103404 G A 0.056740 3.9034e-05
18:61105607 T C 0.159452 -1.0802e-05
18:61109568 T C 0.137006 -3.4409e-05
18:61111090 C A 0.508039 2.3458e-05
18:61111855 A G 0.407163 -2.4652e-06
18:61116095 T G 0.026685 -1.7064e-06
18:61124919 A G 0.081807 1.0763e-07
18:61129765 G A 0.326879 -1.3156e-04
18:61130519 C T 0.087229 -2.1154e-05
18:61137936 T C 1.329341 6.9748e-06
18:61142199 T C 0.938973 4.5141e-05
18:61152885 A G 0.026474 2.6457e-08
18:61153004 C T 0.039870 -6.5618e-06
18:61155578 T C 1.261640 1.5519e-05
18:61160287 C T 1.382912 2.6596e-06
18:61160320 C G 0.116073 -1.5644e-05
18:61166753 T C 0.288400 -2.8450e-05
18:61167595 T C 0.144336 3.5440e-05
18:61170500 C T 1.284035 1.5069e-05
18:61170782 G A 0.998694 4.1458e-05
18:61173772 T G 0.212472 1.8329e-05
18:61174043 T C 1.414357 3.4065e-05
18:61175079 C A 0.391146 2.3497e-05
18:61176266 A C 1.357427 2.3199e-05
18:61176566 A G 0.422829 2.1018e-05
18:61178008 T C 0.047951 1.3994e-05
18:61182256 A G 0.156569 3.2927e-05
18:61184368 C T 1.657165 -2.5711e-05
18:61187045 A C 1.651151 -3.0226e-05
18:61188306 G A 1.105252 -2.0068e-05
18:61188741 A G 0.029942 -3.3461e-05
18:61195860 G A 0.142140 -1.2771e-05
18:61215341 C T 1.479140 -8.6653e-06
18:61221476 A G 0.045721 -1.2927e-05
18:61225304 G A 0.120286 1.8058e-05
18:61227455 T C 0.026576 -8.4635e-06
18:61230076 G T 1.424808 -1.3045e-05
18:61233907 T C 0.053027 1.1866e-05
18:61253760 A G 0.076659 -1.0159e-06
18:61253961 A G 0.068377 -4.2075e-05
18:61255179 G A 0.098408 -3.4476e-06
18:61256828 G C 0.020878 -3.0351e-06
18:61264298 A G 1.592215 -4.1066e-05
18:61272353 A G 0.060156 -1.1359e-05
18:61273843 C G 0.159132 -2.4246e-05
18:61274691 C G 0.081137 6.6229e-05
18:61278031 A G 0.047496 6.3839e-06
18:61308559 T A 0.201480 1.4917e-05
18:61322995 C T 0.191288 -1.2698e-05
18:61323012 G C 0.307844 2.5639e-05
18:61325815 G A 0.046914 -1.9677e-05
18:61330572 C G 0.513985 -1.7955e-06
18:61331265 A G 0.027896 2.0894e-05
18:61339595 C G 0.029483 -5.2260e-06
18:61353816 T C 0.023540 -9.0788e-06
18:61353981 G C 0.136880 4.5512e-05
18:61375975 A G 0.215389 -2.9940e-05
18:61377472 A G 0.045255 -2.7904e-05
18:61377579 C A 1.674817 -1.1732e-05
18:61383354 T C 0.328824 3.0823e-05
18:61387277 T C 0.054309 -5.3142e-06
18:61387389 A G 0.547803 5.9584e-06
18:61387647 C T 1.071165 -1.3972e-05
18:61390332 T C 1.465072 -1.4319e-05
18:61390361 C T 1.467248 -8.6173e-06
18:61390515 C T 0.037041 6.8396e-06
18:61390833 C T 1.469570 -8.1465e-06
18:61391738 C T 0.121166 -6.0700e-06
18:61398078 T C 0.204098 -1.3365e-05
18:61406403 C T 1.960956 -5.1002e-06
18:61412428 T G 1.058484 1.8615e-05
18:61412756 C T 0.071420 -3.6174e-07
18:61414665 C T 0.054887 -1.1855e-05
18:61418880 T C 0.046924 -1.5996e-05
18:61420010 G A 0.156949 1.5828e-06
18:61423617 T C 0.061884 1.2250e-05
18:61429183 C T 0.038098 5.8855e-06
18:61431386 A G 0.039237 4.0339e-06
18:61431775 A G 0.088334 -6.0532e-06
18:61434294 T C 0.521645 -2.1219e-06
18:61442619 G A 0.071281 -1.6074e-06
18:61442910 A G 0.554841 9.3258e-06
18:61443722 T C 0.033430 -5.1839e-06
18:61443825 A G 0.071236 -5.6601e-06
18:61444083 G A 1.162331 -5.7266e-06
18:61444740 T C 0.857425 1.0933e-05
18:61451114 G A 0.112813 1.6178e-06
18:61452376 T C 0.045449 1.2606e-05
18:61459366 A G 1.024173 1.2353e-05
18:61459510 C T 0.047278 2.2791e-06
18:61460166 C T 0.089443 -5.8799e-07
18:61471523 A G 0.462818 -5.8341e-06
18:61478759 T A 0.099659 3.0897e-05
18:61479971 A G 0.049427 1.5600e-05
18:61497804 A G 0.539392 3.4428e-05
18:61499709 T G 0.417801 1.9364e-08
18:61501980 C T 0.037187 -1.8563e-05
18:61502195 T C 0.154389 8.0053e-06
18:61505812 T C 0.384268 3.0638e-05
18:61506951 A G 0.091921 7.9155e-06
18:61511631 C A 0.054815 -2.5287e-05
18:61517939 G A 0.086454 -7.7005e-06
18:61550298 T C 0.118487 2.5272e-05
18:61565062 G C 0.080834 -1.2389e-05
18:61570529 G C 0.437537 1.3380e-05
18:61581325 T C 0.029259 -1.1092e-06
18:61585260 C T 0.376384 3.3295e-07
18:61587053 A G 0.028545 1.2682e-05
18:61587067 T C 0.404501 4.5295e-06
18:61600384 T C 0.524021 -9.0834e-06
18:61602360 A G 0.226275 7.8111e-06
18:61604962 C T 0.502178 -7.0096e-06
18:61605994 G A 0.073395 9.9060e-06
18:61617819 T C 0.517541 -9.8627e-06
18:61621506 C T 0.027913 -1.6251e-05
18:61628150 C T 0.416274 -7.0301e-06
18:61631433 T C 0.104364 -3.0632e-06
18:61637819 C A 0.109195 2.9255e-06
18:61639361 G T 0.434035 5.3894e-05
18:61641670 G A 0.354085 4.0195e-05
18:61644018 A G 0.061918 -3.1564e-05
18:61646352 A G 1.313093 -3.4574e-05
18:61647069 A G 0.563279 -9.1782e-06
18:61647895 T C 0.829424 -8.6261e-06
18:61649355 G A 0.095035 9.6428e-06
18:61650865 A G 0.654173 -1.8059e-05
18:61651482 C T 0.318492 -2.8823e-05
18:61654297 G A 0.170576 4.5190e-07
18:61654329 T C 0.082364 -1.9462e-05
18:61654463 G A 1.164143 1.7634e-05
18:61661040 C T 0.291307 1.4912e-06
18:61662613 T C 0.068578 1.7035e-05
18:61664197 G C 0.347560 3.6632e-05
18:61664208 T C 0.124505 6.2782e-06
18:61665390 C T 0.151088 -3.6491e-06
18:61666977 A G 1.969939 -4.2771e-07
18:61672368 G A 0.131084 3.3278e-08
18:61674036 C T 0.233704 -9.6120e-06
18:61690534 C T 1.245977 -1.1389e-05
18:61692293 C T 0.091771 2.3544e-05
18:61696748 C T 0.035960 -1.5144e-05
18:61697297 C T 0.966672 -6.2950e-06
18:61699469 A G 0.049464 4.1466e-06
18:61704527 A T 0.573020 -1.5450e-05
18:61720657 G A 0.143632 -9.7294e-06
18:61736549 G T 1.412317 2.1155e-05
18:61751058 C T 0.328657 -2.1877e-05
18:61753836 G A 0.121295 3.9576e-06
18:61755457 G A 0.064974 1.0170e-05
18:61759245 A G 0.079148 -9.5638e-06
18:61760195 T C 0.072202 1.4375e-05
18:61760324 T C 0.092230 -2.8619e-06
18:61766454 A G 0.030415 3.7339e-06
18:61766946 A C 0.178426 1.0943e-05
18:61783897 T C 0.088229 -9.6926e-06
18:61791915 G A 0.316959 8.7894e-06
18:61798640 C T 0.251821 -1.3215e-05
18:61802304 T C 1.100336 2.6536e-05
18:61803882 A G 0.114390 2.4081e-05
18:61804114 T C 0.331347 -2.3039e-05
18:61804949 A G 0.247796 -8.3258e-06
18:61806527 G A 0.042539 -2.7091e-05
18:61813120 C T 0.251441 -9.7941e-06
18:61816186 T C 0.574084 -2.8554e-05
18:61823159 G A 0.025012 -2.5578e-06
18:61825999 C T 0.035630 -1.9841e-05
18:61826179 A G 0.033454 -1.6033e-05
18:61829948 G A 0.082034 -1.2786e-05
18:61838947 T C 0.348325 -8.8929e-06
18:61839258 T C 0.040019 -1.2415e-05
18:61846689 C T 0.048944 1.4415e-05
18:61848999 G A 0.735358 -1.5123e-08
18:61849647 T C 1.690038 -2.2723e-05
18:61851278 C T 0.199614 -1.2818e-06
18:61851651 A C 1.217840 -7.7216e-06
18:61856080 T C 0.270891 -1.4564e-05
18:61858235 T C 0.095501 -1.4948e-05
18:61860843 C G 0.028426 1.3799e-05
18:61861215 C T 0.540579 -3.9959e-06
18:61861375 G C 0.023700 3.4898e-06
18:61861406 G A 0.514288 -6.3517e-05
18:61864288 T G 0.967420 -2.6260e-05
18:61868590 G A 0.048910 1.8648e-05
18:61872909 G T 0.065419 -2.0072e-05
18:61874808 T C 0.022493 -7.8098e-06
18:61877777 T C 1.841085 -2.2980e-05
18:61892543 T G 0.112595 -8.4925e-06
18:61893043 T G 0.024146 -1.4144e-06
18:61897332 T C 0.036524 -9.6517e-06
18:61904431 T G 1.084567 2.0390e-05
18:61904512 A C 0.135140 2.6883e-05
18:61906262 T C 0.881098 5.5158e-06
18:61913885 T G 0.124610 -6.8036e-06
18:61914687 T C 0.070995 2.0663e-05
18:61919526 C T 1.102114 1.5497e-05
18:61921181 G C 0.062815 -2.8720e-05
18:61936560 C T 0.032322 7.0854e-06
18:61938482 A G 0.133174 1.5878e-05
18:61950742 A G 0.058555 1.2049e-06
18:61951671 A C 0.052619 -3.4092e-06
18:61959443 G A 0.034291 -1.0925e-05
18:61971563 C T 0.033077 3.3425e-06
18:61973216 T C 0.835486 1.6142e-05
18:61976175 G A 1.842711 -2.0285e-05
18:61976334 A C 1.580530 -9.6422e-06
18:61984038 G T 0.130944 1.4643e-05
18:61989404 T G 0.039591 3.7112e-06
18:61994580 T C 0.048594 -9.7545e-06
18:61994712 G A 0.955381 1.1490e-06
18:61995012 C T 0.025125 -2.3310e-06
18:61996910 T C 0.102916 -1.1262e-06
18:61999350 T C 0.035885 -5.3398e-06
18:62002112 C G 0.189846 1.3980e-05
18:62005941 A G 0.033417 -2.7989e-05
18:62014651 A C 0.878229 -5.6590e-06
18:62017005 G A 1.063345 1.4496e-05
18:62019724 A G 0.041345 1.7706e-05
18:62021329 T C 0.933068 6.8950e-07
18:62023682 G A 0.202249 -2.9925e-05
18:62033261 T C 0.972805 5.4986e-06
18:62034060 A C 0.052707 -1.9722e-05
18:62043231 A C 0.041967 -9.5933e-06
18:62064102 A G 0.132233 -9.4783e-06
18:62064688 G A 0.789476 -2.3637e-06
18:62068817 G T 0.099917 2.3825e-05
18:62072224 A G 0.425937 -7.9146e-06
18:62072337 A T 0.890733 5.6989e-06
18:62074644 T C 0.026842 9.9808e-06
18:62080115 A G 0.096773 1.5868e-05
18:62081026 A C 0.098432 7.1070e-06
18:62086508 A G 0.677085 2.3601e-06
18:62087512 G A 0.577161 1.2650e-06
18:62087832 C A 0.371587 -3.1460e-05
18:62099157 G A 0.047346 4.9863e-06
18:62100203 T C 1.933312 1.3005e-05
18:62103553 G A 0.080413 -2.0800e-05
18:62105432 C A 1.014170 2.3764e-06
18:62107494 G C 0.257907 -1.7020e-05
18:62115133 G A 1.831886 -9.7352e-06
18:62116950 A C 0.096235 -7.3189e-07
18:62121611 T C 0.046540 5.0173e-07
18:62135418 G A 0.106778 -9.8767e-06
18:62136863 C T 0.114214 4.7486e-05
18:62140266 G A 0.031013 7.3937e-06
18:62143326 G A 0.158221 -4.1454e-05
18:62144942 G T 0.203177 -1.0805e-05
18:62147531 C A 0.880391 -1.1087e-05
18:62166285 G A 1.112905 6.5740e-07
18:62167817 C T 1.019206 6.7057e-06
18:62175644 G A 0.053955 -8.5094e-06
18:62178382 C T 0.042433 -5.5354e-06
18:62187090 C A 0.021956 -1.5951e-06
18:62189544 T C 0.044102 9.3138e-07
18:62189827 G A 0.172109 1.3861e-06
18:62192350 T C 0.736109 -6.9453e-06
18:62193301 G A 0.192770 9.9226e-06
18:62194935 T C 0.045840 1.2992e-05
18:62222706 A G 0.051820 3.2632e-06
18:62224260 T C 1.286802 -1.9063e-05
18:62226080 A G 0.926924 -4.2590e-05
18:62231187 C T 0.268066 9.9330e-06
18:62235819 T C 0.107530 2.0819e-05
18:62237184 C T 0.039309 1.0819e-05
18:62256007 C T 1.330245 -1.2673e-05
18:62262340 G A 0.046469 1.0295e-05
18:62262535 T C 0.035457 6.7671e-06
18:62264706 A G 0.051433 6.1611e-06
18:62266195 T C 0.117256 1.7197e-05
18:62275246 A G 0.135476 1.8971e-05
18:62281075 T C 0.674997 4.7732e-06
18:62281281 G A 0.059963 1.7187e-05
18:62283146 C T 1.623007 -1.4784e-05
18:62284086 T C 0.042586 6.2851e-06
18:62284758 T C 0.026835 4.0439e-06
18:62287394 T C 0.093023 3.8851e-05
18:62290592 A G 0.042406 2.2269e-05
18:62290926 A G 0.077700 -7.6423e-07
18:62292612 C A 0.259145 -6.4323e-06
18:62300047 G A 0.847144 -3.0440e-05
18:62303962 C A 0.113112 -1.5318e-05
18:62314823 T C 0.035086 1.1688e-05
18:62316841 G A 0.032696 -1.6549e-05
18:62317404 G A 0.049287 2.2078e-05
18:62325425 T G 0.022422 -7.1117e-06
18:62336049 A G 0.312301 -2.8178e-06
18:62337747 A C 0.607790 6.0065e-06
18:62346022 A G 0.037667 -4.0794e-06
18:62347882 A G 1.873724 1.3451e-06
18:62361212 G A 1.173534 -1.3710e-05
18:62367856 A G 0.582458 1.1842e-05
18:62370987 C T 1.740825 -6.1695e-06
18:62371534 C T 0.350053 -1.3657e-06
18:62371875 G A 0.032808 -9.8505e-06
18:62378000 C T 0.346683 1.8584e-07
18:62379545 T C 0.155705 -1.1439e-05
18:62380432 T C 0.027117 9.8589e-06
18:62382560 T C 0.082194 -1.2606e-05
18:62387045 C T 0.034903 1.7522e-05
18:62388448 A G 0.054482 -2.4765e-05
18:62395437 G A 0.858601 -1.0315e-05
18:62397461 C G 0.252658 -3.0026e-06
18:62398190 C T 0.154063 8.9243e-06
18:62402861 C T 0.890240 -4.6888e-06
18:62417083 C T 1.741579 -2.1176e-06
18:62418444 C A 0.847525 4.7490e-06
18:62419126 G A 0.670292 4.7229e-06
18:62443057 C A 0.081949 -1.7930e-05
18:62456898 C T 0.538603 2.3404e-06
18:62458712 T C 0.649937 1.3931e-05
18:62465011 A G 0.090214 -1.0956e-05
18:62465040 G A 0.447430 -7.9871e-07
18:62466729 G C 0.022180 -8.5288e-06
18:62485590 T C 0.099196 -4.7953e-05
18:62491146 A G 0.278292 1.3613e-05
18:62498756 T G 1.097225 1.2368e-05
18:62505515 T G 0.077917 2.5459e-06
18:62505918 G A 0.049036 -2.8423e-07
18:62507412 T C 0.083945 1.1590e-05
18:62511360 A G 0.074881 -3.7765e-05
18:62514331 G A 0.370411 4.9448e-06
18:62514539 T C 0.159662 -1.7302e-05
18:62517764 G A 0.196571 3.3100e-06
18:62522310 G A 0.049947 5.9266e-06
18:62524030 A G 0.420660 1.3994e-05
18:62526203 A G 0.181027 -4.2588e-05
18:62530905 C G 1.814268 -2.4942e-05
18:62530989 G C 0.457205 -9.5847e-06
18:62532328 A G 0.065844 -8.8924e-06
18:62537601 C T 0.184957 -9.1449e-06
18:62540643 A G 1.196500 -3.2055e-05
18:62549053 G A 0.259485 -3.8992e-05
18:62549413 A G 0.080664 1.9122e-06
18:62553759 G A 1.021065 -1.0750e-05
18:62564365 T A 1.250224 -2.9679e-05
18:62565483 C G 0.241037 -3.0489e-05
18:62567605 A G 0.998184 -1.4140e-05
18:62577161 T G 0.056100 3.0349e-05
18:62591533 G T 0.041740 -6.2443e-06
18:62593968 T C 0.126878 7.1440e-06
18:62594306 C T 1.030629 1.4075e-05
18:62601085 C T 0.118042 6.4280e-06
18:62605380 T C 0.063604 6.7870e-06
18:62606602 G A 0.213298 2.1859e-05
18:62608159 A C 1.121867 9.8252e-06
18:62613183 G A 1.382650 2.7177e-05
18:62615452 G A 0.046085 -1.7378e-05
18:62615975 G A 0.025002 3.2730e-05
18:62619035 G A 0.046958 -1.4721e-05
18:62624429 T C 0.088678 6.2568e-06
18:62630036 G A 1.803487 -1.3554e-05
18:62648867 C T 0.038867 1.2533e-06
18:62659440 G A 0.052306 -1.2103e-06
18:62661149 T C 0.031241 -1.9046e-06
18:62663450 G A 0.096201 1.7848e-05
18:62683556 C T 1.005538 -3.0035e-05
18:62685177 G A 1.835394 -6.6814e-06
18:62685854 G A 0.050130 -1.8005e-05
18:62698888 C T 0.341393 1.3448e-05
18:62707899 T C 0.040451 -1.2673e-05
18:62719849 G A 0.153053 1.5521e-06
18:62720790 C A 0.113789 -1.5639e-05
18:62728432 C T 0.029242 7.6584e-06
18:62740304 G A 0.210469 2.8654e-05
18:62745431 G A 0.048012 1.7143e-05
18:62751719 A G 0.056318 -8.2869e-06
18:62761193 C T 1.308704 -1.7069e-05
18:62785400 G A 0.076605 1.6904e-05
18:62786087 T C 0.133691 -1.1147e-05
18:62791554 G C 0.161937 -1.1379e-05
18:62798011 T C 0.041498 5.8835e-06
18:62800404 T C 1.588907 -4.4556e-06
18:62808737 C T 0.145030 2.9731e-06
18:62832322 T C 0.436864 6.3526e-07
18:62832871 T C 0.902598 -4.1873e-06
18:62833162 A G 0.463913 -7.0912e-06
18:62859853 A C 0.057042 2.6833e-05
18:62861599 A G 1.796150 2.2110e-05
18:62862670 T C 0.271571 1.6385e-05
18:62884921 A G 0.043837 1.2850e-05
18:62894657 T C 0.853923 -5.2408e-06
18:62895315 T C 0.308850 3.3056e-05
18:62902053 A C 0.141331 -1.4653e-05
18:62907923 A G 0.074650 1.6125e-05
18:62916544 A G 0.436122 -1.3285e-05
18:62924303 G T 0.043402 8.3994e-06
18:62925996 A G 1.013273 -7.1837e-06
18:62927790 T C 0.516647 1.9249e-05
18:62931252 G A 0.285605 3.9408e-05
18:62937131 C T 0.041165 1.5215e-05
18:62946361 C A 0.139746 -1.0584e-05
18:62947359 C A 0.694601 -2.5707e-05
18:62955906 A G 1.551268 1.5991e-05
18:62967213 A C 0.034644 2.0961e-07
18:62979163 G A 0.029813 -1.0366e-06
18:62979859 T C 0.346391 1.6289e-05
18:62991331 A C 0.072294 7.5605e-06
18:62994975 T G 0.102117 -8.3991e-05
18:62998775 G T 0.700159 6.9582e-05
18:63000437 C T 0.287220 -2.0800e-05
18:63026360 A C 0.052089 2.0488e-06
18:63031236 T G 1.197859 -2.3905e-05
18:63031505 T C 1.189989 -2.7901e-05
18:63031658 T G 1.508086 5.1295e-06
18:63031683 T C 1.917609 1.4130e-05
18:63031900 C T 1.022996 -2.1788e-05
18:63035557 C A 0.041665 -2.0754e-05
18:63036504 C T 0.028830 -9.9452e-06
18:63037487 C T 0.026077 -1.4841e-06
18:63041523 T G 0.062312 -2.1560e-06
18:63042202 G C 0.026995 -1.7700e-06
18:63042428 T C 0.181894 1.2729e-06
18:63047392 A G 0.220577 1.4969e-05
18:63047875 A G 1.264081 5.6057e-06
18:63050037 A G 0.326638 4.6894e-06
18:63059975 C T 0.023411 1.3578e-06
18:63069883 G A 0.037796 -1.8333e-05
18:63070360 C T 1.498958 4.3715e-06
18:63073060 C T 0.099448 -1.2995e-05
18:63075670 C T 0.032077 -3.1436e-05
18:63081224 G A 0.607076 -4.9939e-05
18:63089699 A G 1.668310 1.0722e-08
18:63100741 T C 0.045904 -6.1352e-06
18:63101707 T C 0.574563 -2.5626e-06
18:63113845 G T 0.100376 -1.2300e-05
18:63125856 G A 0.253049 1.9008e-06
18:63125958 T G 0.084764 1.6853e-05
18:63127324 A G 0.208100 1.2444e-06
18:63127376 T C 0.085261 1.7789e-05
18:63130057 A G 0.326519 -1.2957e-05
18:63131419 T C 1.310808 3.1204e-05
18:63142114 C T 0.039350 -3.9209e-06
18:63144656 A G 0.031683 -3.1174e-06
18:63147552 A G 1.263238 1.8745e-05
18:63156108 A G 0.137360 -3.2904e-06
18:63161923 C A 0.390133 1.5020e-05
18:63162802 C T 0.894031 5.6763e-06
18:63167000 G T 0.029419 -1.6361e-05
18:63167020 A G 0.056131 -5.2659e-06
18:63175087 A G 0.096477 -1.5925e-05
18:63190465 T C 1.787688 1.8250e-06
18:63192702 G A 0.532045 -1.6903e-05
18:63196837 A G 1.794916 -3.5856e-06
18:63199340 T C 0.041889 -6.8352e-06
18:63200045 T C 0.104201 -7.6580e-06
18:63204981 C T 1.275042 -2.0814e-06
18:63211552 T G 0.755359 -9.2076e-06
18:63213069 G C 0.429058 6.7457e-06
18:63221074 C T 0.044442 1.9186e-05
18:63222120 G A 0.049413 -3.5864e-06
18:63243532 T C 0.467275 4.3482e-06
18:63246411 A G 0.191335 6.5186e-06
18:63247346 G A 0.055941 -8.5817e-06
18:63252500 G T 0.068993 -1.9561e-05
18:63269714 A G 0.907025 3.2207e-06
18:63284806 G A 0.080195 1.1821e-05
18:63287845 T C 0.048631 2.1184e-05
18:63289394 T C 0.089031 -8.8790e-07
18:63294655 C T 1.869620 -1.8309e-05
18:63299241 A C 0.040883 4.8821e-06
18:63301763 A C 0.041702 -1.9842e-05
18:63314987 C T 0.225945 -1.8809e-05
18:63317952 A G 0.025601 -4.4502e-06
18:63327537 A G 0.021449 6.6860e-06
18:63328694 A G 0.079280 7.2329e-06
18:63351486 A G 0.228726 -1.5391e-05
18:63352287 G T 0.067456 -1.7550e-05
18:63365347 T G 0.025485 9.5324e-06
18:63366583 T A 0.034250 9.2231e-06
18:63368952 T C 0.264183 -9.0082e-06
18:63382436 G A 1.305375 -1.4533e-05
18:63392511 T C 0.264683 -1.0366e-05
18:63397159 T C 0.129618 -7.7786e-06
18:63402009 G A 0.095470 -2.2519e-05
18:63404364 C A 0.043606 5.1177e-06
18:63414414 T C 0.228713 -1.5191e-05
18:63419849 G T 1.926921 -1.1062e-05
18:63422346 G A 0.551002 -1.7262e-05
18:63423560 C G 0.702920 -3.8899e-06
18:63440161 T C 0.041250 5.3354e-06
18:63448369 G A 0.053863 -5.1370e-06
18:63448497 T C 0.071529 -3.5484e-06
18:63453228 T C 0.028977 5.8513e-07
18:63456359 G A 0.063332 -1.2079e-05
18:63456733 G A 0.553987 -2.2146e-05
18:63461638 C T 0.629028 -4.4568e-05
18:63461945 T C 0.677761 -1.3765e-05
18:63468066 T G 0.080168 1.6902e-05
18:63470157 G A 1.330313 1.3091e-05
18:63475971 G A 0.042491 -1.8991e-05
18:63482093 G A 0.073103 -2.3516e-06
18:63484507 T C 1.935312 8.8858e-06
18:63488801 G A 0.036976 1.6753e-05
18:63498532 G A 0.125464 2.0937e-05
18:63499002 A T 0.098330 2.3179e-06
18:63518486 T G 1.360701 3.3096e-06
18:63526644 A G 0.126276 2.8927e-06
18:63530016 G A 1.408795 -8.4076e-06
18:63530140 T C 0.120378 2.0885e-06
18:63533974 T C 1.304767 5.5797e-07
18:63535499 T G 0.103402 -1.9023e-05
18:63537215 C A 0.051035 -2.3606e-05
18:63539556 A C 0.023605 1.5516e-05
18:63540951 A G 0.072916 -1.3293e-05
18:63553462 G A 1.925836 1.7166e-06
18:63567255 T C 0.057467 2.4760e-05
18:63582899 G A 0.081749 1.3145e-05
18:63585090 A G 0.057324 -5.3211e-06
18:63586339 G A 0.579663 -1.3375e-05
18:63588111 T C 0.084248 1.1576e-05
18:63589574 T C 1.244097 -2.0086e-05
18:63592053 A G 0.033012 1.2767e-05
18:63597455 A G 0.074150 -8.5141e-06
18:63603481 G A 0.132243 -1.0879e-05
18:63606728 T C 0.050586 2.0005e-05
18:63608122 C T 0.064552 -1.3816e-05
18:63609483 C T 0.671485 2.2606e-05
18:63611924 T G 0.095715 -1.3161e-05
18:63614261 G A 0.026532 -7.1603e-06
18:63617591 T G 0.932503 -6.5664e-06
18:63623060 T C 0.023258 -2.5767e-05
18:63626005 G A 1.020018 2.4419e-06
18:63626493 T C 0.606151 9.8987e-06
18:63628180 A G 0.100686 2.8313e-06
18:63629945 A G 0.043678 -5.1884e-06
18:63631332 G A 0.323673 6.3967e-06
18:63632952 A G 0.742314 2.2885e-06
18:63637562 T C 0.317475 2.6239e-05
18:63642078 G A 0.450660 3.9870e-06
18:63642446 G T 1.232116 2.6093e-06
18:63648597 C T 0.758500 6.3884e-07
18:63652824 G A 0.440423 1.5816e-05
18:63656314 G C 0.055811 -9.6848e-06
18:63658853 G A 0.224395 -6.4948e-06
18:63663924 A C 0.059320 -4.7299e-06
18:63668364 G C 1.611788 -1.2701e-05
18:63669544 C T 0.148470 -2.7872e-06
18:63681789 C T 0.762332 -1.7128e-05
18:63696608 C T 0.044534 -1.9423e-05
18:63697503 G T 0.093526 -2.8849e-06
18:63708590 A G 0.026512 -2.8172e-06
18:63711640 A C 0.055920 -5.6283e-06
18:63713573 G A 0.391819 2.5133e-06
18:63720996 G C 0.026029 7.2216e-06
18:63735750 C T 0.531991 2.4421e-05
18:63735819 T C 0.030666 -7.4256e-06
18:63744370 C A 1.271476 7.1300e-06
18:63754271 T A 0.123543 -5.1399e-06
18:63773409 G A 0.076839 -1.4861e-05
18:63791813 G A 1.974627 -1.9351e-06
18:63796590 A G 0.126650 -1.0223e-05
18:63797979 A C 0.503143 8.3662e-06
18:63798260 A G 0.030184 2.6799e-05
18:63802542 A C 0.059157 6.9994e-06
18:63811062 C A 0.043752 4.8390e-06
18:63820674 T C 0.590862 1.0767e-05
18:63838093 A G 0.130458 -4.2832e-06
18:63840972 T C 0.040913 -1.6989e-06
18:63846810 T G 1.333339 5.3592e-06
18:63886711 G A 0.691242 -1.4983e-05
18:63888657 G A 0.487677 2.1736e-05
18:63898454 C T 0.060112 -2.0118e-05
18:63899479 G A 0.061890 1.9948e-05
18:63905116 G A 0.118742 -1.0345e-05
18:63917211 C A 0.213726 1.2453e-05
18:63919497 G A 0.041342 2.5958e-06
18:63919620 G T 1.386492 -1.4199e-05
18:63928405 C G 0.077115 -1.6003e-05
18:63937034 G A 0.413548 3.6226e-05
18:63939483 A G 1.298273 1.2106e-05
18:63939517 G A 0.084724 -4.2622e-06
18:63947040 G T 1.116587 1.4011e-05
18:63951310 A G 0.043837 -5.0477e-06
18:63953072 A G 0.421031 4.5090e-06
18:63953723 A G 1.030364 -7.7428e-06
18:63961258 C T 0.213730 -1.6738e-05
18:63968275 T C 0.988050 -3.4017e-06
18:63970622 T C 0.052194 2.0049e-05
18:63987489 T G 0.578153 -2.6059e-06
18:63988239 G A 0.039234 2.7987e-05
18:63996372 A C 0.064964 -2.2968e-05
18:64004696 G T 0.123526 1.6211e-05
18:64012227 C T 0.316751 -3.7624e-05
18:64019079 G A 0.053704 -2.5805e-05
18:64020486 C T 0.122723 7.0487e-06
18:64035642 C G 0.085577 2.2826e-05
18:64036114 A G 0.631554 2.1634e-05
18:64066517 T C 0.096456 -1.4291e-05
18:64070278 C G 0.292534 9.1492e-06
18:64076013 T C 0.125552 -2.0007e-05
18:64094968 T C 0.445207 8.5229e-06
18:64107664 T C 0.031935 -2.3546e-05
18:64121325 G A 0.108862 -2.6355e-07
18:64122755 G A 0.531885 1.3550e-05
18:64126855 C T 0.024941 6.3484e-06
18:64148945 A G 0.046044 -1.9723e-06
18:64160370 A C 1.676408 2.4482e-05
18:64163682 T G 0.130512 -1.9669e-05
18:64173223 C T 0.441980 1.1035e-05
18:64184444 T C 0.023275 1.8332e-06
18:64186503 T C 0.487089 1.2325e-05
18:64204568 G A 0.068221 -1.3881e-05
18:64206434 A G 0.044371 -7.9767e-06
18:64210748 T C 1.106397 2.9798e-06
18:64233142 T A 0.025138 5.6795e-06
18:64239409 T C 0.040590 8.2066e-06
18:64241390 A C 0.042277 2.7586e-05
18:64250279 G T 0.809566 3.3417e-06
18:64252341 C T 0.320328 3.7862e-06
18:64252555 T C 0.986632 5.4439e-06
18:64252801 C T 0.377567 -3.4329e-06
18:64256957 A G 0.049733 7.0362e-06
18:64260938 G A 0.327481 1.2017e-05
18:64261771 A G 0.914709 1.6706e-06
18:64288452 T C 0.238664 -1.7495e-05
18:64299227 C A 0.072658 1.2208e-05
18:64301954 A G 0.751436 8.1422e-06
18:64302223 A G 0.073368 5.5331e-06
18:64303275 T C 0.083289 -1.1064e-05
18:64303929 G T 0.114353 4.3562e-07
18:64308434 T C 1.354187 5.6069e-06
18:64312289 G T 0.048060 1.2999e-05
18:64312452 T C 0.070812 -1.6917e-05
18:64318404 T C 0.054744 -1.5264e-05
18:64320999 G A 0.039040 -5.1686e-06
18:64355141 A G 0.030775 -5.0156e-07
18:64368261 T C 0.064988 4.4053e-06
18:64369293 T C 0.042552 -8.7035e-06
18:64369982 C T 0.167761 2.9007e-06
18:64390020 G A 1.362717 -8.6134e-07
18:64402846 T C 0.047706 8.0550e-06
18:64413488 G A 0.129186 1.9227e-06
18:64436511 T G 0.387131 5.5706e-06
18:64440781 G T 0.065062 -2.8116e-06
18:64445346 C T 0.056536 -2.2576e-07
18:64494038 T C 1.378448 -6.3744e-06
18:64510407 T C 0.054751 -8.1015e-06
18:64517075 C A 1.527693 -2.7386e-05
18:64528344 T C 0.111167 1.8096e-06
18:64534825 A C 0.362860 3.0556e-06
18:64536259 G A 0.796269 2.3777e-05
18:64540485 C T 0.055104 -1.4461e-05
18:64554753 C T 0.100978 4.3713e-05
18:64561128 T C 0.240979 3.0480e-06
18:64563917 A C 0.106669 2.2488e-07
18:64567702 A G 0.079508 -1.8107e-05
18:64570385 G A 0.033645 4.1164e-06
18:64574199 A G 0.041223 -1.1042e-05
18:64587805 C T 0.050827 -2.2238e-05
18:64597828 A G 0.022993 -1.3035e-05
18:64606428 C T 0.055723 2.4377e-05
18:64615228 A G 0.033468 2.4191e-06
18:64634918 A G 0.910846 -3.6715e-05
18:64635955 C A 0.044453 -1.0841e-05
18:64640928 T G 0.076241 -2.7501e-06
18:64644946 C A 0.034923 1.0007e-05
18:64645270 A C 1.319849 -1.4116e-05
18:64647537 A G 0.071590 1.1751e-05
18:64656010 C T 0.032145 5.9582e-06
18:64667845 C T 0.043946 -1.0509e-05
18:64669344 T C 0.075289 1.6940e-05
18:64675654 A G 0.076819 -5.4930e-06
18:64675681 A G 0.047336 9.2487e-06
18:64677981 T C 0.056865 1.6317e-05
18:64685840 A G 0.311543 3.2112e-05
18:64700918 A G 0.038843 -2.3230e-06
18:64702043 T C 1.116811 5.4755e-06
18:64707211 C T 0.091921 -3.8474e-05
18:64709031 A G 0.057304 -4.3746e-07
18:64709287 G T 0.032570 -3.2575e-06
18:64711389 A G 0.029014 -2.7965e-06
18:64715255 C T 0.035902 2.5874e-06
18:64716650 T C 0.308021 -1.8642e-05
18:64717362 G T 0.031411 -9.5169e-06
18:64719539 G A 0.859315 6.7883e-06
18:64722751 A G 0.062655 7.0396e-06
18:64723060 A G 0.259049 -3.9307e-06
18:64724538 T C 1.411484 8.4017e-06
18:64731463 A G 0.466707 3.0578e-06
18:64732318 G A 0.404579 1.2440e-05
18:64737413 G A 1.864551 1.9200e-05
18:64742029 G T 0.079566 8.0444e-06
18:64747006 A G 0.547531 8.2843e-06
18:64748326 C A 1.849490 2.5280e-05
18:64749780 G A 0.022707 4.5270e-06
18:64753206 A G 0.353527 -4.8542e-06
18:64754984 C T 0.615919 1.9865e-05
18:64760898 T C 0.047703 3.0914e-06
18:64761063 T C 0.663105 -7.8800e-06
18:64762913 A G 0.040369 -2.2699e-05
18:64766587 T C 0.469767 2.1210e-05
18:64766833 C G 0.393662 -9.9417e-06
18:64784885 T C 0.108951 1.9928e-05
18:64784976 T C 0.095712 1.1862e-06
18:64795961 G C 0.109794 2.2391e-05
18:64796058 T G 0.182652 -1.3314e-05
18:64797951 G A 0.664665 3.5846e-05
18:64805952 C T 1.640850 1.5543e-05
18:64810019 T C 0.215773 7.8438e-06
18:64816062 G A 0.053585 8.6828e-06
18:64828088 C A 0.105891 -2.1261e-05
18:64832417 C T 0.685632 -1.8817e-05
18:64836878 A G 0.118429 5.2099e-06
18:64838138 T C 0.052993 -1.7975e-05
18:64840236 C T 1.237529 -1.3000e-05
18:64852062 T C 0.050793 1.0126e-05
18:64852392 T C 1.464426 -6.5370e-05
18:64854154 A C 0.377207 -3.2378e-05
18:64855846 C T 1.892379 -4.9505e-06
18:64858809 C T 0.133028 -3.4913e-06
18:64863374 G T 0.178837 -2.6748e-05
18:64866791 A G 0.145907 5.8791e-06
18:64867977 C T 0.930501 2.9988e-06
18:64874376 C T 1.386896 -4.8337e-06
18:64877728 C T 0.070336 -1.9531e-05
18:64878947 G A 0.332088 -1.2871e-05
18:64879378 C A 0.926775 8.8358e-06
18:64879617 G C 0.047621 -1.4919e-05
18:64884607 G A 0.078063 2.3822e-06
18:64886376 C T 0.042239 -9.1267e-06
18:64887426 T G 0.616296 3.2452e-06
18:64893588 C A 1.844020 1.8098e-05
18:64893968 T C 0.091336 6.7524e-06
18:64894040 G T 0.781929 1.6146e-05
18:64894339 T A 0.032373 -5.1430e-06
18:64898379 G A 0.876036 2.4907e-05
18:64898531 A G 1.836683 1.2460e-05
18:64901409 A G 0.782626 1.3242e-05
18:64904859 G A 0.128632 1.0589e-05
18:64907631 G A 0.031414 -2.7305e-07
18:64912712 T C 1.839039 1.0641e-05
18:64942727 C A 0.679628 2.1116e-06
18:64950837 C T 0.030313 -3.3991e-06
18:64950899 T G 0.135075 2.1604e-06
18:64951256 A G 0.035923 -4.3690e-06
18:64956326 G A 1.385842 -9.4600e-06
18:64969454 G A 0.233942 -2.4958e-06
18:64979637 T G 0.298637 -5.4886e-06
18:64983216 T C 0.055363 -2.8561e-05
18:64983425 G A 0.090252 5.9110e-06
18:64985730 A G 0.685924 -3.1892e-06
18:64985809 T C 0.041937 -5.7306e-07
18:64997366 G A 0.561868 3.5529e-06
18:64999051 T C 0.056712 -6.1788e-07
18:64999230 A G 0.170073 3.6226e-06
18:65001616 T C 0.054248 4.6901e-06
18:65013949 T C 0.409050 1.9397e-06
18:65016411 A C 0.218653 7.0206e-06
18:65017100 A G 0.122557 1.1336e-05
18:65018225 G T 0.218129 4.7726e-06
18:65018586 C T 0.113044 -2.8452e-06
18:65020380 A G 0.035076 -6.8383e-06
18:65020744 G A 0.048563 -1.5246e-05
18:65021563 T C 1.429289 -3.4656e-06
18:65031144 G A 0.048930 -1.8005e-05
18:65036673 G C 0.090323 -2.6737e-06
18:65049268 C T 0.064379 7.5240e-06
18:65052854 C T 0.051688 -5.2044e-06
18:65053797 T C 0.698116 6.7163e-06
18:65059003 T C 0.248333 8.2269e-08
18:65061813 G A 0.041512 3.7659e-05
18:65072051 G T 0.036599 9.1917e-06
18:65072590 A G 0.237280 -7.2583e-06
18:65077512 T C 0.052796 1.0955e-05
18:65080262 A G 0.088586 2.2235e-05
18:65082567 G A 0.071083 -2.2291e-05
18:65084373 G T 0.195279 1.3756e-06
18:65091551 A T 0.037497 -6.6693e-06
18:65092057 C T 0.286591 -2.5275e-05
18:65093153 A G 0.788946 -8.4385e-06
18:65093731 G A 0.261878 2.5571e-06
18:65096366 T C 0.309608 5.9205e-06
18:65098117 C G 0.028817 2.9358e-06
18:65104997 A G 0.032006 -3.9298e-05
18:65106109 C T 0.242720 -9.2662e-06
18:65109675 A G 0.254810 -5.9079e-05
18:65121074 C T 1.642240 -2.8164e-06
18:65121463 T C 0.317642 1.1937e-06
18:65127567 C A 0.040699 -5.4529e-07
18:65131244 A C 0.202592 -1.8822e-05
18:65161477 T C 0.029714 4.1407e-05
18:65165595 C A 0.071226 3.7227e-06
18:65166111 A G 0.241017 -1.2852e-05
18:65175648 A G 1.248068 1.2825e-05
18:65179022 A G 0.029861 -3.8040e-08
18:65179829 A G 1.004107 2.2254e-05
18:65186331 T C 1.581795 -2.7365e-06
18:65188496 A G 0.070516 -7.7745e-06
18:65193147 T G 0.810667 2.0903e-05
18:65198797 T C 0.032550 -1.6048e-05
18:65208113 A G 0.281189 -1.8729e-05
18:65228411 C A 0.612022 1.9671e-05
18:65233498 C A 0.504415 -6.0706e-05
18:65240703 A G 0.139757 -1.6852e-05
18:65250524 G T 0.026995 1.7481e-05
18:65250665 G A 1.688869 -1.9750e-05
18:65253832 C T 0.046394 -5.5400e-06
18:65254010 C T 0.919064 -1.5366e-05
18:65256173 C T 0.225208 -3.2927e-05
18:65265288 T C 0.150619 -4.9616e-06
18:65267645 T C 0.022238 3.3736e-06
18:65273442 T C 0.304308 4.6176e-06
18:65276581 A G 1.217211 -1.1330e-05
18:65280769 C G 0.050549 -2.3005e-05
18:65284854 A G 0.105344 -8.6915e-06
18:65285279 G A 0.245467 -1.7453e-05
18:65287449 A T 0.208375 -9.3859e-07
18:65288386 A G 1.752027 -2.1976e-05
18:65288719 G A 0.777862 7.1943e-06
18:65288801 A G 0.048614 9.7927e-06
18:65290652 C T 0.170025 -9.5630e-06
18:65291222 G A 0.061136 -7.0434e-06
18:65295233 T C 1.592688 3.7924e-06
18:65302958 A G 0.048318 -1.6117e-05
18:65306602 G C 0.377503 4.3786e-06
18:65306653 G A 0.250462 -9.2972e-06
18:65306697 C A 0.045704 -2.1194e-05
18:65306894 A G 0.029493 5.1824e-06
18:65307107 A G 0.816257 7.7491e-06
18:65318536 T G 0.195588 2.4199e-06
18:65318652 A G 1.525038 2.0978e-05
18:65318794 T C 0.842942 -1.9291e-06
18:65321620 G A 0.029419 -1.0452e-05
18:65321816 A C 0.085240 1.3664e-06
18:65321972 C A 0.536397 -6.9998e-06
18:65326861 G A 0.074300 -5.0145e-07
18:65333241 C T 0.053809 -3.5109e-07
18:65337056 C T 0.049600 -2.9354e-06
18:65340559 T C 0.042049 -2.9674e-07
18:65345432 G A 0.050243 1.6392e-05
18:65345889 G C 0.082147 -3.2537e-06
18:65361508 G A 1.905227 -1.6520e-06
18:65361997 C A 0.127351 -2.0566e-06
18:65367000 G T 0.322364 -1.3680e-05
18:65380359 C T 0.021038 -1.3249e-06
18:65381488 T C 0.096742 -8.2465e-06
18:65381880 T C 1.248503 3.2929e-05
18:65383002 T C 0.102362 -1.1569e-05
18:65383927 A G 1.691181 1.1005e-05
18:65389029 G A 0.040665 2.3997e-05
18:65390041 G A 1.167625 4.0619e-05
18:65400425 G A 0.124726 -2.1582e-05
18:65408842 A G 0.070560 7.0624e-06
18:65425670 C T 0.115019 5.3186e-06
18:65446457 A G 0.058742 1.0364e-05
18:65455399 G A 0.033179 -1.3994e-07
18:65457166 C T 0.057960 -2.6035e-05
18:65459908 A G 0.043491 -2.0084e-05
18:65461520 G A 0.042651 8.5870e-06
18:65463612 T C 0.146352 4.5144e-06
18:65469925 A G 0.433195 -1.2936e-05
18:65471625 G T 0.133222 -1.9002e-06
18:65477617 G T 0.075235 8.0537e-06
18:65489380 G A 0.080062 -6.3505e-06
18:65489459 G A 1.747383 1.5451e-05
18:65490959 C T 0.797520 9.3943e-06
18:65495122 C G 0.687410 6.0777e-06
18:65495497 G A 0.167125 -1.8141e-05
18:65498575 A G 0.089290 5.7727e-07
18:65500763 T C 0.052184 -2.3898e-05
18:65513379 T C 0.526184 -1.4410e-05
18:65524859 G A 0.039112 5.0782e-06
18:65525206 G A 0.762726 -7.0496e-07
18:65528209 A G 0.064971 1.9448e-05
18:65530609 G A 1.618795 -6.9987e-06
18:65530648 T C 0.032003 1.0859e-05
18:65530857 T C 0.031057 2.9767e-05
18:65536126 A G 0.644032 -3.4623e-06
18:65544592 G A 0.626958 -2.1666e-05
18:65548431 C A 1.267022 3.9744e-06
18:65551694 C T 0.524548 -2.2237e-05
18:65551862 G T 0.040971 -2.3896e-05
18:65568602 A G 0.123308 -2.3300e-06
18:65572048 G A 1.395427 1.3284e-05
18:65573535 T C 1.630266 4.2561e-06
18:65573875 T C 0.034444 3.4966e-06
18:65577866 C T 0.033597 -1.4136e-05
18:65593867 G C 0.031221 1.1424e-05
18:65608035 T C 0.098751 2.0341e-05
18:65608116 G A 0.203823 -9.0143e-06
18:65617506 A G 0.065379 -2.9133e-05
18:65618598 A G 0.167227 9.3159e-06
18:65620967 A G 1.885701 -8.6430e-06
18:65624599 A G 0.040777 1.9518e-06
18:65628406 A G 0.533099 -5.4963e-08
18:65636703 T C 0.298069 -1.0969e-05
18:65637011 G A 1.002869 3.1410e-06
18:65647643 C T 1.102736 5.0191e-06
18:65649890 A G 0.516406 1.2177e-05
18:65650609 A G 0.086597 -8.9344e-06
18:65650763 T C 1.791135 4.3727e-05
18:65678246 T C 0.063787 -2.4947e-06
18:65680717 T C 0.072906 -2.2618e-06
18:65694660 A C 0.307953 1.3414e-05
18:65695878 T C 0.113738 -7.5255e-06
18:65708435 T G 0.028385 2.0557e-05
18:65710148 G T 0.196622 1.5481e-05
18:65712339 G A 0.055832 2.6582e-05
18:65716403 G A 0.097313 4.9368e-06
18:65719429 C T 0.038666 6.5196e-06
18:65732923 T C 0.502528 1.1041e-05
18:65733082 C T 0.155600 -3.0828e-05
18:65734966 C T 0.178718 -3.0540e-05
18:65735183 G A 0.210153 -1.8777e-05
18:65740802 T C 0.077876 -2.4433e-05
18:65742185 C A 0.051776 -3.8667e-06
18:65746104 G A 0.037582 -1.2375e-05
18:65748778 T C 0.957455 -1.3969e-05
18:65752873 C A 0.107434 -2.3147e-05
18:65758364 G A 0.157670 -4.8558e-07
18:65761157 G A 0.036810 2.1172e-05
18:65761648 T A 0.039900 1.8512e-05
18:65776675 C T 0.171422 -1.5563e-05
18:65782404 G T 0.173945 -8.3566e-06
18:65783093 G C 0.059657 1.9165e-05
18:65787231 T G 0.081317 2.2025e-05
18:65788664 C A 0.339428 -2.2263e-05
18:65801415 T C 0.048165 -5.7520e-06
18:65801690 T C 0.037231 -1.2095e-06
18:65808846 T C 0.972101 5.6327e-06
18:65817312 C T 0.153162 -7.7674e-06
18:65822721 T C 0.101165 2.5104e-06
18:65824781 A G 1.621814 -2.1175e-06
18:65828694 A G 0.093424 -8.5491e-06
18:65829028 C T 0.028103 -8.1208e-06
18:65829140 C T 0.063002 -3.1148e-05
18:65830606 G A 0.222886 1.2070e-05
18:65830711 G A 0.044782 -1.2530e-05
18:65832099 G A 0.092496 9.5133e-06
18:65832542 T C 0.049277 -4.7646e-06
18:65832656 T C 0.050623 1.2524e-05
18:65832888 A G 0.047387 1.5298e-05
18:65833138 G A 1.388794 6.8733e-06
18:65833432 A G 0.350549 -1.1361e-05
18:65833614 C T 0.238909 -3.3647e-05
18:65833755 C T 0.418437 9.9605e-06
18:65834599 C G 1.387893 -6.5060e-06
18:65839816 T C 0.036334 -1.4273e-05
18:65842226 T C 0.120157 1.0344e-05
18:65842825 A C 0.519316 2.2798e-06
18:65843260 C T 0.501181 1.5267e-05
18:65845502 C T 0.141062 -2.3486e-05
18:65852207 T G 1.271265 5.7666e-05
18:65852739 C T 0.290729 -1.7649e-05
18:65852814 C T 0.530090 4.0766e-05
18:65855224 C T 0.297389 4.7173e-05
18:65861686 G A 0.265941 -2.6414e-05
18:65870266 A C 0.451911 2.9136e-05
18:65872795 G A 1.514213 3.4952e-06
18:65875051 T C 0.029803 1.2530e-05
18:65878581 A C 0.330942 3.1514e-05
18:65889334 C T 0.097524 -1.1200e-05
18:65902039 C T 0.040329 1.6864e-05
18:65905603 C G 0.057137 1.0585e-05
18:65907268 T C 1.080756 3.9875e-05
18:65913662 T C 0.091027 1.6073e-05
18:65913759 C T 0.280071 -6.6432e-06
18:65913769 G A 0.043365 9.7215e-06
18:65921696 C A 0.426566 1.3248e-06
18:65925182 T C 0.115397 -2.6887e-05
18:65925409 T G 0.078012 1.7207e-05
18:65926050 C G 0.028198 -1.6891e-06
18:65928526 T G 0.677503 3.3009e-05
18:65928896 A G 0.190614 2.4540e-05
18:65929131 C T 0.082667 3.1656e-06
18:65930378 C T 0.120612 2.4180e-05
18:65934092 T C 0.043528 1.3015e-05
18:65937191 A G 0.755471 -2.2193e-05
18:65937502 G A 0.213550 -3.2418e-05
18:65938887 G A 1.580064 -2.1104e-05
18:65939134 T G 1.223453 -2.3450e-05
18:65950708 C T 0.714490 -2.9757e-05
18:65951502 A G 0.061646 1.4066e-05
18:65953851 T C 1.206920 6.7636e-06
18:65955158 G C 0.039608 -1.0860e-05
18:65955171 A C 0.069258 2.0768e-05
18:65955736 T C 0.079794 -3.3727e-06
18:65964593 A C 0.038408 1.8170e-06
18:65976527 C T 0.110892 1.7785e-05
18:65978113 C T 0.316751 1.2862e-05
18:65978318 C A 0.101254 2.3855e-05
18:65982452 G A 0.077992 2.5911e-05
18:65992636 C G 0.358681 6.9827e-07
18:66001567 C T 0.995543 -1.5082e-05
18:66006840 A G 0.158779 2.1698e-06
18:66020352 C T 0.152791 -5.3507e-06
18:66022893 T C 1.708438 -3.2604e-05
18:66034716 C T 0.122526 -1.9092e-05
18:66040032 C A 1.736918 -3.0227e-05
18:66041030 A C 0.053462 8.5079e-06
18:66041129 A G 0.039356 -1.0863e-05
18:66046655 G C 0.029932 1.2886e-05
18:66054656 G A 1.399170 -2.1258e-05
18:66057423 T C 0.087603 -2.3288e-05
18:66059289 T C 1.793437 -2.7694e-05
18:66062879 G A 0.151109 4.8339e-06
18:66078530 T C 0.147396 1.9015e-05
18:66084894 C T 0.306117 -1.1155e-05
18:66098859 G T 0.100618 -5.8085e-06
18:66100803 A G 0.024336 -4.7825e-06
18:66103401 T C 0.510946 -1.3349e-05
18:66114745 A G 0.209660 -6.2136e-05
18:66117708 T A 0.360106 -1.8966e-06
18:66121563 G A 1.592086 -4.4239e-06
18:66122280 T C 0.060857 -4.2864e-06
18:66124256 C G 1.124651 -2.6798e-06
18:66128114 C A 0.223600 -1.0688e-05
18:66132837 T C 1.441773 1.0595e-05
18:66133376 G A 0.858598 -3.6262e-05
18:66137136 A G 0.063845 9.6105e-06
18:66137758 T C 0.046238 8.1734e-06
18:66137894 C A 0.241982 3.7514e-05
18:66138702 T C 0.173442 1.0161e-05
18:66142247 C T 0.068377 -8.0479e-06
18:66142743 A G 0.572122 -1.8517e-05
18:66147426 T C 0.833704 1.0084e-05
18:66149319 A G 0.486195 -3.2281e-06
18:66149405 C T 0.042165 -1.5428e-05
18:66153304 A C 0.079780 3.6843e-06
18:66153311 C A 0.022942 3.2996e-06
18:66156347 G C 0.110005 3.6919e-06
18:66156630 A G 1.827949 -2.1977e-05
18:66165437 G T 0.117518 -2.9932e-05
18:66166911 T C 0.105289 1.8629e-05
18:66168243 T C 0.106921 -9.0849e-08
18:66168823 T G 0.620172 -6.7394e-06
18:66169215 C A 0.079403 -2.3136e-05
18:66176472 C T 0.773803 -7.1324e-06
18:66179310 T C 0.038629 4.4843e-06
18:66180299 A G 0.079182 -9.1632e-06
18:66188415 A C 0.531841 1.7583e-05
18:66189680 C T 0.447202 -2.7384e-05
18:66189908 G T 0.070580 -8.1936e-07
18:66189964 C T 0.110096 1.5590e-05
18:66191288 G A 0.038700 -1.2364e-06
18:66191823 G A 0.370332 3.5325e-06
18:66193108 T C 0.880061 1.0543e-05
18:66193844 A G 1.739781 -5.9714e-06
18:66199323 G T 0.079338 -9.6013e-06
18:66199897 T C 1.827571 1.7133e-05
18:66200545 G T 0.078614 6.0202e-06
18:66210476 T G 0.162012 1.4903e-06
18:66212075 A G 0.693492 3.4725e-06
18:66232343 C T 1.974753 -8.4448e-06
18:66234749 G A 0.384874 -4.5051e-06
18:66236226 A C 1.181564 -9.3561e-06
18:66237275 T C 0.047207 1.4292e-05
18:66242135 T C 0.066698 1.7058e-05
18:66248883 C T 0.382715 1.9304e-05
18:66250753 A G 0.032519 -3.7817e-06
18:66250812 C T 0.095875 -9.1322e-06
18:66253500 T G 0.052833 -7.3326e-06
18:66265795 C T 0.055988 1.8432e-05
18:66266534 G T 0.064828 -5.9847e-06
18:66271289 A G 0.057675 -9.1766e-06
18:66273280 C T 0.141987 3.9253e-06
18:66278935 T G 0.384632 -1.0283e-06
18:66283225 C T 0.120143 7.9771e-06
18:66289060 T C 1.919499 -1.4905e-05
18:66292147 C T 0.048692 2.0240e-05
18:66299929 C T 1.060626 1.2742e-05
18:66299971 A C 1.463573 7.6965e-06
18:66307440 G A 0.038551 1.3292e-05
18:66308840 C T 0.308072 1.1784e-05
18:66310113 A G 0.087736 8.1945e-06
18:66313355 G A 0.089800 5.0251e-06
18:66314284 C T 1.855188 -9.3067e-06
18:66314951 G A 0.025743 2.3000e-06
18:66324394 A G 0.036715 -1.4824e-06
18:66324921 A G 0.020555 1.0014e-05
18:66327333 C T 0.500331 -2.3895e-06
18:66339315 T G 0.064382 3.4771e-06
18:66343922 G C 0.023285 1.1330e-05
18:66359597 G T 0.028909 -2.1601e-05
18:66371289 C T 0.171164 1.3303e-05
18:66376889 A G 0.022939 1.2824e-05
18:66391405 G A 0.023085 -8.0950e-06
18:66396862 C T 0.652919 -5.6678e-06
18:66399131 C T 0.321076 -1.8275e-05
18:66408427 G T 0.139852 1.0070e-05
18:66408548 G T 0.054564 1.3438e-05
18:66409450 A C 0.085591 2.2642e-05
18:66415968 C A 0.603411 1.0749e-05
18:66437186 C T 0.036059 3.2969e-08
18:66438573 G A 0.067752 -7.1575e-06
18:66443310 G A 0.869661 -2.5992e-05
18:66448392 C A 0.037656 6.6253e-06
18:66463611 A G 0.025522 2.9716e-06
18:66463668 C A 0.329157 1.2078e-06
18:66463709 C T 0.190516 -1.5592e-05
18:66467110 A G 0.516559 7.1437e-05
18:66467485 T C 0.048339 9.1697e-06
18:66485816 T G 0.592786 2.3093e-05
18:66497806 C T 0.031567 1.0054e-05
18:66499548 T G 0.331248 3.2497e-05
18:66502776 G T 0.041277 -2.2474e-05
18:66502969 A C 0.455600 7.1110e-06
18:66508709 G A 1.871538 3.4558e-06
18:66513615 G A 0.746989 2.3125e-05
18:66513840 A C 1.246477 -1.6460e-05
18:66513846 T C 0.238202 -3.8983e-06
18:66516990 T C 0.048719 -1.1275e-05
18:66517321 C T 0.052762 -2.5476e-06
18:66520685 G A 0.029565 -6.6471e-06
18:66536108 C T 1.296601 2.9995e-05
18:66540441 G T 0.342529 2.6072e-05
18:66540702 G A 0.541748 1.2259e-05
18:66542006 T G 0.343215 2.4583e-05
18:66542783 G T 0.031907 2.7131e-06
18:66543145 T C 0.183536 -1.2889e-05
18:66544755 A G 1.663071 -1.7579e-05
18:66545886 T G 1.824083 -7.7694e-06
18:66559061 G A 0.869420 3.3047e-05
18:66561020 A G 0.038462 1.0240e-05
18:66565632 C T 0.121159 -4.1540e-06
18:66568148 T C 0.051453 -8.7338e-06
18:66570423 A G 1.809328 -6.6891e-06
18:66571084 G A 0.082218 1.0392e-05
18:66574045 A G 0.731635 -2.1752e-05
18:66579612 G A 0.052758 -3.2912e-07
18:66582515 G A 0.038309 2.4828e-05
18:66583610 G A 1.844914 -1.9186e-05
18:66588325 G C 0.039540 -2.9254e-07
18:66591205 G A 1.785325 -5.0203e-06
18:66594724 A G 0.021898 -7.4168e-07
18:66596642 C T 0.160771 1.0757e-05
18:66600079 T C 0.742089 -3.7850e-05
18:66602105 A G 0.636960 1.7875e-05
18:66602678 C T 0.070336 -2.1470e-05
18:66605389 T C 1.383843 -1.9125e-05
18:66611959 G A 0.030289 3.7582e-07
18:66614474 C T 0.414581 1.4723e-06
18:66616772 A C 1.784676 6.9813e-06
18:66617548 T C 0.072365 1.9437e-06
18:66630940 T C 0.076122 -7.3634e-06
18:66631445 A G 0.702284 -5.0021e-06
18:66636306 T C 0.088562 -3.2324e-06
18:66638059 C T 0.046557 -9.0246e-06
18:66650888 T G 0.597529 6.5057e-06
18:66655693 T C 0.082616 6.2513e-06
18:66655853 A G 0.027848 4.4948e-07
18:66656061 A G 0.061530 -8.0093e-06
18:66657001 C T 1.949033 1.0855e-05
18:66659236 G A 1.948384 1.1978e-05
18:66665303 A G 0.115638 -2.8325e-05
18:66687632 G A 0.043283 1.8260e-05
18:66688712 A G 0.036630 -2.3554e-05
18:66690154 A G 0.328994 -1.4254e-05
18:66691781 C T 0.025203 -3.9487e-07
18:66699836 T C 0.028137 6.8563e-06
18:66704810 T C 0.053166 1.4794e-05
18:66708807 G A 0.050270 -1.1499e-05
18:66709377 G A 1.913165 3.9311e-06
18:66720400 G A 0.094277 -1.2103e-05
18:66722729 T C 0.033869 3.8841e-06
18:66726194 G A 0.077985 3.1243e-05
18:66731157 G A 0.029340 -1.6202e-06
18:66734457 T C 1.914280 6.1131e-06
18:66757506 G A 0.070550 -2.2552e-05
18:66759969 A G 0.452180 1.6737e-05
18:66761185 G A 0.025186 -3.2694e-06
18:66769393 G A 0.189778 2.1465e-05
18:66772033 C T 0.109396 1.0783e-05
18:66778088 A G 0.675249 4.6035e-06
18:66778326 C T 0.469937 1.1998e-05
18:66780421 A G 0.053075 -9.0581e-06
18:66782171 G A 0.061843 -1.0905e-05
18:66782732 G A 0.075602 -2.0292e-05
18:66789971 G A 0.047343 -2.7053e-05
18:66791334 A C 0.033556 -7.1747e-06
18:66792635 T G 0.121734 -1.2439e-05
18:66796033 G A 0.085087 -3.5421e-06
18:66797019 A G 0.220693 3.1059e-05
18:66799522 G T 0.119130 5.0701e-05
18:66809276 T C 1.794471 -3.8410e-05
18:66812705 C T 0.058970 -1.7114e-06
18:66823765 A G 0.088681 1.2594e-05
18:66824054 G A 0.099938 4.3277e-05
18:66838903 A C 0.355883 -2.5809e-05
18:66871599 C T 0.517011 -9.4607e-07
18:66872376 C G 0.099047 1.7145e-05
18:66874949 A G 0.192216 1.2580e-06
18:66877616 C T 0.055992 7.3098e-06
18:66878640 G T 0.083897 1.4026e-05
18:66881895 C T 1.227003 5.7951e-06
18:66882220 A C 0.212098 -5.0392e-06
18:66884029 A G 1.737996 -1.2476e-05
18:66884934 A G 0.995941 -1.5830e-05
18:66888819 C T 1.279438 2.4278e-05
18:66891835 G A 0.031146 2.0316e-05
18:66898157 T C 0.497965 6.0993e-07
18:66898375 A G 1.970486 -1.2366e-05
18:66904739 C T 1.952164 3.7518e-06
18:66905668 A G 0.033702 -1.3459e-05
18:66906413 G A 0.022401 1.2749e-06
18:66906704 G A 0.889907 -7.0611e-06
18:66906748 A C 0.020168 -7.1194e-06
18:66910435 T C 0.025665 5.4663e-07
18:66923775 C A 0.037381 1.4107e-05
18:66923829 C T 0.068591 -2.5033e-05
18:66929084 T C 0.091737 9.7214e-06
18:66935733 C A 0.036018 -7.2953e-06
18:66944466 C T 0.607926 -1.0763e-05
18:66947348 G A 1.076707 6.0964e-06
18:66957082 T C 1.885834 -2.0844e-05
18:66957429 T C 0.320137 4.3536e-06
18:66961498 A C 0.072834 -1.2510e-06
18:66980510 T C 0.049073 8.4359e-06
18:66997416 G A 0.319213 -1.3054e-06
18:66998002 T A 0.024163 1.9111e-05
18:67000972 C T 0.044109 -2.0455e-06
18:67006072 G A 0.720555 -1.3743e-05
18:67009574 G T 0.038809 5.5186e-06
18:67009785 C T 0.047417 -1.7399e-06
18:67009804 T A 0.050188 2.3784e-05
18:67020742 C T 0.765232 5.0491e-08
18:67021470 G A 1.698303 5.1665e-06
18:67023213 T C 0.315551 1.7568e-05
18:67026202 C A 0.174690 2.0633e-05
18:67035288 A G 0.118151 2.1125e-05
18:67036030 C T 1.417661 -1.6133e-05
18:67037884 A G 0.044177 -4.4883e-07
18:67042136 C G 0.082184 -3.3429e-06
18:67042983 T C 0.100859 -1.4169e-05
18:67043474 A G 0.712239 -3.7334e-06
18:67048431 C A 0.369109 -9.1249e-06
18:67055376 A G 0.254531 -5.0861e-06
18:67061145 C A 0.056869 -2.8168e-05
18:67061824 C A 0.042518 2.1616e-05
18:67066173 A G 0.234792 -1.1525e-05
18:67080604 T C 0.147314 4.2514e-05
18:67086786 C A 0.023826 2.9847e-05
18:67088386 G A 0.027239 2.0167e-05
18:67093168 G A 0.271945 4.7080e-05
18:67096109 A G 0.039622 -3.0144e-06
18:67098322 G A 0.210782 -9.9021e-06
18:67110334 A G 0.841034 2.9257e-05
18:67111162 G C 0.054594 1.8011e-05
18:67112180 C T 0.137727 -1.5055e-05
18:67122697 G A 0.057178 -3.6784e-06
18:67128863 T C 0.084207 1.0863e-05
18:67129023 G T 0.076911 -2.3470e-06
18:67130866 C A 0.509797 -3.3446e-05
18:67138877 C G 0.141936 -1.9297e-05
18:67139253 T C 0.527003 -1.5855e-05
18:67142857 A T 0.488123 1.4048e-06
18:67146403 A C 0.092938 -1.8320e-05
18:67147905 A G 0.107496 1.1594e-05
18:67150924 T G 0.064535 1.0087e-05
18:67151850 T G 0.479436 -8.5828e-05
18:67158789 A G 0.035613 7.2132e-07
18:67160408 G A 0.109233 -3.9415e-05
18:67164503 A C 0.972679 -1.5794e-05
18:67179454 A G 0.120609 -3.8367e-06
18:67180872 C T 0.078964 -3.8424e-06
18:67186057 A G 1.005141 -2.7734e-05
18:67186573 G T 0.337293 -2.5490e-05
18:67189384 G A 1.814016 -3.1684e-05
18:67191085 G A 1.419283 -5.0947e-05
18:67194122 C T 0.633781 -2.1648e-06
18:67196583 T C 0.201300 8.0308e-06
18:67198656 C T 0.373861 -7.7374e-07
18:67201542 C T 0.300459 3.4303e-05
18:67203278 A C 0.625255 -1.0161e-05
18:67204020 A G 0.101356 2.8619e-05
18:67205934 G A 0.072365 -2.5227e-05
18:67206142 G A 0.111480 -3.0027e-05
18:67207852 T G 1.209725 -4.4569e-06
18:67241731 A G 0.150765 -5.5089e-06
18:67242044 T C 0.504554 -2.5205e-05
18:67248671 G A 0.201963 1.3386e-05
18:67251918 G T 1.451432 -2.1024e-06
18:67252916 A G 0.147562 1.6556e-05
18:67253499 T C 0.805608 -1.4208e-05
18:67257774 T G 0.074079 -1.5703e-06
18:67258149 G A 1.830515 2.1597e-05
18:67268311 C T 0.759884 1.7609e-05
18:67270572 G A 0.935111 1.6436e-05
18:67282973 T C 1.240272 -9.6913e-06
18:67292107 C A 0.033662 2.4859e-06
18:67293079 T C 1.724152 -4.6758e-06
18:67302275 G A 1.863082 -9.7881e-06
18:67304263 G A 0.243482 -6.5360e-06
18:67307641 G A 0.095045 -5.0247e-06
18:67309264 G A 0.131971 3.8341e-05
18:67310745 T C 0.158190 3.5865e-05
18:67311438 T C 0.049297 -2.3390e-05
18:67311808 C G 0.130805 4.9551e-06
18:67314080 G C 0.112619 2.9274e-06
18:67315307 G A 0.169053 1.5671e-05
18:67316595 G A 0.057321 1.2749e-05
18:67320095 T G 0.931511 -1.5020e-05
18:67320210 G T 0.458864 2.7313e-05
18:67320971 C T 1.382058 -1.5855e-05
18:67321202 T C 0.058984 -9.0732e-07
18:67321682 T C 0.061863 -2.9665e-05
18:67329913 G C 1.437353 1.3888e-06
18:67331942 A G 1.756304 -6.7967e-06
18:67333335 C T 0.302802 1.7566e-05
18:67336205 C T 0.075530 2.8374e-05
18:67338562 C T 0.714248 2.7226e-05
18:67338942 G T 1.596635 1.8084e-05
18:67346440 C A 0.952596 -4.8712e-05
18:67348479 G A 0.265717 1.6864e-05
18:67352211 T G 0.020103 -2.2735e-06
18:67352445 A G 0.329912 4.9530e-05
18:67355171 A G 0.081898 -1.6710e-05
18:67363933 C A 1.627226 2.0067e-05
18:67364330 T G 0.124063 -1.7061e-05
18:67370385 A G 1.411481 9.5496e-06
18:67374601 G A 0.153291 1.3038e-05
18:67383357 A G 0.088790 9.4938e-06
18:67394701 G A 0.122897 -1.4832e-06
18:67396093 A G 0.222637 2.0188e-05
18:67400921 C T 1.649601 -9.6533e-06
18:67415111 G T 0.058739 1.4197e-05
18:67420334 G T 1.378638 -3.1842e-05
18:67424336 C T 0.124950 1.9541e-05
18:67448243 T C 0.113285 -9.0009e-06
18:67451522 C T 0.105432 3.6973e-05
18:67452510 C T 0.053353 3.0092e-06
18:67452595 T C 0.049733 9.1786e-06
18:67463557 G A 0.370417 -2.1418e-05
18:67466068 C T 0.130302 7.9986e-06
18:67466881 C T 0.420830 -5.6088e-06
18:67467632 C T 0.124872 -1.4342e-05
18:67468303 T C 0.033223 1.0435e-05
18:67472322 G A 1.710237 -1.0372e-05
18:67472529 C T 0.155817 8.0217e-06
18:67479083 T C 0.073637 -9.5162e-06
18:67479155 C T 0.098578 -7.8479e-06
18:67480734 A G 0.125368 -1.3380e-06
18:67483724 G A 0.311495 3.1538e-05
18:67484061 G A 0.149878 -1.7970e-05
18:67484195 A G 0.076523 -1.8170e-05
18:67485137 C T 0.282325 -1.2078e-05
18:67485212 C T 1.255653 3.3846e-05
18:67490959 C T 0.557663 -1.0998e-05
18:67493292 G T 0.101859 -1.1124e-05
18:67493585 G T 0.056573 -4.1765e-05
18:67507347 A G 0.035008 -6.3187e-08
18:67508929 C T 0.729864 -1.9357e-05
18:67511645 C T 1.123210 1.0241e-05
18:67519204 A C 1.063114 5.2295e-06
18:67520110 A G 0.043922 4.9521e-06
18:67521736 G A 0.046605 -1.3182e-05
18:67531642 C T 1.053027 1.2650e-05
18:67533828 T C 0.082170 -3.0223e-06
18:67538824 G A 0.956469 -8.2920e-06
18:67539063 G T 0.078485 1.6750e-05
18:67540368 G T 0.231820 4.7178e-06
18:67541439 A G 0.069363 3.1929e-05
18:67543263 C T 0.145852 -1.0226e-05
18:67545536 G A 0.121690 -4.4895e-06
18:67549606 G A 0.642223 -7.0387e-07
18:67553609 C G 0.121428 -7.7068e-06
18:67556646 G A 0.234302 3.1416e-06
18:67556685 C T 1.072294 8.0708e-06
18:67559734 A G 0.064138 -1.4102e-05
18:67563348 C T 1.913430 2.5828e-06
18:67565463 T C 0.474438 1.3255e-05
18:67565898 C T 1.828061 4.0403e-06
18:67566587 T C 0.789391 1.8639e-06
18:67568249 G A 0.580608 -1.8415e-05
18:67568317 T G 0.385632 1.1483e-05
18:67570466 G A 0.041396 5.6976e-06
18:67570511 A G 0.055607 1.0585e-05
18:67571148 A C 0.027851 1.0534e-06
18:67573810 A G 1.948234 1.2390e-05
18:67582217 T G 0.047077 1.0068e-05
18:67584876 A G 0.155464 -1.2094e-05
18:67586137 T G 0.098333 2.5256e-06
18:67591966 A G 0.049416 -1.5086e-05
18:67592177 A G 0.082949 8.2587e-06
18:67595638 A G 0.467476 -1.4621e-04
18:67600383 C T 0.035008 2.0382e-05
18:67604241 C G 0.091890 1.8417e-06
18:67605124 C T 0.039458 -1.5043e-05
18:67616613 A C 0.085030 -4.3311e-06
18:67617236 C T 0.021222 2.1395e-05
18:67617375 T C 0.062074 -1.1136e-05
18:67618838 C T 0.035980 1.7913e-05
18:67622345 T G 0.203439 2.1282e-05
18:67624172 T C 0.020933 -8.3261e-06
18:67628357 G T 0.194759 1.6614e-05
18:67630113 A G 0.049250 -1.9028e-05
18:67637448 C T 0.083527 7.9283e-07
18:67653239 T C 0.051320 5.5195e-06
18:67668870 A C 0.027947 -7.4345e-06
18:67669149 T C 0.057481 -7.0654e-06
18:67670618 G T 0.168750 -4.9831e-06
18:67687860 C T 0.402145 5.9343e-06
18:67692722 T C 0.047411 1.1157e-05
18:67695277 T G 0.050875 1.3287e-05
18:67709143 T C 0.033566 1.8773e-05
18:67718688 G A 1.931028 -9.8112e-06
18:67719444 C T 0.047941 -9.0320e-06
18:67728017 A C 0.038595 -1.6299e-05
18:67736703 T C 0.040047 -2.0468e-05
18:67740601 T C 0.183012 1.0752e-05
18:67751351 G A 1.930011 -7.6817e-06
18:67754600 G C 0.055043 5.2786e-06
18:67790102 C T 0.162923 -9.3413e-06
18:67790665 G C 0.027229 -1.9058e-05
18:67799735 G A 0.032139 -1.0384e-05
18:67801786 C T 0.048951 -4.4260e-07
18:67802449 C T 0.050644 6.8463e-06
18:67813357 A C 1.896921 -2.0420e-05
18:67813883 C T 0.047292 -7.1570e-06
18:67817837 A G 0.053799 8.3295e-06
18:67819378 C T 0.096103 -5.2536e-06
18:67820689 C T 1.697263 -2.8051e-05
18:67832098 G A 0.050593 5.4346e-06
18:67836115 T G 0.034668 1.3669e-05
18:67863257 C T 0.027695 -9.1125e-06
18:67863844 C T 0.047649 1.0290e-05
18:67864262 A G 0.033587 2.1250e-05
18:67871343 C A 1.863970 -3.0915e-05
18:67874366 G A 0.100737 -1.4779e-05
18:67875031 T C 0.058385 -1.1513e-05
18:67876278 C T 0.035878 -1.5871e-05
18:67877560 T G 1.488514 -1.0339e-05
18:67880505 G A 0.123825 2.0089e-05
18:67881592 A C 0.077145 -1.1748e-05
18:67882895 G T 1.026631 -8.1986e-05
18:67885439 A C 1.381212 -1.1327e-05
18:67886203 C T 1.871548 -2.1271e-05
18:67887314 A G 0.038887 -1.5191e-05
18:67891984 C A 0.124828 -6.1589e-06
18:67894608 A G 0.546678 -7.5845e-06
18:67901613 C A 0.068204 5.0551e-06
18:67901950 G A 0.368446 1.0054e-05
18:67903192 C T 0.030136 4.2605e-06
18:67910471 T A 0.054431 -1.7568e-05
18:67910537 T C 0.156035 9.6363e-05
18:67912273 C T 0.148021 -1.0519e-05
18:67918308 T C 1.277239 -2.8340e-05
18:67920091 G A 0.049726 -9.7850e-06
18:67923721 C T 0.183815 -6.5156e-06
18:67937354 G A 0.034416 5.4189e-06
18:67941466 T C 0.116481 -1.7108e-05
18:67943256 G T 0.095314 -2.3621e-05
18:67943480 T G 0.114836 2.7777e-05
18:67947335 T C 0.058851 8.8025e-07
18:67949282 T C 0.160397 -1.8443e-05
18:67949984 G T 0.117304 1.0128e-05
18:67951026 A G 1.018767 -2.8700e-05
18:67958694 G A 0.523559 2.0377e-05
18:67962630 A G 0.041597 9.8202e-07
18:67963363 T G 0.226891 1.0447e-06
18:67964381 T C 0.161736 2.4093e-06
18:67965013 G A 0.555990 -1.4148e-06
18:67968972 C T 0.164028 1.9197e-05
18:67978265 A G 0.571663 -9.0435e-06
18:67985732 G A 0.040917 -5.9805e-06
18:67992279 A G 0.308738 3.3762e-05
18:67992432 T C 0.148178 -7.7350e-05
18:67992684 T C 0.230732 1.8964e-05
18:68000769 A G 0.152802 -6.5330e-05
18:68002470 A G 0.046499 2.4761e-05
18:68004623 A G 0.134174 1.1273e-04
18:68007431 A G 0.061071 1.0227e-06
18:68007758 C A 0.515909 6.8283e-06
18:68008371 A G 0.231936 2.1383e-05
18:68023436 T C 0.532898 -1.7301e-05
18:68026637 A G 0.866771 -2.1561e-05
18:68028299 A G 0.139763 -1.0145e-05
18:68029763 A G 0.564184 -3.2344e-05
18:68030250 T G 0.068343 1.0491e-05
18:68032873 A G 0.079240 7.1989e-05
18:68035701 T C 0.040522 -2.1074e-06
18:68036279 T C 0.111854 8.4955e-06
18:68037530 G T 0.931980 -3.1619e-05
18:68039639 G C 0.410297 3.9008e-05
18:68041124 C T 0.409430 1.8952e-05
18:68043316 A G 0.602948 -1.5201e-06
18:68044640 G C 0.035746 -4.6129e-07
18:68044713 G A 0.223657 -2.0589e-05
18:68045018 G A 0.384132 1.3500e-05
18:68046411 T G 0.245889 1.1519e-05
18:68046599 T C 0.805404 1.6846e-05
18:68047277 T G 0.678540 8.4471e-06
18:68054164 G A 1.142320 -9.8847e-06
18:68054282 C A 0.122281 -2.4578e-06
18:68054906 G C 0.774276 -6.8990e-06
18:68065943 G T 1.481354 4.0888e-06
18:68066389 G A 0.108278 2.0491e-05
18:68066510 T C 0.753914 6.0361e-06
18:68067608 G A 1.555922 -1.5869e-05
18:68069618 G A 0.495439 1.2556e-06
18:68072496 G A 0.296954 4.4768e-06
18:68076102 A G 1.032536 -3.1367e-05
18:68079674 G T 0.170783 4.2932e-05
18:68085211 G A 0.040971 -1.2616e-05
18:68086329 A G 1.710777 -1.6046e-04
18:68089309 G A 0.100002 -1.4364e-05
18:68089935 T G 0.685268 -2.5851e-06
18:68093314 T C 0.059126 -1.3515e-05
18:68097409 C T 0.032322 7.0830e-06
18:68107719 T C 0.364454 3.0893e-05
18:68109801 G A 0.086311 4.5689e-06
18:68110294 G T 1.033862 2.6733e-05
18:68118356 G A 0.528241 -6.5302e-06
18:68118917 C T 0.638544 -1.0855e-05
18:68119168 T C 0.203796 1.6297e-06
18:68120762 C T 0.031867 1.0851e-05
18:68122127 C T 0.820996 -2.9563e-06
18:68125739 G A 0.339778 -4.5650e-05
18:68126858 G A 0.031734 7.9342e-06
18:68130547 T C 1.281787 1.6001e-05
18:68133000 G A 0.031166 1.3447e-06
18:68135689 T G 0.045887 5.3359e-06
18:68139201 G T 0.041172 1.6903e-06
18:68142414 A G 0.335141 -3.9994e-05
18:68153620 C T 1.664264 3.9193e-05
18:68156536 A C 0.373817 1.6577e-05
18:68161932 A C 0.023887 7.1139e-06
18:68167273 T C 0.107805 5.0113e-06
18:68170093 G A 0.040689 1.5066e-05
18:68173724 C T 0.457409 1.4285e-05
18:68178331 A G 0.043627 1.4838e-05
18:68178918 C T 1.418392 -1.6343e-05
18:68182149 T C 0.161196 2.2605e-06
18:68184887 A G 0.022840 -1.2571e-05
18:68190798 A G 0.039244 -7.1418e-06
18:68194384 T C 0.052901 2.2036e-05
18:68195618 G A 0.052089 -8.4807e-06
18:68210042 G A 0.865272 7.9061e-06
18:68218580 G A 1.735358 -3.8413e-07
18:68229048 G A 0.024061 -8.7694e-08
18:68238875 A G 0.063968 -1.7223e-06
18:68240106 A G 0.037871 9.9977e-06
18:68241268 G A 1.723401 -1.3185e-07
18:68243798 T C 0.043327 -3.3451e-05
18:68245113 T C 0.028484 -1.4929e-05
18:68258195 G A 0.113588 -1.9808e-05
18:68263719 A G 0.050865 -2.7726e-05
18:68268212 G T 1.229978 6.9831e-06
18:68274590 A G 0.087413 1.6591e-06
18:68281174 T C 0.196782 2.3432e-05
18:68284521 T C 0.038625 3.1387e-05
18:68284819 T C 0.105194 1.7082e-05
18:68287755 T G 0.023051 3.2459e-06
18:68291619 G T 0.300684 -1.8474e-05
18:68294800 T C 0.033175 4.5080e-06
18:68295294 G T 0.072066 -7.1182e-06
18:68325373 T C 0.046037 -8.4027e-06
18:68325959 T C 0.024863 -2.3298e-05
18:68326134 A G 0.110770 -1.3069e-05
18:68331248 T C 0.379226 -9.1575e-06
18:68340176 A G 0.029929 1.0228e-05
18:68341201 G C 0.095640 2.2271e-06
18:68342197 C T 1.358083 1.2028e-05
18:68347778 C T 0.041498 7.4766e-06
18:68358823 G A 0.325190 -1.7290e-05
18:68368711 T C 0.104990 2.1266e-05
18:68368834 G A 0.050477 -1.4275e-05
18:68379044 C T 0.030071 4.9691e-07
18:68393985 A G 0.059222 -2.3152e-05
18:68402181 C T 0.427606 -1.8097e-05
18:68409240 T C 0.026893 2.7563e-05
18:68409727 T C 0.097840 -2.9084e-05
18:68410141 C T 0.524678 9.7021e-06
18:68412483 A G 0.530988 4.5023e-06
18:68419996 G A 1.369724 1.0274e-05
18:68421367 G A 0.036480 3.2564e-06
18:68442349 G A 0.063206 -6.1737e-06
18:68446855 G T 0.060636 -9.8356e-06
18:68453804 A G 1.755009 1.7624e-07
18:68455091 A G 1.644215 1.6023e-05
18:68457829 A C 1.701567 -1.2811e-06
18:68468645 T C 0.057603 1.7097e-05
18:68473541 G T 0.352633 -1.2016e-05
18:68473962 G A 0.048682 -7.7973e-06
18:68477007 C T 0.116954 -1.0330e-05
18:68479418 T G 0.039248 -6.7227e-06
18:68482820 T C 1.645592 2.3739e-05
18:68491551 T C 1.682848 4.0331e-05
18:68497339 T C 1.758398 3.3166e-05
18:68509091 C G 0.114673 -1.5442e-05
18:68511593 T C 0.038955 1.9397e-05
18:68512025 T G 0.056332 -1.0310e-05
18:68514684 G A 0.023665 3.8868e-06
18:68530088 A G 0.737993 2.1169e-05
18:68534741 G A 0.029973 -4.0640e-06
18:68541248 A G 0.046023 8.7314e-06
18:68546540 A G 0.057267 -8.9488e-08
18:68552596 A G 1.640081 2.3025e-06
18:68558754 C A 0.052180 1.1530e-05
18:68566264 A G 0.049066 1.2957e-05
18:68568664 G A 0.944427 -2.0685e-06
18:68572708 T C 0.741348 1.4187e-05
18:68575404 G A 0.666906 -3.6475e-06
18:68597135 T G 1.400496 1.1687e-05
18:68600379 T C 0.125912 5.0469e-06
18:68607187 T G 0.060503 -1.0676e-05
18:68607397 T A 0.029378 2.3718e-05
18:68615592 G A 0.154644 -9.8995e-06
18:68617232 T C 1.861716 2.3052e-07
18:68620905 T A 0.230151 3.4287e-06
18:68621079 G A 0.106741 3.0695e-06
18:68621410 T C 0.025247 3.2352e-06
18:68621435 C T 0.866227 -8.8376e-06
18:68624629 G C 0.284718 1.8722e-05
18:68628078 C T 0.519445 -1.0437e-06
18:68630901 A G 0.119997 3.8779e-05
18:68634010 T C 0.044140 -1.2548e-05
18:68661303 G A 1.900814 -1.7213e-05
18:68664730 G T 0.215362 2.9432e-05
18:68667132 G A 0.635532 -1.1849e-05
18:68676314 G A 0.064454 -8.0577e-06
18:68685217 T C 1.442256 -3.7702e-06
18:68700227 T C 0.063176 1.0414e-05
18:68700338 C A 1.408084 5.3703e-07
18:68700728 T C 1.918091 -2.3533e-05
18:68700846 T C 0.277334 2.9738e-07
18:68701753 G A 0.222804 -2.2007e-05
18:68712718 G A 0.052639 -9.2660e-06
18:68716489 T C 0.040471 6.0159e-06
18:68716613 T A 0.083078 -5.4141e-06
18:68722655 G A 0.178511 1.4920e-06
18:68723356 T C 1.096215 4.7845e-06
18:68726448 A G 0.031836 -4.3786e-06
18:68735154 T G 0.097157 3.5706e-05
18:68740189 A G 0.375646 2.6082e-05
18:68741416 A G 0.106822 -9.1264e-06
18:68746396 T C 1.946181 1.1210e-05
18:68747115 G A 1.870494 1.0679e-05
18:68749559 A G 0.073664 -2.9004e-05
18:68765943 T C 0.529250 -1.0016e-05
18:68782553 T C 0.570334 -3.5442e-05
18:68783986 C T 0.170783 1.1608e-05
18:68784668 G A 1.211782 -1.6864e-05
18:68785523 G A 0.697831 -7.0252e-06
18:68789766 A C 0.269898 3.7030e-05
18:68793826 C G 0.112806 -3.5850e-05
18:68797425 A G 0.377520 4.5080e-05
18:68799372 C T 0.122642 2.0519e-05
18:68799991 G T 0.030262 4.8952e-06
18:68801007 A G 0.047914 -3.9629e-06
18:68803533 A G 0.101583 -2.2209e-05
18:68803648 G C 0.478807 1.2298e-05
18:68803860 T C 0.034365 4.5865e-06
18:68810360 C T 0.033668 -1.0390e-05
18:68811663 A G 0.032118 -7.6258e-06
18:68811729 G A 1.271850 -8.2375e-07
18:68812359 A G 0.098483 3.2843e-05
18:68813420 A G 0.548708 1.6954e-05
18:68813564 T C 1.940877 1.5545e-06
18:68816950 G A 0.377737 -6.6512e-05
18:68820579 G T 0.049212 4.1136e-05
18:68825797 C T 1.048672 -5.2211e-05
18:68830288 T A 0.118355 -1.6983e-05
18:68830800 T C 0.053078 2.5334e-06
18:68834241 T C 0.599905 1.3151e-05
18:68834334 A G 0.112578 -1.2552e-05
18:68835574 G A 0.184862 -1.3731e-05
18:68835926 G A 0.458388 2.6270e-05
18:68839803 C T 1.153261 4.1702e-05
18:68842324 A G 0.129431 2.3345e-05
18:68853448 T C 0.091771 5.1588e-06
18:68855964 T C 0.084945 5.6860e-06
18:68869724 A G 0.059072 -1.4913e-05
18:68870351 T A 0.055053 8.3529e-06
18:68871313 T A 0.208749 3.3707e-05
18:68872454 T C 0.299545 1.2776e-05
18:68878579 A G 1.159482 6.8950e-06
18:68885374 A G 1.093665 2.0179e-05
18:68896477 A C 0.083738 -1.0579e-05
18:68916111 G A 0.437176 -3.2213e-06
18:68916967 A G 0.443024 1.1629e-05
18:68919535 T C 0.038272 -2.0360e-05
18:68921767 G A 0.421656 7.5199e-06
18:68922473 C T 0.039098 -2.2002e-05
18:68923303 A G 0.080280 2.6243e-06
18:68929513 G A 0.038007 1.0493e-05
18:68932003 T C 0.050368 1.1496e-05
18:68937953 T G 0.081650 3.0903e-06
18:68942563 G A 0.929753 -1.7156e-05
18:68949442 G A 0.117005 3.5675e-05
18:68950179 T C 0.041485 -7.3134e-06
18:68958054 G A 0.276266 2.0321e-06
18:68960649 T C 0.076649 2.2169e-06
18:68968361 G A 0.025856 3.3170e-05
18:68981170 T C 0.527731 1.9617e-07
18:68988005 C G 0.030252 -2.6492e-06
18:68988446 C T 0.067809 -1.2868e-05
18:68993125 A G 0.054700 -3.4228e-05
18:68996379 T G 0.073402 8.2415e-06
18:69005242 C A 0.027763 -1.9140e-05
18:69007822 T C 0.186443 8.1532e-06
18:69010463 G A 0.076132 6.8707e-06
18:69015914 A G 0.112245 -4.1069e-06
18:69021431 T G 1.102205 -1.1389e-06
18:69030114 A G 0.026893 -1.3238e-05
18:69030843 A G 0.039928 -1.8548e-05
18:69035022 A G 0.285238 1.2295e-06
18:69037967 C A 0.382004 9.9879e-06
18:69039896 A G 0.351715 2.4121e-06
18:69040579 C T 1.325482 -2.1954e-05
18:69044189 G A 0.416410 -3.1607e-05
18:69047659 G T 1.346653 -1.6948e-05
18:69048013 C T 0.083350 4.7984e-05
18:69051316 C T 0.031098 1.8923e-05
18:69051326 C T 1.782377 9.2291e-05
18:69059604 C A 0.262575 -2.8178e-05
18:69061709 T C 0.022514 -5.8733e-06
18:69068783 T C 0.031010 1.2795e-05
18:69077788 C T 0.430186 -6.7907e-06
18:69079945 G A 1.413160 -8.0889e-06
18:69089963 G T 0.045075 -5.0210e-06
18:69096398 A G 0.281682 4.0238e-06
18:69098791 A T 0.258689 -2.8759e-05
18:69106127 A G 0.033696 1.2246e-06
18:69106533 G A 0.204656 1.7637e-05
18:69108540 G A 0.054472 -8.8500e-06
18:69115625 T C 0.989597 1.8435e-07
18:69117215 C T 0.753560 1.8731e-05
18:69117300 C A 0.060626 -3.5631e-06
18:69117685 T C 0.076853 2.4641e-05
18:69118719 T C 0.087899 3.4501e-05
18:69128169 A G 0.235917 -2.1549e-05
18:69131848 A G 0.474942 2.5525e-05
18:69133829 A G 0.348648 -1.4762e-05
18:69133883 C T 0.024159 -2.4941e-06
18:69134662 A G 0.118875 1.3884e-05
18:69142023 C T 0.373372 1.4522e-05
18:69155074 T C 0.069656 -5.6406e-06
18:69156358 G A 0.833443 -1.0984e-05
18:69158858 G A 1.253345 1.6930e-05
18:69184585 G A 0.248772 9.3284e-08
18:69189038 G A 0.031061 -2.2310e-05
18:69199434 G A 0.474666 -8.9960e-06
18:69205426 T C 0.398765 6.2418e-06
18:69208592 T C 0.344065 2.0917e-05
18:69210424 C G 0.135476 -1.5728e-05
18:69224152 G A 1.564738 -9.1038e-06
18:69227034 G A 0.550815 -9.2374e-06
18:69229954 G A 0.062615 6.6877e-06
18:69233519 G T 0.747097 2.0419e-05
18:69238422 A G 0.142419 1.1261e-05
18:69243984 C T 1.160366 1.2114e-05
18:69248595 C T 1.780181 1.7609e-05
18:69249460 A G 0.080518 -1.9741e-05
18:69252263 T C 0.342590 -1.5989e-05
18:69256620 T G 1.142221 -7.4819e-06
18:69268128 G A 0.053727 -5.5027e-06
18:69271087 G A 0.151459 -4.4315e-05
18:69277533 C A 0.927693 -3.3493e-06
18:69290882 C T 0.109998 2.8685e-06
18:69291352 T C 1.718804 -4.2928e-06
18:69291720 C T 1.042583 -1.9353e-06
18:69297088 A G 0.057508 -8.0946e-06
18:69297481 G A 0.275049 -9.5741e-07
18:69297624 A G 0.389348 -9.6525e-06
18:69304848 C T 1.749195 -1.3272e-06
18:69308056 A G 1.001843 1.2815e-05
18:69310097 C T 0.349696 1.2434e-05
18:69311026 A G 0.236791 7.7774e-06
18:69312791 T C 0.085727 -2.0237e-05
18:69313851 A G 0.485297 2.5253e-06
18:69314871 C T 0.211391 -4.1939e-05
18:69316643 T C 0.062526 2.7141e-06
18:69318300 T C 1.634550 1.7209e-05
18:69322579 T G 0.061244 -2.5666e-05
18:69325791 A G 0.026733 8.7911e-08
18:69326114 A G 0.217429 6.4881e-06
18:69326280 T C 0.054278 2.8287e-06
18:69326791 T C 1.367385 4.2764e-05
18:69327839 T C 1.118406 3.3246e-05
18:69330061 G A 0.323279 3.9032e-05
18:69331332 A G 0.020793 -5.2740e-06
18:69332175 T C 0.940683 4.0591e-05
18:69334652 G A 1.589777 -8.2134e-06
18:69340133 G C 0.454386 -9.8717e-06
18:69343033 A G 0.525653 -1.1037e-05
18:69344461 C T 1.387519 -1.0659e-05
18:69345138 C A 0.061183 -1.0676e-05
18:69346640 C T 0.397970 2.9552e-05
18:69349206 T C 0.025543 -2.1104e-06
18:69351803 A C 1.731931 3.1371e-06
18:69355998 G A 0.228223 -3.0220e-05
18:69357589 C T 0.853124 -5.1284e-05
18:69357910 T G 0.398279 -4.7780e-06
18:69361739 T C 1.122094 -4.4369e-05
18:69362683 C A 0.054360 -5.0238e-06
18:69362840 G A 0.322181 6.5724e-06
18:69363745 T C 0.519442 3.3216e-06
18:69365932 G A 0.344154 -4.0579e-06
18:69369735 G A 0.126864 2.8722e-06
18:69374925 T C 0.635828 1.7036e-06
18:69376318 A C 0.048913 2.9062e-05
18:69376498 G T 0.134810 6.5033e-06
18:69378582 A G 1.371862 -2.5878e-06
18:69382741 T C 0.021092 -1.2446e-05
18:69387337 T C 0.042141 2.8405e-05
18:69388686 A G 0.477672 -3.6121e-05
18:69388787 A G 0.030204 2.0491e-05
18:69389421 T C 0.112640 1.3509e-05
18:69391105 T C 0.082259 -6.6731e-06
18:69393196 T C 0.523182 4.1672e-05
18:69396001 G T 0.101719 2.8420e-05
18:69397817 C A 1.043936 -3.4941e-05
18:69400323 A G 0.031683 -2.0149e-05
18:69401985 C T 0.680451 6.8818e-05
18:69407556 A G 0.645048 -2.3626e-05
18:69409321 A C 0.142089 6.0507e-06
18:69411657 G T 0.042987 4.4202e-05
18:69415263 G A 0.230216 -1.0786e-05
18:69421744 A C 0.108570 -6.0590e-06
18:69421806 G A 0.023619 5.3236e-06
18:69426966 G C 0.068170 -1.5347e-05
18:69436373 A G 0.046724 -2.0158e-05
18:69438375 T G 0.170284 -1.0687e-05
18:69439073 T G 0.034219 -1.2319e-05
18:69446126 C A 0.131951 -3.3411e-05
18:69452559 A G 0.046578 1.3888e-05
18:69453123 C T 0.072080 1.9220e-05
18:69461002 G T 0.038438 -1.8579e-05
18:69461132 A G 0.736276 1.8412e-04
18:69479755 T C 0.138148 4.4409e-05
18:69493531 G T 0.241588 5.3066e-06
18:69494910 C A 0.145635 -4.1899e-05
18:69498389 A G 0.108223 -1.4729e-05
18:69501952 G A 0.040002 1.2479e-05
18:69504637 A G 0.076510 -3.0656e-06
18:69508366 A C 0.646004 -2.6345e-05
18:69539268 C T 0.621926 -4.2275e-05
18:69543487 T C 0.023088 -3.2460e-06
18:69548139 C T 0.073076 1.6855e-05
18:69557555 C T 0.111144 -4.5867e-06
18:69565802 T C 0.083370 8.5538e-07
18:69578165 C G 0.143418 -8.7753e-06
18:69579432 C T 0.622280 -3.0463e-05
18:69586953 C T 0.174540 -5.0988e-06
18:69599354 C T 0.286483 -1.4491e-05
18:69601848 A C 0.071607 1.5453e-05
18:69609999 C T 0.044109 3.8973e-06
18:69613519 G A 1.585422 6.6135e-07
18:69619376 T C 0.174785 -4.3934e-06
18:69622633 G T 0.155651 -1.7508e-05
18:69627306 C G 0.966648 2.2477e-05
18:69628294 G T 0.366195 1.6261e-05
18:69633451 G A 0.302163 -1.2302e-05
18:69635232 G A 0.444683 -1.8518e-05
18:69644104 A C 0.628546 3.7263e-05
18:69646053 C T 0.034814 -7.1004e-06
18:69646593 C T 0.057456 -7.4517e-07
18:69646858 T C 0.072766 1.2182e-05
18:69654070 T C 0.517378 1.7842e-05
18:69654690 G A 0.020669 8.6756e-06
18:69656283 C T 0.329215 -1.5776e-05
18:69666097 G A 0.033679 4.0418e-06
18:69668575 G A 0.433814 8.9567e-06
18:69672992 A C 0.126521 1.2802e-05
18:69677089 C T 0.094525 2.1024e-06
18:69681083 G A 0.494606 -4.1102e-05
18:69681510 T C 0.743759 -6.4710e-05
18:69688586 A G 0.141208 -2.1217e-05
18:69696752 A G 0.079005 -7.5013e-06
18:69713629 C T 0.063978 -6.9396e-06
18:69718506 T G 0.087875 -2.3989e-05
18:69738367 A G 0.026393 -1.4129e-05
18:69756127 T G 0.090357 1.2793e-05
18:69756532 A G 0.217361 -1.1860e-05
18:69758780 A C 0.029272 -7.0587e-07
18:69765894 T G 0.228227 3.3587e-05
18:69770271 A C 0.448222 -2.4976e-05
18:69774278 C T 1.423557 3.3484e-06
18:69778999 T C 0.040652 -2.0885e-05
18:69800479 G A 0.338187 -2.8003e-06
18:69809665 G T 1.353262 1.0923e-05
18:69813536 A G 0.036375 1.3200e-05
18:69822177 A T 0.029371 8.9731e-06
18:69835500 C T 0.141446 1.2965e-05
18:69840784 T C 0.022718 1.6186e-05
18:69843300 G A 0.128632 1.8494e-05
18:69846723 T C 0.179045 -8.5559e-07
18:69847092 A G 0.053789 -1.3886e-05
18:69855655 T C 0.243866 4.0727e-05
18:69865054 C T 1.561613 7.6167e-06
18:69867802 A G 0.020066 4.8675e-06
18:69870547 C T 0.035504 -1.7207e-05
18:69877667 T G 0.194844 7.5737e-06
18:69884073 C T 0.067622 1.9009e-05
18:69885708 A G 0.163742 1.1121e-05
18:69887473 T C 0.039190 4.2660e-06
18:69892555 C A 1.965138 -7.4014e-06
18:69892689 A G 1.067520 1.1031e-05
18:69894503 T C 0.300242 8.1007e-06
18:69898697 T C 1.246096 6.7925e-07
18:69899863 A G 0.148834 1.1366e-05
18:69918571 C A 0.082058 -2.7556e-05
18:69920169 A G 0.555143 2.5370e-06
18:69923306 A C 0.043089 1.3615e-05
18:69926122 T C 1.026576 2.2108e-05
18:69928013 G A 0.311237 -1.0995e-05
18:69928984 A G 0.034722 -1.1757e-05
18:69935971 T C 0.071672 1.5572e-05
18:69938123 C T 0.028521 -3.2628e-05
18:69938276 A G 0.034447 -1.7575e-05
18:69940650 G T 0.123526 -1.4155e-05
18:69943392 C T 0.366922 1.4538e-05
18:69947963 T G 0.505526 -8.7243e-06
18:69953001 G A 0.352793 9.0063e-07
18:69957801 G A 1.459146 6.5112e-05
18:69957830 C G 0.150228 -1.1570e-05
18:69958677 G A 0.040278 -3.7187e-06
18:69960042 A C 0.084775 -5.8124e-06
18:69962274 G C 0.175523 1.7211e-05
18:69963355 A G 1.525429 2.2904e-05
18:69966449 C T 0.036759 1.8044e-06
18:69967686 C G 0.810127 6.2786e-06
18:69968737 G A 0.427178 8.7921e-05
18:69972547 G C 0.053231 7.9395e-06
18:69973234 G A 0.453815 5.4849e-06
18:69978921 G A 0.029055 -1.5273e-05
18:69983786 A G 0.030789 1.8930e-05
18:69991770 G T 1.133117 -2.3076e-05
18:69993201 A G 0.167961 2.3601e-05
18:70001905 C G 1.659637 8.1050e-06
18:70001981 G A 1.491669 -7.2567e-06
18:70003549 A C 0.174673 -1.3605e-05
18:70010868 A G 1.718722 3.0230e-05
18:70011708 G A 0.028147 -1.3252e-05
18:70011973 T C 0.051246 -2.0531e-05
18:70015475 G A 0.061870 3.4280e-05
18:70017072 A C 0.049668 -7.8968e-07
18:70021391 T C 0.841011 -1.7715e-05
18:70027074 A G 0.056689 -9.3157e-07
18:70027360 T G 0.241772 -6.8255e-06
18:70028546 T C 0.022966 7.3350e-06
18:70032973 T C 0.029578 -6.1139e-06
18:70033675 T C 0.337045 2.8214e-05
18:70035562 C T 0.052612 7.3003e-07
18:70041156 A G 0.167475 -1.1636e-05
18:70042818 C T 0.159251 1.0306e-05
18:70043460 A C 0.044684 -1.5904e-05
18:70045057 C T 0.109675 1.6983e-05
18:70046509 A G 0.836985 -1.7350e-05
18:70052182 T C 1.079916 4.5365e-05
18:70057078 T C 0.042726 3.3766e-06
18:70058048 T C 0.373440 1.0469e-05
18:70058086 T C 0.023425 1.5495e-05
18:70064688 G A 0.335386 -1.1596e-05
18:70065259 C T 1.763094 -3.0300e-05
18:70071660 A G 0.351446 -5.6578e-06
18:70078833 A G 0.082038 1.6082e-07
18:70079181 G C 0.226564 -3.0621e-05
18:70084999 A C 0.024560 -1.3557e-05
18:70089637 T C 0.023901 5.6485e-06
18:70100282 T G 0.327328 -3.3296e-06
18:70103428 G T 0.081361 -1.7754e-06
18:70112234 C A 0.941577 -2.0549e-05
18:70112265 C A 0.155511 9.7839e-06
18:70114483 T C 0.291722 -1.2231e-06
18:70119662 G A 0.889914 1.1993e-06
18:70119710 C A 0.154886 -4.3327e-06
18:70125872 C T 0.224072 -3.8230e-06
18:70125971 C T 0.746720 2.5475e-06
18:70140769 A G 1.484131 -7.0724e-06
18:70143936 T C 0.423414 -1.3541e-05
18:70146384 C T 0.199675 -6.0776e-06
18:70155476 G T 0.176638 1.0385e-05
18:70155715 A G 0.052167 4.2841e-07
18:70160112 T C 0.081422 -1.5085e-05
18:70165830 A G 0.155783 1.3678e-05
18:70172683 C T 1.523940 3.7981e-07
18:70175872 A C 0.171783 1.8003e-05
18:70181881 G A 0.029123 3.8864e-05
18:70188276 C T 0.024095 4.9769e-05
18:70200151 G A 0.142963 1.1709e-06
18:70214535 T C 0.055628 1.4337e-05
18:70227021 C T 0.121812 1.2378e-05
18:70227547 C A 0.338214 -3.5543e-05
18:70244955 A C 1.878065 -1.6226e-05
18:70248366 C T 0.039367 -1.4049e-05
18:70248993 C T 1.505839 1.2924e-05
18:70265626 C A 0.024139 -5.6161e-06
18:70269608 T C 0.047302 1.7770e-05
18:70280571 T C 0.036334 -1.2756e-05
18:70282987 G C 0.126531 1.7475e-06
18:70289973 T C 0.176420 1.7868e-05
18:70290025 T G 0.058895 -4.0277e-05
18:70290746 A G 1.953409 -7.2021e-06
18:70295322 G A 0.040349 -1.6310e-05
18:70298163 C A 0.679927 1.4032e-05
18:70299161 G A 1.316428 -1.5680e-06
18:70306537 G A 0.465986 -8.4785e-06
18:70308926 G A 0.143677 1.0686e-05
18:70308948 T C 0.098357 2.8015e-05
18:70308998 G T 0.322320 -1.9686e-05
18:70311241 C T 1.088110 -8.8825e-06
18:70313789 T C 0.036497 -1.4275e-06
18:70319350 T C 0.057161 -2.1347e-05
18:70319461 T C 0.113605 4.4899e-05
18:70319531 G C 0.355054 2.0633e-05
18:70324023 T C 0.033495 -4.2362e-06
18:70324562 A C 0.147549 5.3474e-05
18:70326507 G C 0.033288 -8.2794e-06
18:70328563 T C 0.681379 -2.4602e-05
18:70334083 G A 1.781279 7.6708e-06
18:70334275 T C 0.056162 -3.0089e-06
18:70339301 C A 0.956883 4.1272e-06
18:70341699 G A 1.100730 4.8404e-05
18:70343222 A G 0.024469 -9.0074e-06
18:70350624 A G 0.314025 2.6463e-07
18:70355674 A C 0.645069 -4.0436e-05
18:70360632 C T 0.043355 2.9672e-05
18:70368973 A G 0.115404 -9.8406e-06
18:70369605 G A 0.140083 -3.8556e-05
18:70370333 A G 1.231875 2.0528e-05
18:70375100 T G 0.032424 2.2885e-05
18:70376801 C T 1.417845 6.6843e-05
18:70378326 G T 0.643773 2.3666e-05
18:70384421 C T 0.376643 -5.0319e-05
18:70409589 C T 1.456011 -1.8977e-05
18:70412582 C A 0.231684 1.6403e-06
18:70417409 T C 0.027212 -8.8797e-06
18:70421754 C T 0.024435 1.4542e-05
18:70432344 G A 0.786314 6.8411e-07
18:70438521 T C 0.221386 6.7451e-06
18:70442068 T C 0.061805 4.2777e-06
18:70445144 A C 0.060632 5.1430e-06
18:70448254 T C 0.615099 -2.5364e-05
18:70448313 G C 0.095212 3.6267e-05
18:70450879 T C 0.097446 -3.6633e-06
18:70455012 T C 0.052279 8.0866e-06
18:70458707 T C 0.043168 -7.3138e-08
18:70459881 G A 0.039112 9.1028e-06
18:70463517 A G 0.299227 1.8010e-05
18:70469640 A G 0.236995 -8.4101e-08
18:70473328 C T 1.032366 4.5146e-06
18:70477991 A G 0.036670 4.5624e-06
18:70479257 G A 0.034991 -3.4563e-06
18:70480148 T C 0.067265 -8.2972e-06
18:70487460 A C 0.285684 -1.8163e-05
18:70487570 A G 1.966328 -2.3540e-06
18:70488219 C T 0.809080 -4.9435e-08
18:70489608 T C 0.052939 -1.1866e-05
18:70489724 G T 0.068887 -2.5654e-05
18:70490248 G A 0.861726 9.6418e-06
18:70490574 C T 0.838417 7.0735e-06
18:70491714 A C 0.073079 8.3485e-06
18:70494368 C T 1.729772 -1.6983e-05
18:70495781 G A 0.044986 4.0360e-06
18:70498202 C G 0.499954 -2.2107e-06
18:70498372 T C 1.539576 1.6397e-05
18:70498620 C T 0.553732 2.2531e-05
18:70505892 C T 1.978017 7.1743e-08
18:70507184 C T 0.053027 -6.3346e-06
18:70508229 A C 0.176124 -1.2455e-05
18:70510493 T C 0.243410 -3.6979e-06
18:70510907 C T 1.810841 -2.3537e-06
18:70517342 T C 0.616544 -2.5418e-05
18:70517521 C T 0.029901 -7.8895e-06
18:70517838 A G 0.203789 8.5518e-07
18:70518119 T C 0.041495 -2.7668e-06
18:70527708 T C 0.495092 1.4780e-06
18:70530516 A G 0.054438 -8.6847e-07
18:70530711 A G 0.556442 -1.3473e-05
18:70531961 C T 0.143065 1.1301e-05
18:70532840 G T 1.198101 -6.4056e-07
18:70536019 C A 0.698266 3.2873e-05
18:70536900 T C 0.040522 3.4307e-05
18:70538889 C T 0.684435 7.2647e-05
18:70539851 A G 0.267552 5.9932e-06
18:70541920 G A 1.958264 -1.9390e-05
18:70548452 C T 0.154852 1.9702e-05
18:70548956 C T 0.235081 1.9069e-05
18:70550106 G A 0.147919 -1.4845e-05
18:70554322 A G 0.047856 1.5725e-05
18:70556616 T C 0.044259 1.1621e-06
18:70565144 A G 0.173170 1.0150e-05
18:70565214 A C 1.918309 -2.1648e-05
18:70568619 C T 0.525636 8.2057e-06
18:70569122 T C 0.075857 2.8371e-05
18:70573046 G T 0.036283 2.6868e-05
18:70577234 A G 0.065022 9.2196e-06
18:70578492 T C 0.107315 1.2870e-05
18:70578681 T C 0.042239 1.0729e-06
18:70579449 A G 0.070111 -1.6083e-05
18:70592665 A G 0.222325 1.5829e-05
18:70603732 G T 0.035545 -9.3335e-06
18:70608646 A G 0.074545 -4.0465e-06
18:70613007 G T 1.134320 -2.9952e-05
18:70617457 T C 0.858918 -4.9061e-05
18:70627060 A C 1.545750 -6.5890e-05
18:70631489 G A 0.038163 -1.7701e-05
18:70632804 T C 0.124508 1.6329e-05
18:70633194 G T 0.068925 -1.7791e-05
18:70647646 A G 0.276409 2.1735e-05
18:70648615 C T 0.675994 -1.0374e-06
18:70649592 G A 0.871092 -4.8503e-05
18:70650319 C T 0.890012 -5.9434e-05
18:70659117 G A 0.067112 5.1108e-06
18:70661481 A G 0.071114 2.1388e-05
18:70661548 A G 0.489425 -9.6707e-06
18:70662767 C G 0.773844 2.6216e-05
18:70663930 T C 0.457232 -9.2238e-06
18:70664151 T C 0.124094 7.2477e-06
18:70669839 T C 0.398170 -3.1041e-05
18:70672382 T C 0.330810 1.8094e-06
18:70674928 G T 1.197768 -6.3813e-06
18:70676446 G A 1.262283 -4.8013e-07
18:70676680 G A 0.043599 1.2326e-06
18:70678042 G A 0.350226 -5.8643e-06
18:70678186 C G 0.044259 -2.4471e-06
18:70690092 T C 0.246586 -1.1997e-06
18:70690455 C A 0.713344 -6.9191e-06
18:70691977 C A 0.916018 2.9167e-05
18:70695370 T C 0.052381 6.9737e-06
18:70695517 G A 0.032669 -8.6991e-06
18:70701460 G A 0.070176 -1.1592e-05
18:70704474 T C 1.625469 1.6734e-05
18:70709517 T C 1.569793 2.5420e-05
18:70711421 T C 1.252474 4.0766e-05
18:70713358 G A 0.025777 -8.9180e-06
18:70717070 T G 0.290178 -9.5843e-06
18:70719998 A G 0.032230 -4.7797e-06
18:70720103 T C 1.701496 2.4808e-05
18:70720207 T C 0.047445 5.3854e-06
18:70720811 C T 0.304811 5.0261e-06
18:70722986 A G 0.200926 -1.5391e-05
18:70722992 A G 0.117457 -2.5523e-05
18:70727558 G A 0.027899 -3.9143e-08
18:70727724 C A 0.865306 6.5504e-07
18:70742995 T C 1.621933 7.5956e-06
18:70744164 G A 0.845767 1.8421e-05
18:70745624 G A 0.110508 2.4523e-05
18:70747962 C T 0.044296 3.8539e-05
18:70753780 G A 0.131250 -9.0196e-06
18:70754857 A G 0.201103 -1.0536e-05
18:70761250 G A 0.077754 9.9518e-06
18:70773072 T C 0.022323 -1.2262e-06
18:70789497 T C 0.035732 2.7391e-05
18:70791955 G T 0.150626 2.5225e-05
18:70804635 C T 0.031319 3.0681e-05
18:70805892 C A 0.045054 1.9643e-05
18:70821352 A G 0.051110 5.7724e-06
18:70825743 T C 0.225327 5.8247e-06
18:70829080 C T 0.050249 6.1678e-06
18:70830109 C T 0.094971 2.7824e-05
18:70832950 T C 0.034593 1.6605e-05
18:70836524 G A 0.161328 8.0626e-06
18:70840656 G T 0.036259 6.4317e-06
18:70849240 T C 0.212700 1.1790e-05
18:70855824 A G 0.053173 1.5233e-06
18:70880663 C T 0.043749 -2.0460e-06
18:70885717 C T 0.103358 -4.8456e-06
18:70889845 G A 1.106612 -6.4724e-06
18:70891928 T G 0.100608 7.3184e-06
18:70895793 C T 0.142415 9.8795e-07
18:70896581 T G 0.106278 1.3894e-05
18:70905806 C T 0.374167 -1.5204e-05
18:70906826 G A 0.319981 1.2911e-05
18:70908288 G A 0.127759 -1.6057e-05
18:70909092 C A 0.022792 -9.2962e-06
18:70909870 C T 0.331918 7.5263e-06
18:70911674 T C 0.022653 -7.4250e-06
18:70911774 T G 0.087488 -9.9131e-06
18:70915055 C A 0.505033 3.5521e-06
18:70927169 C T 0.094566 2.7995e-05
18:70931362 G A 0.029109 -7.2238e-06
18:70932885 T G 0.272285 -9.9462e-07
18:70934487 G C 0.064974 1.3605e-06
18:70938279 A G 1.901528 -1.2477e-05
18:70938652 G A 0.073168 -3.3414e-06
18:70940084 C T 0.323133 1.9086e-05
18:70942242 T C 0.646099 -1.0010e-05
18:70943380 C T 1.642991 -1.1484e-05
18:70944609 A G 1.901793 -2.2910e-05
18:70945083 C T 1.062438 -1.6773e-05
18:70948447 A G 0.070795 3.5144e-05
18:70951987 T C 0.430873 -2.5338e-05
18:70952783 C T 1.702556 -4.3494e-05
18:70954024 A G 0.224786 1.7898e-05
18:70954074 G A 0.108046 2.3206e-05
18:70954741 C T 0.038319 -1.0712e-05
18:70955211 T C 0.073797 3.4046e-06
18:70956560 C T 0.053255 1.5870e-05
18:70957100 A C 0.075826 1.8287e-06
18:70960112 T C 0.105133 3.1918e-06
18:70960895 T C 0.795620 -1.0236e-05
18:70961243 G C 0.291266 3.3088e-06
18:70961736 T C 0.772725 -1.2735e-05
18:70965765 C T 0.100740 -1.2270e-05
18:70965861 G A 0.597855 1.6515e-05
18:70966029 A G 0.168053 -1.5006e-06
18:70969424 G A 0.049729 -7.2149e-06
18:70969934 A C 0.202082 1.2730e-06
18:70973978 C T 1.453162 1.6228e-05
18:70979465 T G 0.040454 1.0133e-05
18:70979869 A G 1.704997 -1.8249e-05
18:70981693 C T 0.335080 4.3002e-06
18:70984269 C T 0.588339 -4.3364e-06
18:70986697 C T 0.213315 -7.2909e-06
18:70986810 T C 1.716819 -2.8329e-05
18:70991047 A G 0.437533 -4.1629e-06
18:70998253 A G 0.562851 9.0991e-06
18:71000485 G T 0.036575 3.0728e-06
18:71002805 C T 1.245777 -8.8458e-06
18:71004865 C T 0.532215 9.1684e-06
18:71007958 A C 0.278265 2.1792e-05
18:71008042 T C 0.055060 2.0400e-06
18:71023544 G A 0.249873 -2.3370e-06
18:71026279 G A 1.342593 -4.9343e-06
18:71030268 C A 1.601636 -5.9036e-06
18:71033997 C T 0.032601 -2.4075e-05
18:71035416 G T 0.021208 1.0351e-06
18:71035636 C T 0.054285 1.5339e-06
18:71039096 C G 0.091401 -7.2845e-06
18:71039196 A G 0.107856 -8.2541e-06
18:71040805 G A 0.087267 1.9606e-05
18:71050401 A C 0.362911 -3.9234e-05
18:71051113 C A 0.081361 2.8704e-05
18:71051579 G A 1.327168 -1.3726e-05
18:71051896 G A 0.308806 -1.3860e-05
18:71052388 C T 0.073117 3.1687e-06
18:71056672 C A 0.072001 1.7844e-05
18:71057403 G A 0.163722 8.7386e-06
18:71057404 C T 0.067038 3.2750e-05
18:71058622 G A 0.238005 2.6583e-05
18:71059538 T A 0.542622 -8.9839e-06
18:71063360 G T 0.053928 -1.1382e-05
18:71064632 T C 1.550860 2.7893e-05
18:71071288 T C 0.120174 -2.8816e-05
18:71073845 C T 0.954160 -1.1930e-05
18:71075056 C T 0.298045 -4.3236e-05
18:71076298 C T 0.660433 1.5058e-05
18:71080360 C T 1.235832 -1.5021e-06
18:71080440 A G 0.072957 6.7084e-06
18:71084763 T C 1.760466 5.0366e-07
18:71086529 C T 0.185430 -1.0919e-05
18:71087438 A C 0.020926 -7.8500e-06
18:71091365 T C 1.085390 1.0882e-05
18:71097798 A G 0.037775 -1.8676e-08
18:71103391 T G 0.428391 9.7418e-06
18:71103611 C T 0.249142 -2.3342e-05
18:71104266 T C 0.713966 1.1671e-05
18:71114494 T C 0.227982 1.5401e-05
18:71119069 T C 0.170345 -2.8569e-05
18:71126474 C T 0.526316 -2.4751e-05
18:71129058 G A 0.770927 7.8687e-06
18:71145183 T C 0.111793 -1.0137e-06
18:71150471 C T 0.464113 1.9838e-05
18:71160485 C T 0.111759 1.6354e-06
18:71168034 C T 0.050117 2.4867e-06
18:71168592 T G 0.324972 -2.0707e-05
18:71170519 G T 0.052741 -1.3163e-06
18:71177614 T C 0.785611 -2.1822e-06
18:71178389 G T 0.029170 -2.3130e-06
18:71178735 A G 0.445751 -1.3051e-05
18:71186889 T C 0.287020 -1.6368e-05
18:71187156 G A 0.024931 -5.7222e-06
18:71198814 A G 0.317707 -1.9972e-05
18:71199769 T C 0.171620 9.3772e-06
18:71200982 G A 0.095484 8.3511e-06
18:71203062 C T 0.059816 -1.2524e-05
18:71203690 T C 0.023588 -2.7442e-06
18:71212586 A G 0.178701 -1.5607e-05
18:71212929 A G 0.283579 -1.4591e-05
18:71217659 A G 0.478726 1.6411e-06
18:71234727 C A 0.652579 -8.2904e-06
18:71234940 G A 0.295951 -3.8190e-07
18:71237270 T C 0.854668 -8.2465e-07
18:71239581 C T 0.205703 -1.0515e-05
18:71242232 C A 0.951848 2.2357e-06
18:71243230 T G 0.136129 8.0409e-06
18:71244692 T G 0.996576 -1.4600e-05
18:71245428 G A 0.037565 -1.0122e-05
18:71246901 C T 0.022119 1.6818e-05
18:71248656 C T 0.069418 -1.4064e-06
18:71251150 C T 1.634849 1.8979e-06
18:71253724 C T 0.186776 2.6533e-05
18:71262395 C T 0.206566 7.6673e-06
18:71262766 T C 0.815026 -5.6603e-06
18:71264620 A G 0.072654 1.0033e-05
18:71265440 G A 0.123954 -8.8480e-06
18:71266373 C A 0.023268 5.5145e-06
18:71266519 A G 0.249438 -2.8558e-05
18:71273119 C A 1.826949 -2.1206e-05
18:71273272 C A 0.312172 -6.8853e-05
18:71274488 C T 0.161726 -5.1580e-05
18:71275950 C T 0.640374 -5.0122e-06
18:71277816 A G 0.127884 -2.0408e-06
18:71280758 T C 0.769274 -7.5381e-06
18:71293027 T C 0.755009 3.9739e-05
18:71299900 G A 0.081630 6.3067e-06
18:71307105 T C 0.274855 -3.3219e-05
18:71317241 A G 0.632938 -2.3330e-05
18:71317767 T C 0.138757 1.5456e-05
18:71319060 A G 0.140314 1.2142e-05
18:71319077 C T 1.948952 2.1220e-05
18:71321187 C T 0.150218 1.6797e-05
18:71325178 A G 0.034151 -5.7220e-06
18:71327259 T C 0.211071 -3.1891e-05
18:71336807 A G 0.181221 -6.8603e-07
18:71342522 A C 0.855967 3.6066e-05
18:71345342 A G 0.044745 -1.3393e-05
18:71347098 T C 0.203619 -4.4666e-05
18:71347633 C T 1.304274 1.6080e-05
18:71354793 A G 0.080307 -1.0971e-05
18:71357893 A G 0.259413 -3.9821e-05
18:71360429 C T 1.252182 1.2048e-05
18:71365143 C T 0.079100 -2.4056e-05
18:71367025 A G 0.029544 -1.6427e-05
18:71368894 G A 0.218133 2.9885e-05
18:71381383 T C 0.867706 -2.0344e-05
18:71382855 T G 1.733063 2.2830e-06
18:71385461 G C 0.188037 -4.1346e-06
18:71387442 C T 0.868842 1.0799e-05
18:71389525 A T 0.118440 -2.4346e-05
18:71390639 A G 0.080824 2.7684e-05
18:71391055 A G 0.078903 1.2787e-05
18:71394643 T G 0.049114 5.5686e-06
18:71396585 G A 0.069105 -2.8763e-06
18:71397368 T C 0.522325 -4.9715e-06
18:71397397 A C 0.025407 -2.9429e-05
18:71400099 A G 0.078777 1.1948e-05
18:71402499 C T 0.247221 1.8234e-05
18:71408658 T C 0.034913 -1.0114e-06
18:71410224 A G 1.070319 -1.1344e-05
18:71412693 T C 0.110205 1.7459e-05
18:71418462 G A 0.024734 2.9106e-05
18:71418796 T C 1.306168 -7.1358e-06
18:71419499 G T 0.106635 -9.9791e-06
18:71419531 C A 0.034097 9.0009e-07
18:71419663 A G 0.074721 4.5979e-06
18:71419856 C T 1.884042 -2.8239e-05
18:71425622 A G 0.047771 1.7881e-06
18:71425651 C T 0.020742 -1.2737e-05
18:71427847 C T 0.208059 3.9660e-05
18:71429999 A C 0.176026 1.0397e-05
18:71431348 T C 1.077054 3.3055e-05
18:71434228 G A 0.742508 -1.4375e-05
18:71435588 T G 0.064930 2.2288e-06
18:71435884 A G 1.581475 -1.3426e-05
18:71436246 T C 0.056087 3.3701e-06
18:71440818 A G 0.175903 1.0397e-05
18:71442075 C T 1.114941 1.6726e-05
18:71452662 G A 0.147359 1.4922e-05
18:71454838 A C 0.082442 6.7655e-06
18:71455438 G A 1.667035 1.4343e-05
18:71458785 G A 0.924130 -7.3648e-06
18:71460020 T C 0.421493 -7.6699e-06
18:71467330 C G 0.257829 -1.4779e-05
18:71472843 T C 1.047880 -2.3496e-05
18:71473286 C G 1.176026 -1.6353e-05
18:71473888 T C 1.626326 -1.4190e-05
18:71476081 A G 0.343134 2.4142e-06
18:71476133 A T 0.207236 1.7351e-05
18:71477757 G A 0.037238 -4.3442e-06
18:71478627 A G 0.423448 -5.7281e-05
18:71480220 G T 0.884746 2.0925e-05
18:71480827 T C 0.165129 1.4073e-05
18:71485328 A G 0.102569 -2.9004e-06
18:71487825 A C 0.448103 -2.7836e-05
18:71491549 C A 0.065630 8.7397e-06
18:71492461 C T 1.111909 3.4132e-05
18:71492813 G A 0.048145 -4.2736e-05
18:71493690 G A 0.831736 1.9738e-05
18:71494131 T G 0.346860 -1.0371e-05
18:71494492 G A 0.321766 7.4665e-06
18:71495173 T C 1.195660 -2.5663e-05
18:71495374 T G 0.070784 7.4308e-06
18:71496928 C T 0.281346 1.5581e-05
18:71498143 G A 1.739672 -1.9713e-05
18:71499534 A G 0.676585 2.7849e-05
18:71501303 C T 0.769835 -4.4215e-05
18:71502183 T G 1.047785 -2.1119e-05
18:71502913 A G 0.074830 3.8146e-06
18:71502988 C T 0.777050 -5.7306e-06
18:71503174 A G 0.061741 8.4954e-06
18:71503390 T C 0.811283 1.7011e-06
18:71505511 C T 0.504258 2.3049e-05
18:71507880 A G 0.529325 1.3504e-05
18:71508286 G A 0.152900 -6.6730e-06
18:71510261 C T 0.030738 -1.3305e-05
18:71510544 A G 0.409505 8.7058e-06
18:71511286 G A 1.229304 1.4288e-05
18:71513365 T G 0.063917 1.2044e-05
18:71515300 A C 0.045925 -4.7415e-06
18:71516658 G A 0.025189 5.8041e-06
18:71517597 T G 0.753125 1.1403e-05
18:71518649 G A 0.253447 1.5746e-05
18:71518679 A G 1.012542 3.0027e-05
18:71520185 T C 1.454604 1.3468e-05
18:71525005 A G 1.387763 1.2736e-05
18:71525648 T G 0.093271 -2.6645e-05
18:71527654 T G 0.272033 -1.2431e-05
18:71529005 T C 1.063998 2.2210e-05
18:71534332 A G 0.093040 1.6638e-06
18:71540954 T C 0.054533 2.1578e-05
18:71542665 T C 0.046788 -4.7633e-06
18:71543560 T C 0.074534 -8.8459e-06
18:71548520 A G 0.080154 2.1223e-05
18:71551663 T C 0.879939 -1.2129e-05
18:71553608 G A 1.864796 7.1191e-06
18:71554468 G C 0.038782 -6.4557e-06
18:71556264 A G 1.299994 -5.3892e-05
18:71556496 A G 1.276100 -3.8180e-05
18:71557811 C T 0.025913 -2.9879e-05
18:71558401 A G 0.763451 1.2956e-06
18:71559402 C A 0.505200 3.7249e-06
18:71560086 T C 0.245216 1.1818e-05
18:71560116 T C 1.941938 8.4911e-06
18:71563247 T C 1.950614 7.4766e-07
18:71563767 A C 0.466969 3.5687e-06
18:71563906 G C 0.043113 -3.6903e-05
18:71565892 C A 0.288764 2.1104e-06
18:71567213 T C 0.113673 -6.8863e-06
18:71567970 C A 0.050549 1.3261e-06
18:71573944 A C 0.186589 -8.9553e-06
18:71576631 G A 0.948295 3.2148e-05
18:71583800 A G 0.810409 2.9503e-05
18:71588662 C G 0.036708 -9.5673e-06
18:71591298 T C 1.416108 3.3700e-05
18:71594850 G T 1.522740 2.8232e-05
18:71596834 A G 0.158272 2.2553e-05
18:71598753 T C 0.026689 -4.3671e-06
18:71600538 T C 0.223681 -1.6186e-05
18:71601594 G C 0.637494 2.1849e-05
18:71609710 G A 0.178977 -4.4405e-07
18:71616874 C T 0.987359 2.8817e-05
18:71618328 A G 0.883318 3.5468e-05
18:71624992 C T 0.426331 1.0344e-05
18:71626568 T C 0.115271 -1.3820e-05
18:71633169 C A 0.195136 2.1490e-05
18:71634978 G A 0.078900 8.5004e-06
18:71636992 G A 0.403811 -2.3446e-06
18:71639652 A G 1.814342 -6.3740e-06
18:71641915 G T 1.759175 -3.1364e-05
18:71642414 C T 0.536240 -7.1964e-06
18:71642852 C A 0.807019 -2.1647e-05
18:71643807 T C 0.684677 1.8293e-05
18:71644370 A G 0.643573 -3.4244e-05
18:71644421 C T 0.262803 -1.4196e-05
18:71645145 C G 1.711855 -2.5011e-05
18:71646342 A G 0.049053 -1.1430e-05
18:71647316 T C 1.136010 -1.4378e-06
18:71647543 T C 1.567454 5.4577e-06
18:71648011 G A 1.089905 1.3821e-05
18:71652376 C T 0.026451 -1.8420e-06
18:71653851 A G 0.715690 2.6197e-07
18:71654492 C T 0.104630 -1.8970e-05
18:71654760 C T 0.776720 4.2472e-06
18:71659838 T C 0.122819 1.3206e-05
18:71661668 T C 0.370961 -3.4198e-06
18:71675184 T C 0.056294 7.4518e-06
18:71676193 G A 0.361527 -6.6155e-06
18:71685112 A G 0.020957 5.5441e-06
18:71685901 A G 0.045537 2.2997e-05
18:71690420 G A 0.025193 -7.2307e-06
18:71693583 T C 0.559227 -1.2707e-05
18:71697824 G C 0.030092 1.6866e-05
18:71703172 A G 0.031227 -1.1814e-05
18:71703703 C T 0.469400 -1.1638e-06
18:71717228 G A 0.040638 1.6960e-05
18:71718901 G A 0.212802 -7.6995e-06
18:71731434 A G 0.082293 -2.0979e-05
18:71736775 T C 0.061095 1.5127e-05
18:71738480 A C 0.141286 8.0900e-07
18:71740743 G A 0.193542 2.9378e-06
18:71746335 A C 0.193977 -1.3348e-05
18:71749359 A G 0.372403 2.6570e-06
18:71751199 A C 0.275804 1.5087e-05
18:71761966 A G 0.031782 -9.9426e-06
18:71779829 T C 0.065270 1.0887e-05
18:71782222 T C 0.096487 -1.3366e-05
18:71797030 T C 0.032934 -1.5391e-05
18:71802093 C A 0.275841 2.8873e-06
18:71804961 G A 0.061326 1.4081e-05
18:71815050 A C 0.156878 1.5583e-05
18:71816278 A G 0.062377 1.2014e-05
18:71820020 C A 0.169808 8.5092e-06
18:71823160 T C 0.063220 -9.9789e-06
18:71829217 T G 0.042671 1.7380e-06
18:71837113 T G 0.600358 -7.9911e-06
18:71838628 A C 0.037527 -1.1284e-05
18:71838859 C T 0.917877 5.7373e-06
18:71848469 A G 0.810456 2.3026e-05
18:71849739 T C 0.057348 -1.9511e-05
18:71856067 T C 0.968293 -2.1040e-05
18:71861841 A G 0.078274 1.1261e-06
18:71864104 G T 1.180242 -3.6968e-05
18:71868784 C T 0.160223 -1.9434e-06
18:71869587 G A 1.855712 -7.0931e-06
18:71870507 G A 0.082857 1.5632e-05
18:71872468 T C 0.528863 6.5492e-06
18:71872779 G A 0.030163 5.1087e-06
18:71877642 C T 1.011835 1.0531e-05
18:71878482 C A 0.276630 2.0874e-06
18:71882364 G T 0.023336 -1.3753e-06
18:71883232 A C 0.092961 1.5994e-05
18:71883530 A G 0.030734 8.0047e-06
18:71884579 G A 0.056767 -1.2163e-05
18:71888116 C A 0.761203 3.5765e-06
18:71888995 T C 0.062781 2.0186e-05
18:71889699 T G 0.032196 1.1473e-05
18:71890047 G A 0.767163 1.2364e-07
18:71890740 T G 0.255701 5.2860e-06
18:71890981 T C 0.053979 1.4590e-05
18:71891196 C A 0.071522 1.3440e-05
18:71891450 T C 0.086566 1.8144e-05
18:71891564 A G 1.151357 -4.2946e-06
18:71892417 A G 0.058916 1.9418e-05
18:71893294 G A 0.318931 -1.5520e-05
18:71894032 A G 0.023054 -4.9582e-06
18:71894252 C T 0.183900 -1.4401e-05
18:71897381 G A 0.230603 -1.4162e-06
18:71898752 T G 0.429041 -8.7678e-06
18:71899320 A G 0.145730 -1.1272e-05
18:71900701 C A 0.168992 1.1585e-05
18:71901344 G A 1.391037 6.0998e-06
18:71901606 A G 0.922596 2.2232e-05
18:71902732 G A 0.042358 -3.8328e-06
18:71908368 T C 0.143099 5.6054e-06
18:71909003 C A 0.410209 9.7456e-06
18:71909320 C A 0.348196 -6.4055e-06
18:71915587 G A 0.565316 1.3391e-05
18:71916636 A C 0.045558 2.4722e-07
18:71917519 A G 0.025288 1.3650e-05
18:71928150 T C 0.344303 -5.4068e-06
18:71936321 C T 0.067745 -2.2257e-05
18:71936464 A G 1.363665 -1.8764e-05
18:71938536 A G 0.275430 -8.8012e-06
18:71942770 T C 0.407275 -5.4894e-06
18:71942900 A G 0.237661 1.8761e-05
18:71945255 A G 1.372593 -1.1272e-05
18:71945298 C T 0.572170 1.2791e-05
18:71951713 T C 0.358916 -1.4025e-05
18:71955979 A G 0.644372 1.4568e-05
18:71962381 T C 0.051654 3.7364e-06
18:71967243 A G 0.063461 -5.1001e-05
18:71979840 C T 0.033532 -1.3848e-05
18:71986484 T C 0.023823 -8.7857e-06
18:71990033 T G 1.155681 -2.3334e-05
18:72017021 T C 0.108893 -8.4831e-06
18:72032052 T G 0.061258 -7.2516e-05
18:72033902 A C 0.832508 3.4719e-05
18:72034455 T C 0.400985 -7.6008e-07
18:72037334 C T 0.124206 2.1727e-05
18:72038443 A G 0.052245 4.7893e-06
18:72038965 A C 0.052673 2.7917e-05
18:72045238 C T 0.218670 9.1736e-06
18:72045349 A G 0.222447 8.8361e-07
18:72045690 T C 0.105394 -2.2399e-06
18:72051960 T C 0.212390 9.1486e-06
18:72051996 A G 0.202300 -2.7554e-05
18:72055399 A G 0.061425 7.5090e-06
18:72055824 C T 1.027736 9.5432e-06
18:72058258 G A 0.024302 -4.4907e-06
18:72059510 G A 0.442249 -5.5099e-07
18:72061838 T C 0.276055 2.1688e-05
18:72063208 A G 0.395872 2.1301e-05
18:72069279 C T 1.588370 8.2774e-06
18:72069314 A G 0.058399 -1.4957e-05
18:72071804 A G 0.044269 1.6159e-06
18:72073120 A G 0.120041 1.5502e-05
18:72073329 C T 1.645171 -1.2761e-05
18:72073581 A G 1.923963 -1.9324e-06
18:72073644 A G 0.057637 4.9694e-06
18:72076210 C A 0.077366 8.1995e-06
18:72076567 C T 1.577725 6.9914e-06
18:72078264 C T 1.933605 8.3991e-06
18:72078352 T C 0.654823 2.3244e-05
18:72079175 A G 0.191026 1.8391e-05
18:72080772 A G 0.047662 -6.7764e-06
18:72083984 T G 0.365410 2.0760e-05
18:72085253 G A 1.625870 -2.0894e-05
18:72086601 C A 0.384241 5.8506e-06
18:72093115 A G 0.049624 -2.3485e-05
18:72093581 T C 0.043429 -4.2544e-05
18:72096822 T C 1.949264 9.2919e-06
18:72098204 T C 0.043875 -1.7100e-05
18:72098603 A G 0.040138 -1.5494e-05
18:72099323 A G 0.845067 1.9981e-06
18:72100196 A G 0.441124 -9.0158e-07
18:72102070 T C 1.213318 1.0093e-05
18:72103782 C T 0.749260 1.2969e-05
18:72104853 A C 0.777638 1.0160e-05
18:72110597 C T 0.252542 -2.0759e-06
18:72110822 G A 0.446645 -8.6011e-06
18:72111732 G T 0.793927 -1.1156e-05
18:72115737 C T 0.218411 -5.8374e-06
18:72116782 T C 1.531120 1.1734e-05
18:72116998 G T 1.347713 2.0629e-05
18:72119226 T C 0.030989 1.8640e-05
18:72119504 T C 0.101036 1.1131e-05
18:72120670 G A 1.560818 -3.9897e-06
18:72120901 T G 0.054397 -7.9932e-07
18:72122611 G A 1.033332 1.5623e-06
18:72127506 T C 0.402291 -1.0672e-05
18:72134639 T C 0.162913 1.8566e-05
18:72140107 C T 1.486144 -1.2411e-05
18:72140971 T C 0.702261 -1.9319e-05
18:72143063 T C 0.056233 7.2966e-06
18:72144483 C T 0.576617 8.7564e-06
18:72154720 C T 0.884678 -1.7705e-05
18:72156747 G T 1.552175 -1.0274e-05
18:72157504 A G 0.082962 -4.1283e-06
18:72164097 A G 0.670479 1.8374e-05
18:72168442 G A 0.101695 -1.8504e-05
18:72170359 C T 0.392683 5.6877e-06
18:72174456 T C 0.320909 4.8163e-06
18:72176083 C T 0.474520 5.4590e-06
18:72177465 G A 1.208494 -2.4429e-05
18:72185972 A G 1.963693 -2.4676e-05
18:72188347 C T 0.596523 -1.8477e-05
18:72196308 C T 1.335121 -7.5208e-07
18:72198733 A G 0.215600 3.9191e-06
18:72200532 A C 1.555575 5.0382e-05
18:72200582 A G 0.074177 -1.6894e-05
18:72201918 A G 0.237131 -5.1701e-06
18:72202263 T G 0.349022 -5.5776e-06
18:72210079 C T 0.420062 7.9343e-06
18:72210190 A G 0.966549 -9.6795e-10
18:72213416 C T 0.622895 2.9438e-05
18:72213818 G A 0.194640 -4.5450e-07
18:72223215 G A 1.439869 -4.6345e-06
18:72226539 C T 1.584375 5.2707e-06
18:72226809 A C 0.742215 -1.2492e-05
18:72230067 T C 0.992361 1.4406e-05
18:72230071 T C 0.114754 4.0840e-06
18:72231480 C T 0.531902 -9.7951e-06
18:72231977 T C 0.083751 7.1490e-06
18:72231992 A G 0.105021 -6.7479e-06
18:72235432 C G 1.775445 -6.4698e-06
18:72236483 C T 0.579765 3.0031e-05
18:72238005 T C 0.456987 -2.7027e-05
18:72238472 A C 0.306970 2.4048e-05
18:72238730 G T 0.800947 1.8967e-05
18:72239119 A G 0.035066 1.3434e-05
18:72241692 C T 1.160414 4.6393e-05
18:72242850 G A 0.043987 -1.1500e-06
18:72243047 C T 0.320137 1.9440e-05
18:72248639 A G 0.169325 9.5791e-06
18:72253738 A G 1.335851 9.6580e-06
18:72261785 C T 0.061027 -2.0643e-05
18:72263574 T G 0.278272 -1.2714e-05
18:72264473 T C 1.571378 2.2894e-05
18:72266148 T C 0.167196 -3.3953e-06
18:72267749 T C 1.249411 5.8029e-06
18:72268720 G T 0.058725 5.1503e-06
18:72273030 C T 0.293704 1.6282e-05
18:72274897 G A 0.047441 -8.3251e-06
18:72275265 T C 0.039190 3.5646e-06
18:72276359 A G 0.044643 3.1882e-06
18:72278330 A G 0.038435 8.7208e-07
18:72282412 C G 0.042131 -2.7117e-05
18:72334101 C T 0.264006 -2.2680e-05
18:72334601 A G 0.084622 4.8477e-06
18:72336515 C T 0.065593 -2.7303e-06
18:72338465 T C 0.074813 2.5070e-05
18:72342822 A G 0.049811 1.3223e-05
18:72342869 G T 0.331877 -1.4182e-05
18:72343156 G A 0.050161 3.7916e-06
18:72343181 G A 0.119752 -1.3265e-05
18:72344052 G A 0.030850 -1.1434e-05
18:72344509 A G 0.286520 1.7608e-05
18:72345890 C A 0.264561 -2.1752e-05
18:72369489 T C 0.045663 -5.0687e-06
18:72369638 T C 0.140249 -1.5180e-05
18:72373029 G A 0.066215 -1.1995e-06
18:72375509 G A 0.072297 -1.0035e-05
18:72379043 A G 0.023833 -5.8904e-06
18:72381941 T C 0.120289 -1.5134e-05
18:72387135 A G 0.615024 1.2805e-06
18:72387835 T C 0.062788 -3.4218e-06
18:72388872 A G 0.049039 -1.0271e-05
18:72390746 G A 0.206281 1.1898e-05
18:72391374 A G 1.443769 3.6520e-06
18:72393824 T C 0.445516 1.5962e-05
18:72404929 T C 0.027171 -1.2015e-05
18:72407295 T C 0.022357 8.8162e-06
18:72416178 T C 0.038139 1.1893e-05
18:72424335 C A 0.158952 -1.2859e-05
18:72429287 T C 0.264027 1.6284e-05
18:72440730 T G 0.041906 -9.1082e-06
18:72440801 C T 0.271670 -1.9488e-05
18:72441535 A G 1.604692 -1.7100e-05
18:72446264 A G 1.800825 -2.5054e-05
18:72447528 G A 0.039159 4.0621e-06
18:72455600 G A 0.040791 2.8582e-06
18:72457144 G A 0.023517 -8.6789e-06
18:72473939 A G 0.071400 6.0913e-06
18:72477871 C G 1.445159 3.3729e-05
18:72480223 T G 0.175312 -7.6667e-07
18:72481652 T G 0.061544 -8.4840e-07
18:72491636 G A 0.052979 -1.5007e-06
18:72495759 G A 0.433080 -1.1426e-05
18:72499829 C T 1.867903 1.4210e-05
18:72501185 T C 0.128367 -1.6105e-05
18:72503122 G T 0.128258 -1.7228e-05
18:72506194 A G 0.429302 -9.2353e-06
18:72516544 C T 0.396749 7.3747e-06
18:72516949 T C 1.418746 2.5586e-05
18:72519795 T C 0.165027 -2.6543e-05
18:72520920 T C 0.064049 6.7578e-06
18:72527791 A T 0.086447 8.3832e-06
18:72532359 G A 0.204411 3.7537e-05
18:72538266 T C 0.044653 1.6498e-05
18:72543772 G A 1.324190 -3.2227e-05
18:72545136 G A 0.030405 -1.7094e-05
18:72546030 G A 0.064790 1.6409e-06
18:72547406 C T 0.052143 1.2836e-05
18:72551017 G A 0.093662 -1.0205e-05
18:72563222 T C 0.060813 9.0792e-06
18:72576676 C T 0.022541 -4.9781e-07
18:72593197 A G 0.572112 -1.8736e-05
18:72607220 C T 0.253566 3.4863e-05
18:72610950 C T 0.046625 -5.1542e-06
18:72614974 T G 0.151003 1.2659e-05
18:72617000 C T 0.809433 1.5775e-06
18:72631878 C T 0.209045 4.3889e-06
18:72631930 G A 0.068741 -7.9409e-06
18:72636313 G A 0.053194 -1.2263e-06
18:72639642 G T 0.076360 -1.4804e-05
18:72647280 A G 0.276188 2.7018e-05
18:72651541 G C 0.048413 3.0119e-06
18:72656554 A C 0.478885 -2.5412e-05
18:72659249 T G 0.082616 1.2566e-05
18:72665635 G A 0.047264 -8.9387e-06
18:72671942 G A 0.044592 5.0127e-06
18:72688276 A G 0.064450 1.6728e-05
18:72688338 A G 0.105055 1.3258e-05
18:72692092 T C 0.052939 -9.7406e-07
18:72702201 A G 0.033451 -1.6781e-06
18:72703206 G A 0.023649 -1.9387e-05
18:72718491 T C 0.340608 6.6635e-06
18:72728971 C T 1.968249 -6.0112e-06
18:72739362 G A 0.107849 -7.8265e-06
18:72739928 G A 1.607433 7.2965e-06
18:72741370 T C 0.086468 -7.3026e-06
18:72747389 T C 0.029827 -1.4427e-05
18:72749627 A G 0.040988 -2.3971e-05
18:72755403 T C 0.080168 2.0982e-05
18:72761148 A C 0.282474 -2.5914e-05
18:72762591 C G 0.344623 -1.8475e-05
18:72766219 G C 0.059544 1.0214e-05
18:72767766 C A 0.099537 7.1006e-06
18:72772171 G T 0.332129 -2.8843e-05
18:72774331 A C 0.217582 -2.4211e-05
18:72781452 T C 0.030415 -1.0649e-05
18:72785770 A G 0.028321 -1.6211e-05
18:72786261 G C 0.053683 8.3480e-06
18:72787046 G A 0.020688 1.5130e-05
18:72787968 A G 1.130995 4.5190e-06
18:72788439 A G 0.229862 -5.7784e-05
18:72788626 G A 0.271313 -3.6330e-06
18:72790469 G A 0.035120 3.4322e-05
18:72795894 T C 0.030275 1.7189e-06
18:72796069 A G 0.040176 -2.0699e-05
18:72800494 C T 0.114061 -9.9688e-06
18:72801559 C T 0.084948 7.4160e-06
18:72813225 A G 0.054870 -1.0289e-05
18:72813963 T C 0.049049 -2.0771e-05
18:72815135 A G 0.130822 3.2790e-06
18:72815236 T C 1.665780 3.9689e-06
18:72815345 A G 0.058620 -7.3240e-06
18:72816489 A C 0.030867 -1.3215e-05
18:72819403 A G 1.753591 -3.7658e-05
18:72820191 A G 0.103844 -7.5219e-06
18:72821285 T C 0.115764 4.0171e-05
18:72821740 C T 0.056587 -2.9247e-06
18:72821944 A G 0.043953 -1.2592e-05
18:72823741 C A 0.488425 -6.8277e-06
18:72830226 C T 1.736293 -8.0011e-06
18:72832533 G T 0.088939 -6.7469e-06
18:72834897 A G 0.096558 -9.6391e-06
18:72835488 A G 1.638507 -2.4326e-06
18:72835841 C T 1.076377 1.5999e-05
18:72837415 G A 0.115482 4.1417e-06
18:72840059 T G 0.047931 9.2139e-06
18:72840592 G A 0.517633 3.5468e-05
18:72841779 A G 0.033859 -1.0487e-06
18:72851645 T C 0.094651 -4.7554e-06
18:72852253 G A 0.048770 1.2654e-05
18:72852546 G A 0.031187 -1.3253e-05
18:72854789 T C 0.052697 1.9632e-05
18:72857946 A G 1.014572 4.9247e-05
18:72865316 T C 0.065389 7.8141e-06
18:72866273 G T 0.999504 3.6538e-06
18:72866376 G A 0.302479 2.8282e-06
18:72868085 C T 0.049029 -4.5311e-06
18:72869312 C G 0.103752 -8.1917e-06
18:72869656 G A 0.259648 -2.4833e-05
18:72870210 G C 0.022779 -3.0117e-06
18:72871256 A G 0.026107 7.3633e-06
18:72871748 T C 0.076367 1.8413e-05
18:72872527 G A 0.492233 -6.7836e-06
18:72880064 T C 0.091255 1.0101e-05
18:72881860 T G 0.288336 1.7605e-05
18:72883234 T C 0.184478 7.4337e-06
18:72885195 A G 0.041022 1.1576e-05
18:72885524 C T 0.100091 1.5093e-05
18:72887394 G A 0.054826 -6.9957e-06
18:72887719 T G 1.429044 8.6261e-06
18:72888998 A G 0.090738 5.4839e-06
18:72889915 G A 0.042532 2.1520e-06
18:72890635 C T 0.115203 5.1251e-07
18:72893133 T C 0.443616 8.8005e-06
18:72893748 T C 0.109719 -1.7021e-05
18:72895189 T C 0.088725 -1.2938e-05
18:72895932 G A 1.408985 7.3310e-06
18:72896022 C G 0.048549 7.4519e-06
18:72899630 T C 0.027423 -7.7243e-06
18:72902550 C T 0.062836 1.4731e-05
18:72903636 T C 1.274964 1.7013e-06
18:72906037 C T 0.200440 1.1610e-05
18:72909795 C T 1.014769 2.1901e-05
18:72910687 C T 0.846348 8.5775e-06
18:72911962 C T 0.027549 -5.6966e-06
18:72912389 A G 0.023544 7.4702e-06
18:72913537 A C 0.093176 -1.1964e-06
18:72915964 G A 0.807869 1.0410e-05
18:72920065 A G 0.825936 -4.3560e-06
18:72922457 T C 0.127578 5.9271e-06
18:72922551 C T 0.055115 1.2910e-05
18:72924699 G A 0.248228 -1.0436e-06
18:72927145 A G 0.221277 -1.5075e-05
18:72928735 G T 0.668650 -5.8907e-06
18:72940802 T C 0.044742 -1.0911e-07
18:72940913 G A 0.116699 1.7322e-05
18:72941366 C T 0.597685 2.1834e-05
18:72946298 A C 0.195507 -1.9189e-05
18:72947246 C T 0.061863 2.7397e-06
18:72948852 A G 0.075908 7.1904e-06
18:72948966 G A 0.803456 -8.1582e-06
18:72949694 C A 1.145329 -1.3873e-05
18:72951181 A G 0.074735 3.2259e-06
18:72955102 G A 1.561015 -5.6931e-05
18:72956116 T C 0.060745 1.8741e-05
18:72965584 A G 0.052741 1.6318e-05
18:72970201 A G 0.308320 -3.0964e-05
18:72975955 G A 1.201365 -2.0320e-05
18:72979984 T C 0.193399 -1.1702e-05
18:72980873 C T 1.246970 -1.1865e-05
18:72985545 T A 0.084373 6.5430e-06
18:72986176 A G 0.075513 -5.5411e-06
18:72987524 C T 0.881275 8.8383e-06
18:72987966 A G 0.344667 -8.7901e-06
18:72988905 T G 0.734222 1.3551e-05
18:72990273 T G 1.126915 1.7268e-05
18:72991193 T C 0.056141 -2.0487e-05
18:72996833 G A 0.650257 1.5105e-05
18:72997677 T C 0.614800 1.9909e-05
18:72998004 C T 0.802820 1.7226e-05
18:72998526 A G 0.148453 3.6716e-06
18:72998899 A G 0.073341 -1.1387e-05
18:73000005 A G 0.080712 -1.8932e-05
18:73003736 T C 0.079413 2.2431e-05
18:73006684 G A 1.830192 8.6913e-06
18:73007355 G A 0.194592 4.7346e-06
18:73008577 G A 0.029561 2.2339e-06
18:73010265 T C 0.068275 -2.5346e-05
18:73012318 C A 0.165973 -1.4118e-05
18:73017234 A G 0.075534 -1.0745e-05
18:73017380 T C 0.703107 2.2015e-05
18:73023660 T C 0.174465 1.3613e-06
18:73025017 G A 0.076105 1.3159e-05
18:73036035 A G 0.128173 9.1764e-06
18:73047983 A G 1.453910 8.4591e-06
18:73048831 A G 0.057399 -3.5691e-05
18:73049222 T C 0.084826 -2.6813e-06
18:73051394 A G 0.148086 -2.5355e-06
18:73063214 C T 1.075860 1.3239e-05
18:73064202 T C 0.091255 -8.8677e-06
18:73067594 T C 0.456192 -3.7829e-05
18:73068073 G A 0.091414 -5.7679e-06
18:73070279 C A 1.846773 -1.0003e-05
18:73075932 A G 0.142361 4.5654e-05
18:73076464 A C 1.556286 1.9021e-05
18:73079722 A G 1.890567 -1.9517e-05
18:73080300 A G 0.365872 -6.4191e-06
18:73080819 T C 0.313569 4.5401e-06
18:73082651 C T 0.190971 1.9984e-05
18:73083617 T C 0.113551 -2.9848e-07
18:73084840 T G 0.450833 -1.5305e-05
18:73088743 A G 0.128214 -4.9722e-07
18:73090985 T C 0.119813 1.6137e-06
18:73093961 T C 0.334458 -2.0669e-05
18:73097530 T C 0.056991 -1.8350e-05
18:73098790 C T 0.343226 9.7372e-06
18:73098947 A G 0.057862 1.5092e-05
18:73099691 A G 0.399823 -7.2183e-06
18:73101369 C T 0.695053 5.6960e-06
18:73102059 T C 0.034804 -1.7888e-05
18:73103608 T C 0.073062 -8.4988e-06
18:73104927 G C 0.166605 -2.1840e-05
18:73108338 T C 0.426059 1.5945e-05
18:73109457 T C 0.032795 -1.1149e-05
18:73114340 C T 1.205791 3.3274e-06
18:73118476 C A 0.039506 9.2675e-06
18:73123275 T C 0.176753 6.6042e-05
18:73125475 G A 0.070121 1.9039e-05
18:73127779 C G 0.101084 1.1911e-05
18:73129588 T C 0.033454 2.3489e-05
18:73137450 G A 0.714177 -3.1547e-05
18:73143478 G A 0.130210 7.3769e-06
18:73150928 A G 0.034066 5.4864e-06
18:73160449 G A 0.656672 -5.1822e-06
18:73172422 G A 0.041291 -8.5766e-06
18:73175763 A G 0.724084 -8.7311e-07
18:73188712 G T 1.596679 3.1188e-06
18:73189306 T C 0.259165 -2.2352e-05
18:73191145 A G 0.090303 -9.7959e-06
18:73192446 T C 0.632119 -2.3437e-05
18:73192477 T C 0.100261 1.1770e-05
18:73210566 C T 0.153675 1.1499e-04
18:73215582 G T 0.029408 1.6509e-05
18:73223242 T C 0.020702 -5.8094e-06
18:73233986 C A 0.832630 3.6477e-05
18:73239619 T G 0.072253 -1.8144e-06
18:73243943 A G 0.039387 9.7418e-06
18:73247594 T C 0.164167 4.6314e-05
18:73249775 C T 0.062961 9.0957e-06
18:73252679 G A 0.075745 -2.1326e-06
18:73257209 G A 1.926346 -8.2756e-07
18:73267453 G A 0.153074 2.6666e-05
18:73272169 A G 0.035219 1.1850e-05
18:73273143 C A 0.052854 1.7190e-06
18:73274866 T C 0.036976 2.4594e-05
18:73278094 T C 0.021837 1.9375e-05
18:73281420 A G 0.133582 6.7416e-06
18:73285751 A G 0.677061 -2.8461e-05
18:73289916 A G 0.104640 5.4224e-06
18:73290456 A G 0.040026 1.4586e-06
18:73299345 T C 0.452149 3.5664e-06
18:73301247 C T 0.053221 -7.0136e-07
18:73305471 C T 0.329708 -1.7553e-05
18:73305577 C T 1.914875 1.7806e-05
18:73311477 G A 1.298538 2.2548e-05
18:73315887 A C 0.132070 2.5944e-05
18:73323916 A G 0.084686 -2.7937e-07
18:73326460 A G 0.112483 -2.0440e-05
18:73330298 T C 0.043083 -2.9350e-05
18:73337998 G A 0.021116 1.0269e-05
18:73340707 T C 0.065345 3.9779e-06
18:73342167 A G 0.022983 -1.3207e-05
18:73345607 T A 0.103548 1.6373e-05
18:73350421 G A 0.115441 8.4689e-06
18:73350978 G A 0.232633 -4.0150e-05
18:73352085 A G 0.045034 1.4755e-06
18:73353463 A G 0.289447 -1.3839e-05
18:73356602 T A 0.032778 7.7236e-06
18:73359444 T G 0.568124 -1.6745e-06
18:73362889 T C 0.139831 2.6355e-05
18:73363098 T G 0.044534 -1.3417e-05
18:73365453 T C 0.043154 2.7752e-05
18:73366794 C A 0.348920 -8.1914e-06
18:73369072 T C 0.040866 8.2823e-06
18:73370177 T C 0.118100 1.1198e-05
18:73371674 A C 0.035039 9.4327e-07
18:73378588 G A 0.039489 -1.0513e-05
18:73378887 C T 0.988777 -4.0698e-06
18:73378941 T C 0.281852 2.7365e-06
18:73379037 T C 0.104949 4.1292e-06
18:73380315 A C 0.033230 8.8243e-06
18:73384142 C T 0.113153 6.2822e-06
18:73390999 G A 0.141201 -1.1155e-07
18:73391788 A G 0.533177 1.5279e-05
18:73400644 T C 0.042875 8.7884e-06
18:73400861 T C 0.111932 -6.8854e-06
18:73408347 A G 0.043790 -1.5197e-05
18:73410170 T C 0.402270 1.0900e-05
18:73411143 C T 0.046085 8.1536e-06
18:73411316 G A 0.114883 7.2146e-06
18:73418328 T C 0.060636 2.5634e-06
18:73418383 T C 0.165568 -1.4273e-05
18:73422776 T G 0.066796 1.6986e-05
18:73430995 T C 0.079131 -4.3270e-07
18:73435422 T C 1.859876 -1.1476e-05
18:73441984 A G 0.160040 7.1002e-06
18:73443995 G A 0.043028 -6.1660e-06
18:73451915 A G 0.024305 6.7631e-06
18:73452801 G A 1.894201 -8.7484e-06
18:73453920 T C 0.029242 -1.9175e-05
18:73456000 G A 0.056379 -3.3937e-06
18:73468944 T G 0.025556 7.6602e-07
18:73470471 G A 0.061680 7.4875e-06
18:73472400 G A 0.026967 -1.8613e-05
18:73480136 A G 1.495120 -1.2866e-05
18:73481577 C T 0.901490 -1.2570e-06
18:73486346 A G 0.049165 1.0179e-06
18:73486706 C T 0.766408 -3.4609e-06
18:73488628 G A 0.087834 1.1169e-05
18:73493020 T G 0.520900 -4.7533e-06
18:73493994 A G 0.253362 -1.3650e-05
18:73494104 T C 0.243645 7.1885e-06
18:73497013 C A 0.112446 -1.8072e-05
18:73501108 G A 0.062224 -1.0863e-05
18:73508200 C T 1.443068 -2.4243e-06
18:73516216 C T 0.090459 -4.0060e-06
18:73516816 C T 1.333353 -1.9134e-06
18:73516817 A G 0.091544 1.5867e-05
18:73518619 G A 1.441780 -1.7712e-05
18:73518985 T G 1.033434 -1.1539e-06
18:73520610 C T 0.050821 3.1014e-06
18:73521377 C T 0.412895 -2.7610e-06
18:73522705 T C 0.048464 4.6095e-07
18:73525270 G A 1.537485 5.7854e-06
18:73526221 T C 0.047533 8.5736e-06
18:73526673 G A 0.048764 1.2529e-05
18:73526775 T A 0.179052 1.7943e-05
18:73526880 A C 1.548296 -5.7955e-06
18:73527405 C T 1.963520 -2.0175e-06
18:73527636 T C 1.158796 -1.7539e-05
18:73530634 G A 0.029147 -2.3088e-05
18:73531933 T G 1.787742 2.3633e-05
18:73535488 C T 0.775432 2.4887e-05
18:73544968 T C 0.813251 -1.1715e-05
18:73548411 C T 0.350518 5.7708e-06
18:73550547 C A 0.020712 -1.1717e-05
18:73557487 C A 0.147505 3.0538e-07
18:73565887 C T 0.550241 -2.1484e-05
18:73565999 G A 0.275940 1.3977e-05
18:73574147 A G 0.066382 1.3904e-05
18:73575051 G A 0.066008 1.2098e-05
18:73578787 C A 0.069822 -2.2823e-05
18:73582290 T C 0.104303 1.9149e-05
18:73582588 A G 0.146638 1.6929e-05
18:73584041 A G 0.091285 -1.1969e-05
18:73591338 G T 0.819701 3.2104e-05
18:73592876 T C 0.060401 2.2641e-05
18:73593143 A G 0.038649 -1.8756e-05
18:73594467 A C 0.449667 -7.9929e-05
18:73598902 T G 0.073055 2.2049e-05
18:73600247 C T 0.338333 -2.7611e-05
18:73600456 T C 0.055081 2.2534e-07
18:73600653 T C 0.022605 -1.1327e-06
18:73602051 G A 1.080396 8.7311e-05
18:73611978 C T 0.185250 3.0780e-05
18:73612099 T C 0.075877 1.0557e-05
18:73612858 T C 0.836550 -2.4375e-04
18:73613344 A T 0.261168 -2.3959e-05
18:73613670 A G 0.422513 -4.1937e-06
18:73614805 G A 0.044762 -9.2984e-06
18:73619860 C T 0.300170 1.9444e-05
18:73634946 A G 0.514815 1.2159e-05
18:73636305 G A 0.527244 2.5936e-05
18:73639287 T C 0.277154 3.4211e-05
18:73643023 A G 0.387719 -3.1474e-05
18:73646560 T C 0.046506 1.3732e-05
18:73658541 A C 0.108896 -2.5455e-06
18:73661225 A G 0.284028 2.7889e-05
18:73674222 G A 0.816838 9.5421e-06
18:73685460 A G 0.046819 -7.4676e-06
18:73693542 A G 0.067956 -2.6982e-05
18:73694295 T C 0.047176 -9.3168e-06
18:73694904 T G 0.548884 -2.0660e-05
18:73699416 C G 1.663350 -3.2024e-05
18:73703866 A G 0.069363 3.8713e-06
18:73708007 C T 0.146189 -2.8641e-05
18:73708862 A C 0.044585 -1.6742e-05
18:73710548 G A 0.810280 4.1935e-06
18:73716244 A G 0.057651 5.4784e-06
18:73718491 T C 0.100682 1.9225e-05
18:73719331 T C 0.533334 -1.3359e-05
18:73727649 A G 0.973706 5.9148e-07
18:73730213 C T 0.206920 2.1997e-06
18:73730560 T C 0.054326 -1.3132e-05
18:73742753 G C 0.058521 7.0862e-06
18:73743388 A G 0.504690 1.3438e-05
18:73745349 C T 0.433484 2.7615e-05
18:73747160 A G 1.489160 -8.9399e-06
18:73748798 T C 1.933819 2.3669e-05
18:73752499 A G 0.667593 -5.1313e-05
18:73754405 T C 1.925445 2.4820e-05
18:73755205 G A 0.057420 1.7193e-05
18:73755357 T C 0.340462 3.6115e-06
18:73757425 G A 0.057627 -5.7558e-06
18:73757789 A G 1.578990 1.4023e-05
18:73758784 A G 0.040988 -1.7218e-05
18:73758973 A C 0.040577 -1.6082e-05
18:73761639 C T 0.141276 -1.5452e-05
18:73769749 G A 0.648105 7.8097e-05
18:73770509 T C 0.082979 4.2824e-06
18:73770811 T C 0.139835 2.4062e-05
18:73771458 T C 0.336559 1.3296e-05
18:73772118 C T 0.064080 -1.6736e-05
18:73773034 T C 0.066453 4.6215e-05
18:73773096 G A 1.844965 1.3943e-05
18:73776776 T C 0.310509 2.7204e-06
18:73784370 A G 0.879058 -4.7521e-05
18:73785500 G A 0.447818 -1.8399e-05
18:73787298 C T 0.431890 -4.1379e-05
18:73789001 G C 0.030197 1.1847e-05
18:73800017 T C 0.074759 7.2207e-06
18:73805342 C A 1.461835 -3.8153e-05
18:73806904 A C 0.073518 -2.2707e-06
18:73807840 A G 0.026597 1.6297e-05
18:73812477 T C 0.023428 -1.5251e-05
18:73812794 G A 0.327192 -1.0185e-05
18:73814961 A G 0.079981 2.5529e-05
18:73815059 A G 1.839056 -5.6025e-07
18:73822521 A G 0.389783 5.2127e-06
18:73825943 C A 0.027175 -5.8973e-06
18:73829526 A G 0.115859 -2.8586e-05
18:73832081 A G 0.101930 -7.7650e-06
18:73833744 C G 0.667749 -2.6289e-05
18:73834371 G T 0.353514 -6.0727e-06
18:73835213 C G 0.157425 2.5332e-05
18:73844914 A G 1.333931 -4.3052e-05
18:73849418 A G 0.059188 2.3340e-06
18:73854445 G A 0.240990 -4.5560e-06
18:73862720 G A 0.060435 9.4365e-06
18:73865727 T C 0.139321 2.5374e-06
18:73867730 A G 0.429853 -2.1559e-05
18:73878489 C A 0.293938 -1.0974e-05
18:73885597 C G 0.104164 -7.9510e-06
18:73888393 A G 0.888646 4.6961e-05
18:73893992 T C 0.640839 -2.7046e-06
18:73900094 G C 0.999830 -6.5530e-05
18:73900885 C T 0.061992 -5.5060e-06
18:73905874 A G 0.023955 9.1809e-06
18:73906940 A G 0.061527 3.9783e-06
18:73915191 T C 1.104582 -4.2772e-05
18:73917143 T C 0.210429 3.1850e-06
18:73919902 C T 0.035644 -1.6635e-05
18:73927488 G A 0.116611 -7.4694e-06
18:73927614 A C 0.050583 -2.4011e-05
18:73939652 C T 0.262585 2.5877e-05
18:73941774 T G 0.157983 -3.2513e-05
18:73946586 C T 0.025601 1.6447e-05
18:73955305 C T 0.090513 4.2589e-06
18:73962969 A G 1.888272 -1.8254e-07
18:73971950 T C 1.356536 6.8063e-06
18:73972987 C T 0.083751 2.5446e-05
18:73985827 A G 0.319760 -1.9079e-05
18:73989189 T G 0.056634 -1.5842e-05
18:73992392 C T 1.351399 -1.2172e-05
18:73993545 A G 1.314093 -6.3345e-06
18:73996432 A G 0.048529 2.5314e-05
18:74007755 A C 1.933802 6.3379e-06
18:74010296 A G 0.539086 7.1112e-06
18:74014086 T C 0.059776 1.6054e-05
18:74023577 A C 0.048260 -2.6951e-05
18:74026188 G A 0.056835 -1.0756e-05
18:74028404 G A 0.795684 -8.3803e-06
18:74029649 T C 0.521682 5.5069e-06
18:74031955 G T 0.387634 -1.4563e-05
18:74033720 T C 0.312280 -7.7761e-06
18:74040746 C A 0.332105 -1.0331e-05
18:74050217 T C 0.034597 3.6894e-06
18:74051905 G A 0.054849 6.8619e-06
18:74052882 C T 0.156688 -6.3836e-06
18:74053266 A C 1.926730 1.6983e-05
18:74053717 A G 0.093519 -1.3173e-05
18:74054590 A G 0.038683 1.9184e-06
18:74060109 A G 0.021436 1.7182e-05
18:74060265 G A 1.927638 1.4856e-05
18:74061486 A G 0.400458 -9.3740e-06
18:74064965 T G 0.070859 -1.2422e-05
18:74066688 A G 0.304271 -1.1765e-05
18:74069122 T C 1.237818 3.1633e-05
18:74069630 T C 0.030775 1.6090e-05
18:74069791 T C 0.090874 7.1526e-06
18:74069883 A G 1.738832 1.2642e-05
18:74070562 C T 0.311369 1.9274e-05
18:74071078 C T 0.154328 -3.5837e-06
18:74073999 T C 0.115961 -1.9595e-05
18:74074237 C T 0.040431 1.1651e-05
18:74078079 C T 0.443480 1.3853e-05
18:74078911 G C 1.270187 2.7410e-06
18:74080670 C T 0.021942 -1.3714e-05
18:74081272 A G 1.797187 7.8116e-06
18:74082038 A G 0.110164 1.2888e-05
18:74082584 A G 0.571384 3.0021e-05
18:74082657 A G 0.095130 8.9668e-06
18:74084827 T G 0.020096 2.3320e-06
18:74086331 C T 0.093087 -1.0699e-05
18:74086357 A G 0.067701 6.8986e-07
18:74087050 A G 0.414404 -1.2382e-05
18:74087104 T C 0.100591 3.4062e-05
18:74088737 A C 0.039645 -2.1181e-06
18:74090931 T C 0.021942 -1.7483e-05
18:74091242 A G 0.019984 -1.7390e-05
18:74091718 A G 0.155773 -9.5225e-06
18:74092242 G A 0.047040 9.7560e-06
18:74093172 A G 0.159132 -1.6597e-05
18:74093322 C T 0.856473 -3.9645e-05
18:74096008 A C 0.317336 -7.5828e-06
18:74096061 C T 0.363455 -1.1719e-05
18:74097875 C T 0.927737 1.3630e-05
18:74097959 G A 1.274491 -2.0380e-05
18:74098782 T C 0.046054 7.4750e-06
18:74099301 G A 0.063764 -2.6804e-06
18:74099430 C T 0.164378 -1.9287e-05
18:74100394 T C 0.056400 -4.2770e-05
18:74101941 A G 0.804602 -3.4659e-06
18:74102947 T C 0.732648 2.3462e-05
18:74107965 G C 0.132205 -3.1384e-05
18:74107976 C G 0.109705 -3.3462e-05
18:74108957 T C 1.262674 -8.3672e-06
18:74117767 T C 1.171205 -1.9391e-05
18:74128178 G T 0.173367 -5.3317e-06
18:74129718 T C 0.032244 2.5815e-06
18:74134573 G A 0.046125 1.0220e-05
18:74147231 G A 0.045993 1.0501e-05
18:74149526 C T 0.716489 1.3390e-05
18:74150026 C T 0.156341 1.9721e-05
18:74150646 G A 0.026692 -2.4885e-05
18:74156967 T C 0.032669 7.6620e-06
18:74157596 A G 0.138747 -2.9133e-05
18:74161281 T C 0.339391 -2.2839e-05
18:74173438 C A 0.142075 3.4648e-05
18:74178139 G T 0.194541 -2.1595e-05
18:74179590 C T 0.823651 -3.4205e-06
18:74179944 A G 0.045326 -9.4290e-06
18:74184984 T G 0.027372 -1.7679e-05
18:74186014 G C 0.379866 -9.9715e-06
18:74187439 G T 0.302125 -5.4798e-05
18:74188768 G A 0.334900 8.9647e-06
18:74193513 T C 0.071491 7.7669e-06
18:74193697 G A 0.200936 4.7245e-05
18:74195213 G A 0.263462 1.9178e-05
18:74196618 T C 0.054972 7.5191e-06
18:74197366 A G 0.222668 9.6190e-06
18:74197470 C T 1.304230 3.4226e-05
18:74198976 T C 0.388158 6.8945e-06
18:74202656 A C 0.310380 -3.0474e-05
18:74204579 A G 0.045479 -1.5772e-05
18:74208573 A G 1.936223 1.2489e-05
18:74209002 G A 0.483785 8.6117e-06
18:74211067 T C 0.570235 9.8844e-06
18:74212292 C T 0.325723 -1.4229e-05
18:74214523 A G 0.083945 6.0885e-06
18:74214687 A G 1.639622 -5.2905e-08
18:74217633 A G 0.182417 -1.9993e-05
18:74219235 G A 0.319614 -6.0012e-06
18:74221536 G A 0.239946 1.3945e-05
18:74226146 C T 0.228380 -2.1870e-05
18:74227171 C T 0.548147 -2.3073e-05
18:74233066 T C 1.831151 -1.8592e-05
18:74233558 A G 0.068394 5.8290e-07
18:74234092 T C 0.092574 2.0447e-05
18:74237615 T C 1.795351 -2.0498e-05
18:74245510 G A 0.154967 -1.0194e-06
18:74246616 C G 0.059487 -2.9478e-06
18:74248237 G A 1.374361 9.5557e-07
18:74252603 G C 1.616959 1.0170e-06
18:74256556 A G 1.143660 -2.1437e-05
18:74260605 T C 0.036422 -1.6824e-05
18:74261784 T C 0.075432 3.5952e-06
18:74263632 A G 0.172385 1.8188e-05
18:74265257 A G 0.100162 7.1767e-06
18:74266191 G A 1.909283 -1.3257e-05
18:74267140 A G 0.222546 -6.4859e-06
18:74268809 T C 0.028253 7.5674e-06
18:74269460 G A 0.970643 -2.9816e-07
18:74270848 C T 0.022639 6.2421e-06
18:74271486 T C 0.462457 9.5200e-06
18:74273830 C T 0.871738 1.5588e-05
18:74277880 G T 0.677377 9.1832e-06
18:74280089 T C 0.153376 -2.1858e-06
18:74281791 A G 0.038112 -2.8387e-05
18:74282484 C T 0.268137 1.2016e-05
18:74282531 A G 0.021677 -4.1752e-06
18:74283359 T C 0.633594 9.7380e-07
18:74284915 G A 1.558346 4.6456e-06
18:74286303 T C 0.570038 4.0079e-06
18:74287161 A G 0.249064 -2.2780e-05
18:74287847 G A 0.367388 -2.3042e-05
18:74290393 T G 0.207206 1.8619e-05
18:74291344 T C 0.183397 2.4042e-05
18:74291756 A G 0.818915 -3.9685e-05
18:74291820 C T 0.288567 3.2913e-07
18:74293754 T C 0.053330 1.2432e-05
18:74294966 T C 0.025866 5.1808e-06
18:74295221 A G 0.050719 -8.3729e-06
18:74295607 G A 0.414224 1.4071e-06
18:74296128 G A 1.405918 -4.4828e-05
18:74296190 T C 0.578153 2.4454e-05
18:74296852 A G 0.889730 -3.1070e-05
18:74299559 T C 0.182074 1.0397e-05
18:74299883 T G 0.885732 -3.4587e-05
18:74301852 C G 0.875719 -1.1582e-05
18:74302411 C T 1.175502 1.9519e-06
18:74302463 C G 0.868019 -7.2734e-06
18:74303494 A C 0.337157 7.4292e-06
18:74304743 T C 1.269382 -4.1802e-06
18:74307667 C T 0.133477 6.7243e-06
18:74310742 T G 0.927550 -5.1668e-06
18:74310918 A C 0.469617 1.6346e-05
18:74313334 T C 0.457042 -8.7039e-06
18:74318610 G A 0.136833 -4.5120e-06
18:74326073 T C 0.031125 -2.7870e-06
18:74330000 A G 0.222688 -9.5051e-06
18:74331190 T G 1.059932 2.4942e-05
18:74331360 G T 0.134174 -5.3740e-06
18:74333986 T G 0.148059 1.3469e-05
18:74335183 G A 0.139960 6.6845e-06
18:74335699 A C 1.030255 1.2519e-06
18:74335739 T C 0.319362 -2.6567e-05
18:74338126 A G 0.340649 3.5445e-06
18:74339231 G A 0.830053 -1.7444e-06
18:74343795 A C 1.722527 -1.7196e-05
18:74346698 A C 0.111783 5.8981e-07
18:74347150 A C 0.060282 -2.2076e-06
18:74348362 A G 0.341390 2.1084e-05
18:74348412 C T 0.029980 6.2482e-06
18:74350464 A G 0.024955 -1.6217e-05
18:74351380 T C 0.076231 -2.9579e-05
18:74352588 A G 0.340329 -2.3345e-05
18:74352728 T C 0.561549 -4.0620e-05
18:74352907 A G 0.189537 3.6369e-06
18:74356573 T C 0.278156 -2.5230e-06
18:74363032 A G 0.166479 -5.2297e-06
18:74370055 A G 0.100791 -2.8476e-05
18:74372108 C A 0.923218 7.2365e-06
18:74378217 T C 0.839828 -2.3759e-05
18:74379542 A C 0.111888 -9.5945e-06
18:74383161 C T 0.254756 1.7922e-05
18:74383290 G A 1.650393 6.7800e-05
18:74391766 A G 0.260168 5.1771e-05
18:74391905 C T 0.741549 2.6172e-06
18:74392706 T C 0.022816 9.3063e-08
18:74392847 A G 0.110086 -1.9452e-05
18:74393013 T C 0.265261 2.6762e-05
18:74393968 T C 0.140702 -1.0818e-05
18:74401767 G C 0.567223 2.4356e-05
18:74401930 G A 0.276412 1.9182e-05
18:74402320 A G 0.227040 -2.1453e-05
18:74405645 G T 0.062152 -8.9070e-06
18:74409558 G A 0.137305 -4.8522e-06
18:74411944 A G 0.043756 9.8823e-06
18:74412879 A G 0.181289 1.0792e-05
18:74417703 G A 1.614790 -5.4327e-06
18:74420740 T G 1.834038 2.7415e-05
18:74421889 C T 0.074613 3.0665e-05
18:74423495 G A 0.068833 1.5790e-05
18:74424743 G A 0.190145 2.5423e-05
18:74433229 A G 1.385224 3.7589e-06
18:74434230 A G 0.167938 1.4783e-05
18:74434894 T C 0.091972 -2.3274e-05
18:74435154 G C 1.811830 4.2330e-05
18:74435274 T G 0.094311 -1.5609e-05
18:74435339 C G 0.118443 5.7213e-06
18:74437679 T C 0.355234 1.6289e-05
18:74438313 A G 0.067690 6.3297e-06
18:74439501 C G 0.495925 4.6516e-05
18:74446157 A G 0.048267 2.6710e-05
18:74446700 T G 0.027498 2.1585e-05
18:74449883 T C 0.975671 5.4880e-06
18:74451296 T C 0.172113 -1.4601e-05
18:74453372 T C 0.140008 -2.0250e-06
18:74453418 G A 1.571041 4.9014e-05
18:74453939 C T 1.214230 2.4327e-05
18:74461083 T G 0.177107 -1.2501e-05
18:74466160 A G 0.544475 -1.8485e-05
18:74466280 C T 0.403049 1.6224e-05
18:74468837 G A 0.136962 1.1547e-06
18:74469712 G A 0.046550 1.1138e-05
18:74469736 A G 0.303468 3.3417e-07
18:74469794 G A 0.217096 -3.1778e-05
18:74475370 G A 0.780582 7.4063e-06
18:74476752 A G 0.087817 -1.1449e-05
18:74481554 A G 0.770444 3.6314e-06
18:74482377 G T 0.462400 8.1043e-06
18:74482432 T C 0.689137 2.0270e-05
18:74483961 A G 0.054295 -7.5208e-06
18:74485494 G C 0.040682 -2.1787e-05
18:74487312 G A 0.050416 -4.6900e-06
18:74488280 T G 0.820571 8.6195e-07
18:74491333 A G 0.089402 1.7644e-05
18:74492548 G C 0.023051 -2.1520e-06
18:74495070 T C 0.053853 -2.9466e-05
18:74499334 T C 0.159622 3.1859e-05
18:74505212 C T 1.577055 3.5497e-06
18:74510038 C T 1.479338 -2.3263e-05
18:74524675 T C 0.050739 7.0113e-06
18:74530989 G C 0.057957 2.0141e-05
18:74533711 C T 0.412725 -1.5396e-05
18:74541761 T C 0.049151 -1.1218e-05
18:74546907 T C 0.043083 7.0012e-06
18:74549962 G T 0.299871 -1.3950e-05
18:74556390 A G 0.507665 1.9931e-05
18:74560234 T C 0.099173 7.0004e-06
18:74574324 A G 0.706959 -1.8702e-05
18:74588654 T C 0.066439 1.3771e-06
18:74597132 C T 0.041818 -1.8387e-05
18:74611127 G A 1.921525 1.6497e-06
18:74613914 A G 0.174431 1.8209e-05
18:74616374 G A 0.049801 -5.7591e-06
18:74618715 G A 0.045707 1.5497e-05
18:74619094 T C 0.028885 -2.7072e-06
18:74625672 A G 0.106911 5.1745e-06
18:74639433 A G 0.030184 -5.4742e-06
18:74658435 T G 0.125256 1.6816e-05
18:74666508 A G 0.022799 3.6874e-06
18:74670914 A G 0.048424 -4.6711e-06
18:74671346 A G 0.131291 3.5742e-05
18:74672741 T C 0.071151 -1.9648e-05
18:74692490 T C 0.028793 -7.5812e-06
18:74693271 A G 1.331051 -6.4619e-06
18:74697958 T G 0.311601 -1.1197e-05
18:74698121 T C 0.051732 -2.0021e-05
18:74702864 A G 1.509378 2.9233e-06
18:74704620 T G 1.048896 -1.6876e-07
18:74705726 T C 0.048587 -1.0354e-05
18:74706459 T C 0.384163 -7.9230e-06
18:74707449 G A 0.690439 2.9035e-05
18:74708824 C T 0.106996 7.2330e-06
18:74710266 T C 0.652487 2.0927e-05
18:74711368 T G 0.155029 -3.6783e-06
18:74712382 T G 1.656992 -3.0319e-05
18:74714158 T C 0.169434 8.1388e-06
18:74714283 A G 0.100771 2.4100e-05
18:74714611 T C 0.072739 9.4686e-06
18:74716005 T G 1.712321 -1.1627e-05
18:74717976 T G 0.041845 -1.4175e-05
18:74720957 A G 0.155555 -1.1742e-05
18:74721151 T C 0.603397 3.4721e-05
18:74724257 T C 0.809012 -5.0161e-05
18:74725166 T C 0.150571 2.3071e-05
18:74727631 T C 0.412001 -1.2338e-07
18:74728823 T C 0.056376 -1.3443e-05
18:74732087 C T 1.137183 -4.2256e-05
18:74734018 G C 0.750297 -3.4325e-05
18:74735135 T G 0.074120 1.2516e-05
18:74735170 T C 0.880313 -6.4135e-05
18:74735790 C G 0.060554 3.0867e-05
18:74739022 C T 1.304998 -2.5664e-05
18:74743200 T C 0.259342 -1.7408e-05
18:74747424 T C 0.978092 -1.2843e-05
18:74749507 T C 1.894068 -7.3202e-06
18:74756277 C T 0.169910 -7.4709e-06
18:74757558 T C 1.680559 3.1897e-06
18:74758528 C T 1.858476 -9.9832e-06
18:74762476 G A 0.549558 5.2067e-05
18:74764108 A G 0.082646 3.8051e-06
18:74767839 C T 0.826140 -1.3328e-05
18:74768504 T C 0.128017 3.5571e-06
18:74769740 T C 0.206135 1.1136e-04
18:74770521 A G 0.135092 2.2330e-06
18:74772300 A G 0.566849 4.4860e-05
18:74775892 T G 0.304288 -7.6997e-05
18:74779866 A G 0.812078 -1.2501e-06
18:74781717 C T 0.053391 3.6479e-05
18:74782069 C A 0.338473 -5.3532e-05
18:74784648 C T 0.534768 -2.2214e-05
18:74785862 G A 0.041842 1.8379e-05
18:74786223 G A 0.927723 -2.6785e-05
18:74786410 T C 0.121064 2.9083e-05
18:74787881 T C 0.583692 3.6354e-06
18:74790136 A G 1.699364 3.7283e-05
18:74791169 G A 1.162831 4.7614e-05
18:74791866 C T 0.045224 1.1668e-05
18:74792437 A C 0.291912 -5.7429e-05
18:74797513 A G 1.664451 -2.9613e-06
18:74801678 A G 0.066518 1.4595e-05
18:74803084 A G 1.678958 -2.0834e-05
18:74803156 G A 0.306909 -2.2513e-05
18:74804753 T C 0.220152 5.2382e-06
18:74804869 G T 0.297382 2.3537e-05
18:74805198 T C 0.089347 -5.0233e-06
18:74805714 A C 0.317261 -6.4354e-05
18:74807700 C T 1.495222 -1.6742e-05
18:74809685 G A 0.836792 -3.1977e-05
18:74810658 T C 0.152343 9.9354e-06
18:74810790 T C 0.029810 6.8562e-06
18:74811340 A G 0.505894 1.9626e-05
18:74811929 T C 0.998161 -1.7756e-05
18:74813387 A G 0.544944 1.2948e-05
18:74813565 A G 0.812643 -6.1674e-06
18:74815871 A G 0.162444 1.6270e-05
18:74815991 T C 0.861855 -4.0594e-05
18:74816492 C T 0.162070 -7.5801e-06
18:74817526 C T 0.059028 1.4709e-05
18:74822804 C A 1.893810 -3.1542e-05
18:74825718 A G 0.062492 -1.3021e-05
18:74826732 G A 0.059184 1.7691e-05
18:74827390 T C 1.024734 2.7674e-06
18:74828191 A G 0.141790 -7.7930e-06
18:74828390 T C 0.067106 1.6828e-05
18:74829614 A G 0.676979 -2.4817e-05
18:74831663 G A 0.217878 4.0525e-06
18:74836449 A G 0.043147 5.2577e-06
18:74838659 T C 0.917401 -5.3859e-06
18:74841548 T C 0.040849 1.3215e-05
18:74842207 A G 0.340887 7.0704e-06
18:74842719 C A 0.674005 -3.9552e-05
18:74843381 T C 0.256255 -4.1919e-05
18:74845458 C T 0.315395 -1.6405e-05
18:74848698 C T 1.543227 -1.3362e-05
18:74849826 T C 0.025723 1.4986e-05
18:74849968 A T 1.548045 -1.1002e-05
18:74852803 A G 0.498904 1.8637e-05
18:74859044 A C 1.219571 -1.6699e-05
18:74860683 T C 1.619325 4.8871e-05
18:74860785 A G 0.295740 -7.4048e-06
18:74862140 G A 1.451201 -2.9856e-05
18:74867037 T C 1.954170 -1.3357e-05
18:74867847 A G 0.300425 -1.4218e-07
18:74867877 T C 0.047312 1.1421e-05
18:74870215 G A 1.204360 2.6820e-05
18:74874714 G A 0.518850 -9.6273e-07
18:74876561 G A 0.040325 -1.8019e-06
18:74883296 T C 1.574584 -2.3997e-05
18:74883525 G A 0.065712 -4.3460e-06
18:74886502 T C 0.080916 -2.8103e-05
18:74893310 A G 1.835024 -1.6151e-05
18:74894144 C T 0.103725 -1.6447e-06
18:74896774 A G 0.340836 1.4308e-05
18:74897480 T C 0.025043 2.6539e-05
18:74903043 C A 0.238389 2.3408e-05
18:74905197 A G 0.047400 -3.8389e-06
18:74914304 C T 1.039105 -2.5819e-05
18:74915761 G A 0.056012 2.2882e-05
18:74916219 G A 0.128231 -7.4974e-06
18:74925366 T C 0.027658 -1.0036e-05
18:74928845 C T 0.302010 1.3108e-05
18:74933477 T C 0.208277 5.4070e-05
18:74934537 A G 0.684105 1.1810e-05
18:74936640 C T 0.295846 1.7309e-06
18:74937461 T C 0.596441 3.7707e-05
18:74939046 G A 0.107060 6.5551e-06
18:74944454 T C 0.039421 1.3223e-05
18:74945565 T C 0.038721 1.3132e-05
18:74950635 T C 0.366800 -5.2201e-06
18:74952500 C T 1.489996 7.9927e-06
18:74958649 T C 0.175618 -2.3078e-06
18:74959125 T G 0.905930 1.0151e-05
18:74962645 C T 1.271391 7.3719e-06
18:74962810 T G 0.054574 -8.1546e-06
18:74966736 G T 0.091136 -3.2702e-05
18:74967568 T C 1.311747 2.5657e-06
18:74968327 C T 0.484250 -2.8997e-06
18:74972716 C T 0.085237 2.0451e-05
18:74975540 A G 0.333614 9.1685e-05
18:74980601 T A 0.084843 -4.5755e-05
18:74985834 A C 0.053030 -1.3241e-05
18:74987632 G A 0.277245 -3.0824e-05
18:74993939 A G 1.495317 6.2654e-06
18:74996585 T G 0.117498 -4.4709e-06
18:74996863 C G 1.455991 1.9347e-05
18:74996891 T C 1.668898 8.2733e-06
18:75004691 G A 1.630103 2.1808e-05
18:75007160 C T 1.955204 1.5722e-05
18:75012479 A G 0.310866 -9.2351e-06
18:75015563 G A 0.351429 7.3792e-05
18:75016518 T C 0.039839 2.3076e-05
18:75016750 T C 0.899953 4.7195e-05
18:75031642 T C 0.095705 -4.9461e-07
18:75031759 G A 0.100754 -1.1364e-05
18:75031899 G A 1.833674 -7.0721e-07
18:75032332 C T 0.022602 1.1326e-06
18:75032735 A G 0.467425 -1.7837e-06
18:75034097 C T 0.608636 -1.8674e-05
18:75035214 G A 0.235784 -1.6577e-05
18:75036094 T C 0.092278 4.8757e-06
18:75037094 A G 0.041672 1.1612e-05
18:75041151 T C 0.533650 -2.4650e-05
18:75049074 T C 0.915888 2.6581e-05
18:75050217 A C 1.954218 6.4380e-06
18:75051165 T C 0.025730 -3.3885e-06
18:75053258 T C 0.227907 -7.9708e-06
18:75053358 G A 0.414727 -2.1884e-05
18:75056828 C T 0.079743 -1.6686e-05
18:75058448 T C 0.044823 1.6914e-05
18:75065721 C T 1.404943 -1.4996e-05
18:75066959 C T 0.085968 -4.7241e-06
18:75072010 G A 0.034984 1.8865e-06
18:75074068 G A 0.191580 1.9431e-05
18:75077270 T C 0.149133 2.0763e-05
18:75077318 T C 1.680631 -4.1730e-06
18:75077761 C T 0.021198 -1.9795e-05
18:75081011 T G 0.040482 1.1556e-06
18:75083553 A G 1.271503 -2.8376e-05
18:75083865 G A 0.074334 2.5850e-05
18:75084050 G A 0.041389 6.7186e-07
18:75086266 T C 0.277895 -3.1357e-05
18:75086410 G A 0.219227 3.3289e-05
18:75086743 A G 1.336161 -5.4837e-05
18:75087254 G A 1.972591 -3.8257e-06
18:75088258 G T 0.296947 4.9381e-06
18:75089915 T C 1.260420 8.0954e-06
18:75090046 C G 0.094529 8.2755e-06
18:75090324 G A 0.171055 -6.4354e-06
18:75091213 T C 0.397874 -3.9728e-06
18:75091733 A G 1.219102 -1.3069e-07
18:75091760 C T 0.810069 -8.1714e-06
18:75092207 A C 0.146648 4.9122e-07
18:75092439 G A 0.062445 -2.6370e-06
18:75093387 G A 0.873703 3.1346e-05
18:75097088 T C 0.177161 -5.0058e-06
18:75097238 G A 0.097303 -1.7467e-06
18:75099945 A G 0.452884 -1.2143e-05
18:75101231 G A 0.162583 -1.7083e-05
18:75102063 T C 1.351960 -1.2625e-05
18:75102788 C T 0.111419 1.9908e-05
18:75103942 G T 0.106493 -7.4134e-07
18:75107881 A G 0.036854 6.7318e-06
18:75109072 T C 0.165507 5.9594e-07
18:75109282 T C 0.243030 -2.4513e-05
18:75110742 A G 0.227764 -7.3258e-06
18:75110854 A C 0.388029 2.0959e-05
18:75111430 C T 0.233959 1.5172e-05
18:75111455 A G 0.206247 7.6502e-07
18:75113901 T C 0.972257 -4.1008e-05
18:75114227 C T 0.114669 -3.3520e-05
18:75114991 G A 1.652208 5.9500e-06
18:75115354 A C 0.103480 1.1814e-05
18:75115430 G A 0.650304 1.1148e-05
18:75116195 T C 0.031697 -3.3894e-06
18:75116488 T G 1.455110 -1.7184e-05
18:75116673 T C 1.671540 1.2455e-05
18:75116779 C T 0.645385 2.9707e-06
18:75117883 G T 0.102794 -7.2488e-06
18:75119965 A G 0.034658 -3.2681e-07
18:75121142 T G 0.045962 9.9809e-06
18:75121246 A G 0.030809 -1.2016e-06
18:75121928 T C 0.220574 -1.9097e-05
18:75123462 T G 0.051161 2.5917e-05
18:75126203 C A 0.924371 -1.9138e-05
18:75127352 A G 0.638959 -1.7751e-05
18:75135211 A C 1.766718 2.2980e-05
18:75135310 G T 0.806057 -2.8700e-06
18:75135405 G A 0.133399 -1.0646e-05
18:75135444 T G 1.434939 1.3681e-05
18:75136413 C T 0.690575 3.5306e-06
18:75143190 A G 0.053527 -4.4632e-06
18:75145141 G A 0.816566 -1.5396e-05
18:75147561 T C 0.028185 1.7139e-05
18:75149349 T C 0.390453 1.0375e-05
18:75154179 T C 0.026597 1.7837e-05
18:75154972 T C 0.620709 -1.3528e-05
18:75157956 G A 0.038530 4.8386e-06
18:75164764 C T 0.266580 -1.4220e-05
18:75164995 T C 0.691527 -1.4653e-05
18:75165248 A G 0.208103 -7.7442e-06
18:75170807 A G 0.037867 1.7504e-06
18:75170876 C T 0.217130 1.5663e-06
18:75178881 G T 0.793777 -8.6970e-06
18:75190133 G A 0.253355 -1.1190e-05
18:75198145 C T 1.053081 -9.1265e-06
18:75198239 T C 0.076816 -1.6786e-06
18:75198579 T C 1.874101 -4.6217e-05
18:75203805 G A 1.156021 -1.1478e-05
18:75213478 T C 1.912832 2.1963e-06
18:75215178 T C 0.899549 -1.3084e-05
18:75216398 G T 0.350817 -2.7689e-06
18:75216434 A G 0.076683 3.4945e-06
18:75217833 T C 0.186650 1.5408e-06
18:75218607 A G 0.357631 -7.2868e-06
18:75220197 G T 1.051847 1.9597e-05
18:75223778 A G 0.844305 -3.6903e-05
18:75224932 G T 0.096915 1.3950e-05
18:75226162 A G 0.204081 6.3769e-06
18:75226684 A G 1.395362 2.8403e-06
18:75230448 C G 1.963166 -1.4497e-05
18:75230596 C T 0.146821 7.2878e-07
18:75232689 T G 0.518238 2.7001e-05
18:75234568 G A 1.093567 -2.5438e-05
18:75237359 C T 0.024380 -2.1645e-05
18:75239655 C A 0.602153 -2.0919e-05
18:75240052 T G 1.217960 -6.3325e-06
18:75240177 T G 0.529070 1.6043e-05
18:75240188 A C 0.054258 -1.1896e-05
18:75242324 A C 0.358460 -1.6384e-05
18:75242528 G A 0.752462 -1.0657e-06
18:75253003 T C 0.023313 6.0373e-06
18:75255071 C T 0.162953 -1.1907e-05
18:75258198 T C 1.157296 8.3303e-06
18:75262986 T C 0.037248 -6.8406e-06
18:75276858 T C 0.842303 1.6096e-05
18:75279281 G A 0.285775 -1.9665e-05
18:75285173 G A 0.052500 3.2504e-06
18:75288689 G A 0.221828 -3.5038e-06
18:75289439 C T 1.656125 -4.8396e-06
18:75299342 T G 1.495283 8.8101e-06
18:75301764 T C 0.276042 -2.1112e-05
18:75304495 C T 1.474000 1.3347e-05
18:75309886 A G 0.106897 2.1416e-06
18:75310478 C T 1.041600 4.8220e-06
18:75312002 G T 0.195874 -1.4630e-05
18:75312553 A G 0.055094 -8.5910e-06
18:75329421 A G 0.028457 -1.4661e-06
18:75330850 A G 0.166860 2.2743e-06
18:75334777 A G 0.181469 -1.3517e-05
18:75340435 G T 0.293299 4.8475e-06
18:75342743 A G 0.109940 -2.8752e-05
18:75347019 A G 0.022004 -1.7604e-05
18:75348177 A G 0.043446 6.8992e-06
18:75356045 G A 0.045629 -1.1442e-05
18:75357655 C T 0.040067 -6.2118e-06
18:75358567 G A 1.207308 -5.7626e-06
18:75364124 C T 0.460135 -8.6270e-06
18:75364850 G A 0.760262 6.9744e-06
18:75367176 A G 0.174367 1.9779e-05
18:75370593 G A 1.839124 -1.2634e-05
18:75371290 T G 0.312597 1.4748e-06
18:75372681 G T 0.088596 1.3919e-05
18:75373602 T C 0.049233 -2.1815e-06
18:75374504 A G 0.102600 -1.5668e-05
18:75376376 T G 0.647081 1.3538e-05
18:75378498 A C 0.021650 -7.1011e-06
18:75378723 G A 0.502970 -3.0751e-06
18:75378915 A G 0.445611 -2.2921e-05
18:75379348 A G 0.261290 -1.1452e-05
18:75379519 T C 0.776417 7.5673e-06
18:75379824 T C 0.131570 3.0546e-06
18:75380585 C T 0.800974 1.1264e-06
18:75383682 C G 0.509249 9.6985e-06
18:75385251 G A 0.286619 1.6119e-05
18:75386345 G T 1.009156 2.1926e-05
18:75387195 T C 0.324799 -5.2864e-06
18:75388615 C A 1.896771 2.6165e-05
18:75389907 G T 0.397541 3.2296e-05
18:75390321 A G 0.057239 -2.2839e-05
18:75390410 C T 0.890917 -4.4031e-06
18:75391470 A G 0.043304 -6.6918e-06
18:75393300 G A 0.340475 -9.6682e-06
18:75395691 G A 0.292395 3.2242e-05
18:75396598 A G 0.033189 2.1558e-05
18:75399198 C G 0.162352 4.3110e-06
18:75400314 G A 0.174414 2.3499e-05
18:75407600 A G 1.666059 -1.0755e-05
18:75415278 G T 0.051052 -1.6831e-05
18:75415481 C T 1.670816 -2.1389e-05
18:75415649 C T 1.238341 -2.0898e-05
18:75421062 T C 1.123339 -8.9272e-06
18:75424346 T G 0.021681 -1.7987e-06
18:75426633 G A 0.106156 -1.6448e-05
18:75426924 G A 0.101974 -8.0065e-06
18:75427405 C A 0.433107 2.9970e-06
18:75430693 T G 0.020569 7.5322e-06
18:75442570 G A 0.528319 8.9938e-07
18:75449524 A G 0.030330 -4.9089e-06
18:75457272 T C 1.276151 -1.8239e-05
18:75457850 A G 0.020851 1.7974e-05
18:75461117 T G 0.033138 2.0247e-05
18:75462026 G C 0.262640 5.9056e-06
18:75462812 G T 0.553620 2.6717e-05
18:75463942 G A 0.822529 4.0625e-05
18:75464724 G A 0.584691 -4.0467e-05
18:75467313 C T 0.290406 4.3376e-06
18:75470181 T C 0.346496 -1.4106e-05
18:75470973 T C 0.123764 -1.6844e-06
18:75472689 T C 0.324074 -1.2115e-05
18:75474608 A G 0.087630 -7.7020e-07
18:75474664 T C 0.233082 -2.3105e-05
18:75475146 T C 1.170545 -1.9822e-05
18:75477273 A G 0.060966 2.5987e-06
18:75479149 A G 0.769611 -3.5289e-05
18:75485034 G T 0.064291 1.2572e-05
18:75486675 T G 0.112432 9.7931e-06
18:75495524 A G 0.117052 -8.8637e-06
18:75505536 T C 0.044466 -2.7330e-05
18:75522790 T C 0.857272 6.6172e-05
18:75522951 G A 1.211891 7.9670e-05
18:75523645 T C 0.119480 -2.0673e-05
18:75536101 T C 0.055760 1.0541e-05
18:75537158 T C 0.078315 -3.2917e-06
18:75541168 C T 1.211928 5.9236e-05
18:75542468 T C 0.129435 1.4376e-05
18:75544966 T C 0.053921 9.3765e-07
18:75545647 G A 0.983324 4.5974e-05
18:75547999 G A 0.228954 5.6811e-06
18:75548716 T C 0.570942 3.5275e-05
18:75550853 G A 0.145543 -5.7655e-06
18:75552386 A G 0.056621 -7.7990e-06
18:75554586 A G 0.042848 2.2601e-07
18:75567269 G A 1.729633 8.9554e-07
18:75572412 A G 1.106414 4.6561e-06
18:75573713 G A 0.706878 -1.4492e-05
18:75573817 T C 0.042389 1.0076e-05
18:75575735 T C 0.075571 -1.1953e-05
18:75576830 A G 0.045037 1.3922e-05
18:75578339 A G 0.418658 -4.6939e-06
18:75578926 G A 0.482911 -5.4034e-06
18:75581345 G T 1.775272 -1.6502e-05
18:75583711 C T 0.023455 7.5405e-06
18:75584253 A G 0.057542 2.5259e-05
18:75587367 G A 0.029721 9.3580e-06
18:75587548 A C 0.055237 1.9812e-05
18:75589220 C T 0.088120 2.2650e-06
18:75591259 A C 1.363118 -1.0550e-04
18:75592153 C T 0.926543 -1.4524e-04
18:75592661 G A 0.909238 -2.4337e-05
18:75592909 C G 0.099914 -2.5315e-05
18:75597821 T C 0.027624 -1.5740e-05
18:75600114 T C 1.392608 5.0733e-07
18:75603180 G A 0.071131 -3.8525e-06
18:75607102 T C 0.022823 -1.1436e-05
18:75607548 C T 1.934040 -7.3870e-08
18:75609131 G C 0.249119 -2.6599e-05
18:75609502 T C 0.346877 -6.9201e-06
18:75610785 T C 0.312138 -2.9579e-05
18:75618039 T G 0.123104 -5.8896e-06
18:75619677 A G 0.289954 -7.0359e-06
18:75623587 A G 1.593718 1.2103e-05
18:75629823 A G 1.288863 1.2840e-05
18:75630160 C T 0.103531 -1.1736e-05
18:75631868 G T 0.269215 -5.8915e-06
18:75632118 A G 0.079318 -1.0450e-05
18:75635002 A G 0.064304 -1.0288e-05
18:75636583 C T 0.408271 5.9063e-06
18:75644712 T C 0.590046 -3.4511e-06
18:75645380 A G 0.058902 3.8506e-05
18:75650471 T C 1.922589 2.1275e-05
18:75650622 G T 0.296366 4.5019e-06
18:75651913 C G 0.047186 -1.6797e-05
18:75654526 A G 0.235934 1.7289e-05
18:75658898 C T 0.198879 5.2144e-06
18:75662168 A C 0.026111 -1.6979e-06
18:75662950 C A 0.161192 -1.4451e-05
18:75671301 C T 0.388739 -1.4300e-05
18:75679327 T C 0.061234 -4.7494e-06
18:75681872 T C 0.051966 2.2933e-05
18:75683465 C T 1.879449 1.4748e-05
18:75685585 A G 0.034784 -1.7307e-05
18:75691691 T G 1.923949 3.2300e-05
18:75691825 G A 0.274906 2.9839e-06
18:75697212 G A 0.327379 1.5190e-05
18:75698350 G A 1.757555 1.4756e-05
18:75699757 G A 0.208990 -1.3307e-06
18:75700853 A G 0.143303 3.0753e-05
18:75700882 C T 0.132498 -4.1475e-05
18:75714129 T C 0.200042 -4.9822e-06
18:75715671 G A 0.046557 6.9126e-06
18:75718413 C T 0.058011 -5.3467e-05
18:75718996 C G 0.103161 -4.9979e-06
18:75719702 A G 0.040995 -6.5080e-06
18:75720249 T C 0.124015 9.9429e-06
18:75721166 A G 0.089514 9.5754e-06
18:75721490 G T 0.187194 -3.2421e-05
18:75721690 C T 0.334107 -7.2526e-05
18:75773095 G C 0.208807 -5.3770e-05
18:75773172 C T 0.145475 5.1674e-06
18:75774651 A G 0.665230 -2.4584e-05
18:75779752 T G 0.791193 5.4018e-06
18:75780603 G A 0.171671 -2.1292e-05
18:75781092 A G 0.604298 -1.0322e-05
18:75786206 C T 0.022418 -1.6809e-08
18:75786466 T C 0.025230 5.1251e-06
18:75789633 T C 0.195925 3.0819e-06
18:75792407 C T 1.360330 -2.6931e-05
18:75794219 A G 0.025920 -2.8490e-06
18:75794836 C T 0.032597 -8.8388e-06
18:75797076 C T 0.111660 -7.0023e-06
18:75797682 A G 0.147539 2.7572e-06
18:75798241 A G 0.318264 -2.0630e-05
18:75798446 A G 0.028997 -5.3250e-06
18:75801269 G A 0.027494 -4.9313e-06
18:75801751 C T 0.033390 -9.4889e-06
18:75804273 A G 0.052167 1.6701e-05
18:75810178 A G 0.032730 -2.2232e-05
18:75811677 C T 0.083612 2.6804e-06
18:75812368 G C 0.125773 -2.5528e-06
18:75814363 C T 0.463957 -4.9226e-06
18:75817587 T G 0.392605 -2.6836e-05
18:75822334 G A 1.005603 -2.8495e-05
18:75823087 A G 0.125970 -3.2710e-06
18:75824499 C T 0.121833 -3.2812e-06
18:75825410 C T 0.275151 3.5426e-05
18:75828523 A G 0.298249 -2.2309e-05
18:75828547 C A 0.188765 -1.5163e-05
18:75831718 G T 0.046017 -1.2656e-05
18:75831848 T C 1.018216 2.7574e-05
18:75834719 C T 0.093628 -1.1734e-05
18:75834869 C T 1.394917 3.2347e-05
18:75837458 T C 0.976449 4.2425e-05
18:75837574 G A 1.972910 -1.0751e-05
18:75838864 A G 0.038425 -8.9204e-06
18:75839577 C T 0.096164 -1.1912e-05
18:75839663 T G 1.622535 -9.3068e-06
18:75840414 A G 0.128020 -1.7831e-05
18:75844403 T C 0.097820 -4.4725e-06
18:75844725 T G 0.571993 -5.2843e-07
18:75844963 C T 0.164358 4.0186e-07
18:75846907 T C 0.455444 9.9358e-06
18:75850409 C T 0.038425 -3.1283e-05
18:75852649 G A 0.052765 1.6697e-05
18:75853064 A G 0.880207 1.4535e-05
18:75853450 G A 1.039622 2.2850e-05
18:75854268 A C 0.092169 8.5609e-06
18:75856218 A G 0.152812 1.0750e-05
18:75857072 T C 0.270500 1.7149e-05
18:75860435 G A 0.406211 1.6298e-05
18:75861169 A G 0.038214 -1.4962e-05
18:75865312 C T 0.039234 -2.3569e-06
18:75866629 T C 0.106404 5.3248e-07
18:75868765 A G 0.031829 -2.0727e-05
18:75872384 A C 0.132760 1.4074e-05
18:75878164 T C 0.164868 1.9756e-05
18:75880013 A C 0.196568 3.0545e-06
18:75884353 T C 0.450993 -4.5184e-06
18:75884515 A G 0.039662 -9.6488e-06
18:75885680 C T 0.544638 -9.6233e-07
18:75886438 A G 0.237841 -7.7124e-06
18:75887267 T C 0.211829 -9.7084e-06
18:75887620 G A 0.242489 -4.9590e-05
18:75887663 T C 0.621838 1.5449e-05
18:75889922 A G 0.107322 -3.0548e-05
18:75891789 G A 0.534918 1.9841e-05
18:75893912 A G 0.316707 4.3717e-05
18:75895751 A G 0.138162 -2.0054e-05
18:75896719 T G 0.064957 -9.4444e-06
18:75905569 T C 0.061472 -1.5952e-05
18:75907992 T C 0.718138 6.1077e-07
18:75911817 A G 0.067061 6.7730e-06
18:75913770 A G 0.043525 1.0401e-05
18:75914580 C T 0.312291 4.8643e-05
18:75921074 A G 0.061479 -3.8314e-06
18:75921478 G A 1.087049 2.9888e-05
18:75925327 A G 1.751123 8.0001e-06
18:75926254 C T 1.422244 -9.8597e-06
18:75927285 A C 0.087161 -1.5554e-05
18:75927528 A G 0.127782 -7.8069e-06
18:75929118 A G 0.079386 -2.3309e-06
18:75930116 C A 0.146655 -1.1097e-05
18:75931944 A C 0.034246 6.5659e-06
18:75932454 T G 0.174849 -1.0484e-05
18:75937574 G A 0.116213 -1.2504e-05
18:75944681 T C 0.026529 -2.2607e-05
18:75952585 C G 0.246256 -8.6771e-06
18:75959581 T C 0.035909 -2.1804e-06
18:75964002 C T 0.417505 4.8405e-06
18:75964944 C T 0.047145 1.8297e-05
18:75965188 A C 0.022143 8.5991e-06
18:75966233 G A 1.007673 2.9036e-06
18:75971244 A G 0.385179 -1.4723e-05
18:75971840 A C 0.020868 2.5431e-06
18:75974429 A G 0.047604 -1.5442e-06
18:75974753 T C 0.049682 -1.0662e-05
18:75976413 A G 0.029459 1.3633e-05
18:75977216 T C 1.321399 3.3372e-05
18:75978508 T C 0.157497 -2.0264e-06
18:75981500 A G 0.803123 -2.5733e-05
18:75981554 T C 0.050997 9.0029e-06
18:75984675 C T 1.591518 -8.8910e-06
18:75986534 G A 1.640231 -5.4998e-06
18:75986884 C A 1.224562 1.7402e-05
18:75990165 G A 0.114411 -1.9962e-05
18:75991625 G A 1.641479 -7.0181e-06
18:75993202 A G 0.090510 -4.0354e-06
18:75993269 T C 1.396657 1.8680e-05
18:75994697 C T 1.635253 2.2386e-06
18:75995705 G C 0.221828 1.1634e-05
18:75996545 C T 0.045796 -4.5375e-06
18:75997902 C A 0.526731 1.1564e-06
18:75998841 A G 0.381824 1.4084e-05
18:76000006 A G 1.373494 -1.5470e-05
18:76003366 A G 0.172017 5.7160e-07
18:76005598 G A 1.717335 -2.0112e-05
18:76005756 T C 0.079172 -1.5350e-05
18:76006309 A G 0.161131 -1.0924e-05
18:76007306 G T 0.061346 1.5812e-05
18:76007412 G A 1.594575 -6.1638e-06
18:76007415 T C 0.134599 -1.1113e-05
18:76008886 A G 0.021388 -1.1100e-05
18:76010729 G T 1.382048 -8.9090e-06
18:76017046 C T 0.230137 -3.4508e-06
18:76018023 A G 0.278581 -1.7592e-05
18:76019037 T C 0.105143 -8.4813e-06
18:76021251 T C 0.096140 -3.1692e-06
18:76022937 A G 1.671145 -1.3064e-05
18:76024810 T C 1.669809 -1.4768e-05
18:76031697 C A 1.948550 -3.9114e-06
18:76034339 A G 0.085111 2.7952e-06
18:76034737 T C 0.295207 -1.4974e-05
18:76040023 A G 0.416740 1.1008e-05
18:76041604 T C 0.990647 6.2479e-07
18:76044426 G C 0.080987 -1.4942e-05
18:76045443 G A 1.886538 -5.2825e-06
18:76045841 C A 0.109824 -1.0886e-05
18:76046462 A G 0.510069 1.0621e-05
18:76049618 C T 0.032635 2.1216e-06
18:76049883 A G 0.045452 -7.1177e-06
18:76053871 T C 0.093964 -8.7078e-06
18:76055542 C T 0.083486 -2.1244e-05
18:76055720 T C 0.044252 1.6636e-05
18:76055822 G A 1.389722 -2.7433e-05
18:76059593 T C 0.663441 3.5086e-05
18:76059948 C T 1.804323 7.0869e-05
18:76063169 C T 0.133528 -2.2597e-08
18:76063187 T C 0.549316 -1.0965e-05
18:76067668 C A 0.908637 1.2160e-05
18:76075139 T C 0.022191 -2.8882e-05
18:76077355 G A 0.450035 -4.2390e-06
18:76078316 G A 0.108040 -1.1793e-05
18:76080113 A G 0.281431 2.3355e-06
18:76083345 T C 0.112745 -1.8067e-07
18:76085484 G T 1.650580 6.1318e-06
18:76085641 T C 0.032455 4.2492e-06
18:76089983 G A 0.217456 2.7405e-05
18:76097571 A C 0.055366 -1.1081e-05
18:76100155 T C 0.225514 2.7744e-06
18:76112532 A G 0.167669 1.2431e-05
18:76116136 G A 0.100628 1.2600e-05
18:76122215 T C 0.105479 1.5704e-05
18:76122871 C T 1.391078 -9.4041e-06
18:76125152 G A 1.856731 4.1296e-06
18:76128452 T C 0.067612 -2.2816e-05
18:76129567 T C 0.249020 -4.3815e-06
18:76134672 G A 0.234057 -3.4389e-06
18:76135259 A G 0.052201 -9.5943e-07
18:76141745 T C 0.167377 6.4315e-06
18:76148662 A C 0.130859 -9.2640e-06
18:76151649 A C 0.078757 2.0966e-05
18:76151671 A G 0.341862 1.8575e-04
18:76152178 T C 0.351419 -1.0700e-05
18:76155145 T C 0.478120 -8.7901e-06
18:76161130 A G 0.038877 3.8037e-05
18:76173587 C T 0.075330 -3.7593e-06
18:76175621 T C 0.037633 -2.4653e-05
18:76178009 C T 0.088297 -1.1572e-05
18:76178452 C T 0.787613 -1.9594e-05
18:76178967 T C 0.040730 1.7001e-05
18:76181109 G A 1.196275 3.5817e-05
18:76182269 T G 0.048757 4.0584e-06
18:76182837 C T 0.028389 -8.6980e-06
18:76186060 C T 0.127980 5.4440e-05
18:76186733 C T 0.735858 5.7035e-05
18:76186925 T C 0.058994 2.7445e-06
18:76190752 T C 0.697171 -3.0587e-05
18:76192546 C T 0.087212 1.2584e-05
18:76194055 G T 0.419521 8.3714e-06
18:76195919 T G 0.519826 -1.5301e-05
18:76200167 T C 0.759245 -5.3611e-06
18:76201124 T C 0.095933 -1.2792e-05
18:76206094 T G 0.162155 4.5582e-05
18:76206462 A G 0.354217 1.8593e-05
18:76209915 T C 0.297794 7.7513e-06
18:76211686 A G 0.032818 1.4999e-06
18:76214263 T G 1.221488 -1.8117e-05
18:76215035 C T 0.065362 4.2471e-06
18:76217356 T C 0.591515 -5.5039e-05
18:76217577 T C 0.278558 1.0754e-05
18:76217899 A C 0.273322 2.2267e-05
18:76223292 A G 0.049790 3.3713e-06
18:76226178 A G 0.091530 -8.3259e-06
18:76233405 C T 0.406537 -3.1759e-05
18:76233783 A G 0.050443 -1.2241e-05
18:76240143 T C 0.027471 -1.8111e-05
18:76242834 C G 0.052979 -1.9594e-05
18:76246966 C A 0.056961 -5.6939e-06
18:76247931 T C 0.044340 -8.6473e-06
18:76248407 T C 0.355618 5.9879e-05
18:76249192 T C 0.109206 -9.2292e-06
18:76249252 T C 0.084948 8.5226e-06
18:76256535 C T 0.062805 9.7769e-06
18:76258204 A G 0.247402 -3.4492e-05
18:76259262 T C 0.294693 5.8895e-05
18:76261025 C T 0.596346 1.5969e-05
18:76266026 T C 0.026423 -1.0131e-05
18:76266098 G A 0.027627 -2.2871e-05
18:76266704 T C 0.060673 2.0136e-05
18:76271531 T C 0.229226 -1.5858e-05
18:76275058 C A 0.245678 -1.8022e-05
18:76276530 A G 0.183815 5.8486e-05
18:76278620 T C 0.096031 -1.0745e-05
18:76280006 T C 0.080345 -8.6083e-06
18:76280573 C A 0.054513 1.7105e-05
18:76283262 T C 0.150986 -3.4572e-05
18:76284400 T C 1.692768 6.5885e-06
18:76285682 T C 0.054795 -4.4793e-06
18:76288482 A G 0.125161 2.1080e-06
18:76289298 T C 0.225167 -1.2925e-05
18:76297964 A G 0.496051 -4.9367e-05
18:76300026 T C 0.043144 3.5651e-07
18:76302148 T C 0.064597 1.0327e-06
18:76302356 T C 0.035096 6.4892e-05
18:76303034 A G 0.346044 -3.2244e-05
18:76306171 G A 0.730010 2.3019e-06
18:76306458 T G 0.602489 3.6432e-06
18:76310279 T C 0.038894 2.1559e-05
18:76318216 T C 0.362343 -2.9967e-05
18:76319120 C A 0.079858 1.3245e-05
18:76326774 G T 0.259080 3.2501e-06
18:76331832 T C 0.092183 1.2083e-05
18:76337490 A G 0.661490 -1.6012e-05
18:76339679 T C 0.168284 -1.0023e-05
18:76346728 C T 0.155776 1.9022e-05
18:76348780 A G 0.936362 -3.1987e-05
18:76354537 G T 0.229206 -7.6986e-06
18:76356335 C G 0.026923 1.0992e-06
18:76360597 A G 0.066589 3.6761e-06
18:76361190 C T 0.328158 1.7754e-06
18:76361457 A G 0.549721 2.6105e-06
18:76362390 A G 0.022979 -4.4338e-06
18:76365403 C T 1.047360 3.5686e-06
18:76368539 C T 0.089562 -1.1934e-05
18:76372746 A G 0.057899 -2.3223e-05
18:76378760 A G 0.152315 1.0627e-05
18:76380467 T C 0.039904 6.0746e-06
18:76385627 A G 0.048998 -1.2382e-05
18:76385777 A C 0.070880 -1.1341e-05
18:76387613 G A 0.381412 3.3307e-06
18:76389099 T C 0.030768 8.3532e-06
18:76389437 T C 0.126334 -4.2047e-06
18:76389467 A G 0.922399 -6.5908e-06
18:76389999 A G 0.056644 6.7708e-06
18:76392603 G A 0.058661 -1.5341e-05
18:76397392 C T 1.126949 7.7725e-06
18:76404651 A G 0.044126 -1.5063e-05
18:76406408 C T 0.031013 -1.4953e-05
18:76406465 A G 0.192277 -7.0083e-06
18:76408119 A G 0.472106 1.9418e-05
18:76409049 A G 0.816066 3.2037e-05
18:76409371 T C 0.840882 3.5495e-05
18:76412631 A C 0.095385 -1.3613e-05
18:76416004 G A 0.534670 -1.7107e-06
18:76417532 C T 0.165422 -2.3228e-05
18:76418390 T C 0.227363 -1.4309e-05
18:76418601 G A 0.073936 -9.3106e-06
18:76421153 A G 0.032285 -1.6359e-05
18:76424290 G T 0.167513 1.3342e-05
18:76430365 G T 0.917544 1.0031e-05
18:76431437 C T 0.180575 4.2186e-06
18:76433554 C A 1.977191 -1.8223e-05
18:76436996 T C 0.049416 7.2208e-06
18:76437601 C T 0.370227 -9.5507e-06
18:76438326 G T 1.903285 -1.1384e-06
18:76439588 A G 0.038867 -1.2390e-05
18:76440828 A G 0.066864 -1.0141e-05
18:76442139 T C 0.034076 3.3603e-05
18:76444233 G A 1.877195 6.1937e-06
18:76444608 A G 0.972635 2.3096e-05
18:76447263 G A 0.906481 -7.4103e-06
18:76450480 T C 0.168774 2.0115e-05
18:76453854 A G 1.541126 -1.6130e-05
18:76458184 T C 0.091496 -1.0859e-05
18:76461168 C T 0.078417 -1.4542e-05
18:76463453 T C 0.069744 3.6743e-06
18:76466838 G A 0.071580 3.1850e-06
18:76469293 G A 1.867322 -2.0063e-05
18:76471389 A G 0.062968 1.5611e-05
18:76473675 G A 1.905947 -5.9867e-06
18:76476200 T G 0.176655 -8.0496e-06
18:76479319 T C 1.688505 -3.3988e-05
18:76480883 T C 0.528982 -2.6607e-06
18:76483606 T C 0.043072 -2.9793e-05
18:76484906 T C 0.551176 1.3001e-05
18:76485052 C G 0.127789 5.1952e-06
18:76485237 C G 1.634485 -1.5011e-05
18:76489201 T C 0.076690 -6.1216e-06
18:76493215 T C 0.023642 1.8467e-05
18:76493780 C A 0.123849 9.3180e-06
18:76496647 A G 0.053891 -6.7967e-06
18:76498136 T G 0.079729 8.5200e-06
18:76499842 T C 0.090983 1.7977e-05
18:76501477 A G 0.074534 6.3208e-06
18:76501589 G A 1.273125 -5.2799e-06
18:76503144 G T 0.386839 -2.8846e-06
18:76503655 A G 0.030323 -2.0592e-06
18:76507775 G T 1.079940 4.8471e-06
18:76510528 A G 0.199128 4.1163e-06
18:76516993 C G 0.029143 -1.0159e-05
18:76520845 C T 0.083693 3.3858e-06
18:76521953 G A 0.032812 7.8520e-06
18:76524967 T C 0.092421 -6.2303e-06
18:76525711 A G 0.062142 -1.8654e-05
18:76526149 C T 0.546185 -3.5455e-06
18:76527234 A G 0.303506 -6.1087e-06
18:76527698 A G 0.067245 7.0869e-06
18:76529976 G A 0.032479 -2.0033e-05
18:76530066 T C 0.329144 -1.8222e-05
18:76530270 A G 0.147104 5.8304e-06
18:76530318 T C 0.026886 -4.3117e-06
18:76531075 A G 0.512380 1.9191e-05
18:76531398 A G 0.072158 3.9122e-05
18:76533765 G A 0.864809 -1.8318e-05
18:76535286 T C 0.130414 1.5751e-05
18:76535927 T G 0.594915 9.4041e-06
18:76537186 G A 0.419739 -2.8952e-05
18:76539807 G T 1.710501 -2.6343e-05
18:76541400 G T 0.101617 -3.5413e-06
18:76543576 T G 0.022204 3.0769e-06
18:76546799 C G 0.095861 2.1923e-05
18:76552667 A C 0.196534 -2.7486e-05
18:76557336 G C 0.356696 -1.3876e-05
18:76558216 C G 0.109246 1.0104e-05
18:76560025 C T 0.563184 -5.6189e-05
18:76562160 T C 0.108148 -8.9646e-06
18:76563678 A G 0.197533 -3.9711e-05
18:76572981 C A 0.132960 -1.6108e-05
18:76573589 G A 0.152468 2.4480e-05
18:76574907 G A 0.248306 -3.5038e-06
18:76580335 T C 0.030306 1.0910e-05
18:76580954 A G 0.076710 1.5211e-05
18:76583896 A G 0.074524 -1.5888e-05
18:76588901 C A 0.189428 -1.3390e-05
18:76591092 G A 0.756641 -2.7701e-05
18:76591635 G A 0.207726 -3.3418e-05
18:76606328 T C 0.054322 1.7946e-06
18:76607837 A G 0.192090 -1.4155e-05
18:76609789 A G 0.532963 -1.2921e-06
18:76610650 A G 0.038010 -2.2951e-06
18:76613103 A G 0.057722 1.3482e-05
18:76616271 A G 0.102889 7.7185e-06
18:76617055 C G 0.041345 1.3302e-06
18:76617227 C A 0.141324 -9.7492e-06
18:76618847 C T 0.130268 1.9776e-05
18:76620092 A C 0.111501 -2.0272e-05
18:76622938 C T 1.599450 1.7654e-05
18:76626883 C T 1.001275 -4.6512e-06
18:76628060 G A 1.917068 7.9674e-06
18:76632909 C T 0.108726 1.1676e-05
18:76636952 G A 0.288543 1.1495e-06
18:76641125 C T 0.188238 5.9309e-06
18:76642118 G T 0.121608 -6.5872e-06
18:76650871 G A 0.854532 -2.1836e-06
18:76653850 A G 0.056689 -1.6336e-06
18:76654587 A C 0.063094 1.8043e-06
18:76655567 T C 0.081303 -9.6750e-06
18:76657579 G A 0.040754 2.4612e-06
18:76660408 A G 0.148902 7.0792e-06
18:76669931 T C 1.364869 6.2022e-07
18:76676102 A G 0.129462 -3.0729e-06
18:76680089 G A 0.109049 -1.0120e-05
18:76681837 C T 0.094362 2.7141e-06
18:76686283 G A 1.315337 2.0650e-05
18:76689018 C A 0.038292 5.5036e-06
18:76689382 T G 1.831165 9.7934e-06
18:76692249 A G 0.347778 -1.8937e-05
18:76701830 A G 0.088919 1.3041e-05
18:76701908 T C 0.223940 3.2719e-05
18:76703479 T C 0.073593 2.6448e-05
18:76703733 C T 0.080379 -1.4930e-05
18:76704368 T C 1.216599 2.8176e-05
18:76708318 A G 1.895809 4.8643e-06
18:76712173 C T 1.836231 2.9344e-05
18:76712606 G A 0.217925 1.7122e-06
18:76712774 A G 0.052823 1.3807e-05
18:76715496 A G 0.054047 2.1825e-05
18:76720952 T C 0.087953 3.8628e-05
18:76727193 A G 0.115305 -1.6430e-05
18:76729951 T C 0.095341 1.1600e-06
18:76730738 C T 0.053292 8.4244e-06
18:76736380 T C 0.319760 9.9517e-06
18:76738289 T G 0.025553 1.3232e-05
18:76742544 C G 0.122438 -1.5062e-05
18:76744480 A G 0.051657 2.4050e-06
18:76745483 A G 0.071332 -1.4211e-05
18:76745589 T C 0.171800 2.4962e-06
18:76750101 A G 0.102090 -5.3143e-06
18:76751058 T C 1.576488 3.3608e-06
18:76751727 A G 0.092400 2.9867e-05
18:76751819 C T 0.036837 4.7002e-07
18:76754549 C T 0.099078 -6.5708e-06
18:76758884 G A 1.704083 -3.8658e-06
18:76760225 G T 0.162277 -4.8213e-06
18:76763842 G A 1.058310 -2.5932e-05
18:76764853 G A 0.036932 1.2916e-05
18:76769224 A C 0.038217 8.4127e-06
18:76770820 G A 0.542904 1.6513e-05
18:76773001 A G 0.120412 -3.4292e-05
18:76774276 C A 0.612964 1.3107e-06
18:76777959 G A 0.346170 4.2563e-05
18:76778080 C T 0.293252 1.8304e-05
18:76778425 C T 1.017971 -2.7649e-05
18:76778852 A G 0.087647 -2.1189e-05
18:76778992 A G 0.092370 -6.9298e-06
18:76804103 C T 1.176471 9.8613e-06
18:76806371 A G 0.100543 1.3083e-05
18:76812450 T C 0.644124 2.9414e-06
18:76816168 C T 0.054554 2.6911e-05
18:76819786 G A 0.684571 -2.1044e-05
18:76821509 A G 0.197778 -9.2029e-06
18:76824237 A G 0.215083 3.0996e-05
18:76828514 C T 0.047111 5.4859e-06
18:76834577 A G 0.158649 1.6030e-05
18:76877091 A G 0.024207 1.9015e-05
18:76877445 C T 0.038969 1.3254e-05
18:76883789 T C 0.025788 -1.5143e-05
18:76892497 T C 0.030670 5.0977e-06
18:76916225 C T 0.261215 1.6979e-05
18:76924365 T C 0.048039 -1.9218e-05
18:76925069 A G 0.051059 2.5302e-05
18:76951800 C T 0.053833 -1.6534e-06
18:76955748 T C 0.942591 -1.2016e-05
18:76956791 A G 0.335845 -5.4538e-06
18:76956886 A G 0.065263 -5.5712e-06
18:76966335 T C 0.660184 3.7286e-07
18:76977974 A G 0.107982 7.7924e-07
18:76979567 T C 0.665604 1.3675e-06
18:76979647 A G 0.020253 -2.8806e-08
18:76987492 G A 0.322885 2.2168e-05
18:76989089 G A 0.053908 1.8630e-05
18:77001222 G C 0.462138 -8.1495e-06
18:77012604 A G 0.051497 -3.9582e-07
18:77018782 G A 0.049355 1.2428e-05
18:77018871 G A 0.044687 -6.2307e-06
18:77020146 A G 0.186963 -7.9439e-06
18:77024881 C A 0.362282 -1.0907e-05
18:77030181 A G 0.036242 -6.4270e-06
18:77060033 G A 0.031231 -4.7409e-06
18:77063512 G A 0.022371 -1.2883e-05
18:77066147 C T 0.096603 -1.0074e-05
18:77072639 T G 0.065933 -8.8333e-06
18:77072740 A G 0.105870 3.4040e-06
18:77073122 C T 0.047638 -1.9647e-05
18:77074423 C T 0.035178 -4.4225e-07
18:77074487 A C 0.035263 8.7423e-06
18:77081757 T C 0.066613 -7.6883e-06
18:77086759 C A 0.570351 6.7306e-05
18:77091153 T C 0.038591 -8.1116e-06
18:77091283 A G 0.799393 9.0141e-07
18:77097360 T A 0.195269 -1.5266e-05
18:77100592 C T 0.025845 -2.1906e-05
18:77106791 A G 0.045768 -5.4963e-06
18:77109150 A G 0.908246 1.4607e-05
18:77120293 A G 0.538233 8.1390e-07
18:77129022 C T 0.064760 -5.7329e-06
18:77132006 T G 0.536988 3.6591e-06
18:77137155 A G 0.054594 -4.1802e-06
18:77138068 C T 0.914229 1.7048e-05
18:77139494 A C 0.145815 2.7049e-07
18:77143277 G A 0.046173 -9.0537e-06
18:77144045 C G 0.097436 1.6164e-05
18:77145204 C T 0.103178 -1.0228e-06
18:77147706 T G 0.100268 -1.5988e-05
18:77147758 A G 0.788021 -9.8515e-06
18:77149289 A G 1.840752 3.3825e-06
18:77150977 C T 0.189142 -4.1333e-06
18:77155184 A G 1.040988 4.6015e-05
18:77157017 T G 0.123845 -4.2867e-06
18:77157846 C T 0.314293 -1.1613e-06
18:77158019 G A 1.632795 3.0213e-05
18:77161063 G C 0.069027 3.3314e-05
18:77161396 T C 0.045262 5.0748e-06
18:77162462 G A 0.724788 -2.0827e-05
18:77162713 C T 1.810446 -1.2601e-06
18:77164243 A G 1.131393 2.4804e-06
18:77164766 T C 0.116026 -2.4371e-05
18:77166453 G A 1.884794 4.9114e-07
18:77167920 A G 0.211598 -2.8352e-06
18:77168753 T C 1.126739 7.1317e-06
18:77169571 T C 0.222284 -2.7900e-06
18:77170477 A C 0.244845 1.9863e-05
18:77175007 C T 0.036565 1.5408e-05
18:77176537 T C 0.340989 -1.7712e-05
18:77180758 T C 0.055081 1.2793e-06
18:77181200 T C 0.074120 1.1187e-05
18:77182003 G T 1.044986 1.9451e-05
18:77187165 G A 0.778842 -3.4962e-05
18:77191247 T C 0.334543 -7.6312e-07
18:77199460 A G 0.052463 1.1799e-05
18:77199479 A G 0.347945 -4.6000e-05
18:77201837 C T 0.463916 -7.5720e-07
18:77203088 A G 0.064685 1.3602e-05
18:77203558 T G 0.038187 3.2757e-06
18:77208922 T C 0.144669 -1.0773e-05
18:77210255 C T 0.375721 -2.9280e-05
18:77211956 T C 0.130468 -1.5709e-05
18:77212281 A G 0.044847 8.6900e-06
18:77214995 T C 0.253083 -1.8903e-05
18:77217019 G A 0.293490 -1.6088e-05
18:77217164 T G 0.169230 1.6508e-06
18:77218855 A G 0.627821 -8.4618e-06
18:77227554 T C 0.027484 1.1895e-05
18:77227678 A G 0.082731 -9.2775e-06
18:77230355 C G 0.549197 -6.7463e-06
18:77230398 G A 0.038112 -5.4723e-07
18:77230567 A G 0.024880 -1.3974e-05
18:77233125 A T 0.029952 1.1135e-05
18:77236480 C T 0.036174 -9.5392e-06
18:77236636 A C 0.040726 1.4531e-05
18:77241092 T C 0.109291 2.0039e-05
18:77241665 G A 1.053938 3.5101e-06
18:77241715 A G 0.062598 9.4501e-06
18:77244747 T C 0.120072 1.6857e-05
18:77246406 G T 0.901398 1.7662e-05
18:77250638 A G 1.234363 1.9326e-06
18:77250669 A G 0.196700 4.1309e-06
18:77250717 T C 0.237974 -1.6426e-06
18:77251241 A G 0.084537 1.2423e-05
18:77255511 G A 0.169916 8.7670e-06
18:77264005 T G 0.026600 -1.1998e-05
18:77264121 T C 0.072627 1.4421e-05
18:77264539 A G 1.583175 -2.3404e-06
18:77264653 T C 1.402947 -3.4478e-06
18:77268754 T C 0.099520 -2.6027e-06
18:77270565 C T 0.026121 -4.2584e-07
18:77271091 G A 0.083221 -1.8238e-05
18:77275766 C T 0.469111 -8.8218e-06
18:77276168 A G 0.352742 -1.6766e-05
18:77276440 T G 0.111847 1.6482e-05
18:77277474 A G 0.941125 -4.9991e-06
18:77277719 A G 0.750813 3.1217e-06
18:77277850 C T 0.196030 -6.6783e-05
18:77278071 A G 0.088970 -1.0798e-05
18:77278268 T C 0.173116 -5.6944e-05
18:77279750 A G 0.876964 -2.7312e-06
18:77279921 A G 0.130383 8.9655e-06
18:77280480 A G 0.138947 1.2730e-06
18:77284520 T C 0.106278 4.3600e-06
18:77285643 A G 0.117749 -4.6633e-07
18:77287075 A G 0.131063 7.1392e-06
18:77287796 T C 0.140341 -1.1243e-06
18:77288425 T C 0.053710 -2.5201e-06
18:77288681 G A 0.069965 -1.5604e-05
18:77288806 C T 0.421401 -2.0260e-05
18:77290026 C T 1.147756 -7.9020e-05
18:77290358 A G 0.096178 -3.8105e-06
18:77290581 T C 0.221019 2.2323e-06
18:77290985 T C 0.325220 1.7736e-05
18:77291379 A G 1.155515 1.2845e-05
18:77291418 A G 0.889751 1.8332e-05
18:77292708 C T 1.694189 3.0590e-06
18:77293378 C G 0.213937 -1.4484e-05
18:77295373 T C 0.224398 -1.0102e-05
18:77299280 A G 0.074745 -6.5593e-06
18:77299522 G A 0.026318 -5.4473e-06
18:77312681 A G 1.292939 2.4118e-05
18:77314392 A G 1.310203 2.4483e-05
18:77321874 A G 0.344497 -2.1940e-05
18:77321945 T C 0.244165 -6.6341e-06
18:77322227 A C 1.304104 3.8834e-05
18:77326275 A G 0.789112 8.1838e-05
18:77326907 A G 0.299310 -1.5264e-05
18:77328026 G A 1.541048 9.4299e-06
18:77330508 A G 0.175846 -1.9474e-05
18:77332718 G A 1.944545 7.8228e-06
18:77335051 T C 0.143306 1.6638e-07
18:77335535 A G 1.038670 1.9016e-05
18:77339949 C T 0.123655 -2.2275e-05
18:77344268 A G 0.054159 -1.5646e-06
18:77344413 T C 0.229213 -3.8144e-06
18:77346380 G A 0.061095 7.8172e-07
18:77347898 T C 0.064002 -2.6960e-06
18:77349075 G A 0.996124 -7.7663e-06
18:77349194 A G 0.061414 1.5147e-05
18:77350896 A G 0.062808 -1.3859e-05
18:77351572 C T 1.850707 1.4212e-05
18:77354493 A G 0.242486 8.5845e-07
18:77356009 A G 0.084567 1.9650e-05
18:77356700 C T 1.743769 -9.3023e-06
18:77358091 A G 0.163729 3.1444e-05
18:77358737 A C 0.059969 -8.3913e-06
18:77358775 A G 0.079260 -5.4799e-06
18:77359731 G A 0.277286 3.3119e-05
18:77361400 A G 0.475210 1.1310e-06
18:77362452 G A 0.246491 1.3534e-05
18:77364287 T C 0.345857 9.3989e-06
18:77364961 G A 0.344565 -2.0168e-07
18:77368891 G A 0.191685 1.2685e-05
18:77370808 A G 0.833922 1.1063e-05
18:77373149 A G 0.045381 -1.3323e-05
18:77374596 T C 0.150330 -1.1756e-05
18:77376521 G A 0.527047 8.5184e-07
18:77381838 A G 0.189217 -2.7250e-06
18:77385843 G A 1.950696 7.3983e-06
18:77386912 A G 0.065698 -1.5032e-05
18:77387183 T C 0.193576 4.2106e-07
18:77388890 T C 0.367443 1.3374e-05
18:77389498 C T 0.836390 -3.0682e-06
18:77401178 T C 0.048991 2.3867e-05
18:77401312 A G 0.391639 -8.5714e-06
18:77403963 A G 1.330674 8.9558e-06
18:77406427 C A 1.388647 5.6546e-06
18:77406681 A G 0.580802 2.8823e-06
18:77410226 T C 0.093781 -1.9832e-05
18:77412623 A G 0.210908 -1.0820e-05
18:77418236 T C 0.403896 1.2357e-05
18:77421136 T C 0.024241 -6.3461e-06
18:77429838 C T 0.029133 1.4717e-06
18:77432324 T C 0.125596 -1.3070e-05
18:77440816 A G 0.218459 -9.4169e-06
18:77442538 A G 0.104511 -1.2361e-05
18:77444247 A G 0.049807 1.3683e-05
18:77451190 T G 0.049991 4.9128e-06
18:77455227 T C 0.028994 5.0145e-06
18:77458464 C A 0.393244 8.3038e-06
18:77468948 A G 1.564921 1.4248e-05
18:77473127 T C 0.398894 9.0744e-06
18:77475878 C T 0.097565 2.2469e-05
18:77476073 G T 0.311604 1.4014e-05
18:77484280 G A 0.065800 2.0668e-06
18:77488422 T C 0.731162 7.2861e-06
18:77488825 A G 0.094716 -1.7213e-05
18:77490911 T C 0.044313 -1.8466e-06
18:77495064 A C 0.345646 1.6218e-05
18:77498090 C T 0.363118 -1.0855e-05
18:77498826 A G 0.077230 -1.1063e-05
18:77501394 A G 0.087719 1.2873e-05
18:77502528 A G 0.090384 1.3777e-06
18:77504396 T C 0.042052 -7.0302e-06
18:77508181 C T 1.029976 -4.7447e-06
18:77508556 T C 0.078451 9.2230e-06
18:77509317 A G 0.065810 2.0708e-05
18:77510458 T C 0.046989 -5.7438e-06
18:77515031 A G 0.070257 1.1969e-06
18:77522573 C T 0.402882 8.6406e-06
18:77523221 A G 0.038143 1.1282e-05
18:77530785 A G 0.114462 -1.4377e-06
18:77530860 T C 0.810715 7.6776e-06
18:77533176 C A 1.104528 -5.7887e-06
18:77533618 T C 0.393740 2.5272e-06
18:77533989 G T 0.119157 -4.7442e-06
18:77535176 A G 0.669853 -2.1483e-06
18:77537661 A G 0.074463 -1.7903e-05
18:77539072 T C 0.515688 -9.5746e-06
18:77539229 T C 0.776808 -7.7028e-06
18:77542455 T C 0.044548 -1.3766e-05
18:77542588 C T 0.532531 1.3085e-05
18:77542676 A G 0.206386 2.9836e-06
18:77542857 A G 0.312019 7.6722e-06
18:77544749 A G 0.074806 -1.6415e-05
18:77546861 T C 1.090823 1.1214e-05
18:77547307 A G 0.159547 -2.0335e-05
18:77547535 G A 0.479470 1.8553e-05
18:77550222 T C 1.498482 -6.0466e-06
18:77550883 C T 0.098486 -1.4977e-05
18:77551738 G A 0.161430 2.1091e-05
18:77552527 A G 0.020957 1.3509e-05
18:77552883 T C 0.037888 -7.8889e-06
18:77555368 G A 0.989624 7.0339e-06
18:77563334 A G 0.419912 4.4247e-05
18:77565166 A G 0.130689 1.6699e-05
18:77573548 G A 0.556191 5.2604e-05
18:77574977 C T 0.107013 3.2508e-05
18:77579095 A G 0.042947 -1.3350e-05
18:77579648 C T 0.094008 1.9835e-05
18:77580256 T C 0.026264 3.4060e-06
18:77583315 T C 0.274624 -3.5867e-05
18:77585130 G A 0.040641 2.6095e-06
18:77585701 A G 0.153913 1.5622e-05
18:77586223 T C 0.645725 -7.8346e-06
18:77589443 C T 0.067660 -1.0749e-05
18:77606782 G A 0.089058 2.4833e-05
18:77606837 A G 0.068792 6.4238e-06
18:77608128 A G 0.036558 -9.1421e-06
18:77613021 A G 0.070645 8.8357e-06
18:77622879 G A 0.735497 9.0619e-07
18:77627574 C G 0.276674 -4.0091e-05
18:77627950 A G 0.880275 9.9417e-06
18:77628684 G A 1.916140 -2.6648e-05
18:77628719 C T 1.178440 -1.3246e-05
18:77628801 T C 0.053204 7.2787e-06
18:77633271 T C 0.333149 -1.0408e-05
18:77634276 C T 0.178977 -5.7764e-05
18:77636519 G A 0.253453 8.5042e-06
18:77637016 T C 0.053945 3.1034e-05
18:77638838 T G 1.909089 -2.9789e-05
18:77639856 A G 0.025067 -4.9905e-06
18:77662080 C G 0.087352 8.3836e-06
18:77668190 T C 0.190543 8.6201e-06
18:77669215 T C 1.161281 -1.7778e-06
18:77672361 A G 0.037000 -9.3001e-07
18:77672791 T C 0.180517 1.2968e-05
18:77675085 C T 0.151438 -1.7578e-06
18:77677285 A G 0.060146 -1.6041e-05
18:77678515 A G 0.277004 -2.1159e-05
18:77682524 A G 0.022211 -2.5783e-06
18:77682662 C T 0.435102 3.7393e-08
18:77685324 T C 0.059762 -1.2989e-05
18:77687518 A G 0.133246 4.2819e-05
18:77688056 T G 0.024853 9.0127e-06
18:77693268 A G 0.154855 -4.8607e-05
18:77693600 T C 0.572761 2.1978e-05
18:77699893 T C 1.457521 8.8015e-06
18:77702025 C T 1.696012 1.9628e-05
18:77703476 G A 0.591365 -7.4152e-06
18:77706207 A G 0.053758 1.8890e-06
18:77706294 G A 0.890213 -6.5738e-06
18:77706425 C T 0.241744 1.4284e-05
18:77720079 G A 0.870117 -5.3812e-06
18:77721733 A G 0.047122 -1.7696e-05
18:77725683 T C 0.114350 7.0109e-05
18:77728135 T G 1.668752 1.5544e-05
18:77730915 C G 0.048019 7.1301e-06
18:77733860 T C 0.047499 -2.0839e-05
18:77736088 A G 0.116526 4.0129e-06
18:77745640 G A 1.671431 1.3722e-05
18:77751380 G A 0.254637 8.3090e-06
18:77755460 C T 0.032676 4.9556e-06
18:77789118 A G 0.879527 2.6012e-05
18:77789323 T C 0.720038 -1.4498e-05
18:77791054 T C 0.044371 1.7878e-05
18:77798033 T C 1.149963 3.7502e-06
18:77805778 G C 0.030180 -1.1688e-05
18:77805856 C A 0.598566 1.9578e-05
18:77805949 C A 0.711464 -1.5426e-05
18:77818414 G A 1.435181 -2.3276e-06
18:77825709 T C 0.087678 1.8963e-05
18:77826306 A G 1.143530 -4.4587e-06
18:77827644 A G 0.335974 1.4273e-05
18:77828960 A G 0.067939 7.4785e-06
18:77830707 T C 1.043698 -3.5266e-06
18:77839092 T C 1.442660 1.2515e-05
18:77845071 A G 0.046125 -1.9706e-05
18:77849459 G T 1.701465 1.7865e-05
18:77856381 T C 1.704141 1.7202e-05
18:77861213 G A 0.046513 1.0893e-05
18:77865159 A C 0.335107 1.2456e-06
18:77870870 G A 0.082843 5.2755e-06
18:77886629 A G 0.025288 1.2416e-05
18:77887921 A C 0.426426 8.1506e-06
18:77889409 T C 0.047166 2.3738e-06
18:77891939 C A 0.788262 -1.6112e-05
18:77893552 G A 0.023435 -1.3463e-05
18:77894844 A G 0.968769 1.4024e-06
18:77900527 G A 0.049804 1.0029e-05
18:77901115 G A 0.085206 1.2751e-05
18:77912269 C T 0.926734 1.1150e-05
18:77914804 A C 0.426226 8.0512e-06
18:77919812 T G 0.039635 -2.1600e-05
18:77933024 G A 0.432175 -8.8875e-06
18:77940551 A C 0.042386 1.5214e-05
18:77943115 T C 0.102022 1.7653e-05
18:77956214 A G 0.044657 -7.6221e-07
18:77968796 A G 0.581026 1.1582e-05
18:77982228 A G 1.747941 -2.9428e-05
18:77985295 C T 0.249408 3.7204e-05
18:77985412 C A 0.057722 -3.2528e-06
18:77998375 G A 0.258822 -2.4578e-05
18:77998496 T C 0.108407 2.3712e-06
18:78001913 G C 0.020538 -9.1955e-06
18:78002730 C T 1.219792 -2.2953e-05
18:78007784 C T 1.208793 -1.4479e-05
18:78009148 A G 0.037867 -1.3947e-05
18:78010620 T C 0.061200 2.0916e-05
18:78015180 T C 0.371087 1.4272e-05
19:260137 A G 0.056060 -2.0058e-05
19:260970 T A 1.007806 1.6968e-05
19:267039 T C 1.144397 2.1943e-05
19:267614 C A 1.218694 2.7703e-05
19:277715 C G 0.686842 -3.4877e-05
19:280712 T C 0.031333 -5.6404e-06
19:282753 A G 0.838046 9.2963e-07
19:288062 A G 0.178572 5.5960e-05
19:288374 C T 0.936563 -1.9504e-06
19:288771 G T 0.100723 -1.3140e-05
19:289047 G A 0.045017 -2.0028e-05
19:289399 T C 1.513791 2.8349e-05
19:292082 T C 0.984150 3.3179e-05
19:292583 G A 1.035056 8.1918e-07
19:293072 A G 0.095637 2.6678e-06
19:294212 C T 0.932860 -4.5223e-06
19:294306 C T 0.085397 6.1833e-05
19:294798 T C 0.093985 -1.0019e-05
19:295597 T C 0.129200 -1.6774e-06
19:295676 A G 0.355003 -2.1808e-05
19:296458 A G 0.418545 -2.7916e-05
19:296777 A G 0.029670 1.1710e-05
19:302321 T C 0.759548 -1.8871e-05
19:308045 C T 0.054815 -8.8748e-06
19:314755 T C 0.150048 -3.1703e-06
19:316586 A G 0.054356 -8.1306e-06
19:318423 A G 0.050290 2.5790e-06
19:319760 T C 0.164538 2.4344e-07
19:320892 A G 0.051324 2.2814e-05
19:321048 A G 0.167720 3.7478e-06
19:322854 C G 0.034552 5.2155e-06
19:327323 C T 0.170188 3.7692e-06
19:328855 T C 0.471647 -6.7126e-06
19:331028 A G 1.395964 1.2322e-05
19:339186 A G 0.166768 2.8844e-06
19:339905 T C 0.045275 2.5452e-06
19:342556 A G 0.144193 -9.0147e-06
19:345583 T G 0.030445 9.0899e-06
19:348743 C T 1.170409 1.3066e-05
19:352660 G A 0.361544 1.1815e-05
19:358235 A C 0.184699 1.5631e-05
19:362283 T C 0.042753 7.2904e-06
19:362830 T C 0.165187 -3.4764e-06
19:362941 T C 0.038744 4.4432e-05
19:363083 A G 0.143935 -2.4274e-07
19:364005 T C 0.022327 -1.1188e-05
19:364741 T C 0.028623 1.8730e-05
19:366412 G A 1.181874 -1.1750e-05
19:366451 A C 0.841884 -6.7908e-06
19:366881 C T 0.059167 -6.5051e-06
19:367089 A G 0.049308 -2.0052e-06
19:367251 G T 0.057549 -1.5514e-05
19:369288 G A 0.087331 -9.8992e-06
19:370188 G A 0.033410 2.2594e-05
19:371899 T C 0.248983 7.1710e-06
19:371967 A G 0.660664 2.2192e-06
19:372661 A C 0.112646 4.4140e-06
19:372689 A G 0.084591 -8.4537e-06
19:372737 C T 0.171994 -6.5160e-06
19:373897 C G 0.404314 1.1250e-05
19:373916 T C 0.138788 -2.2077e-06
19:374016 A G 0.492944 1.5012e-06
19:374453 C T 0.418556 6.6118e-06
19:374636 C T 0.086270 1.2370e-05
19:375779 G A 0.065912 1.7652e-05
19:376008 T C 0.575168 -3.0672e-05
19:376382 C T 0.636600 -3.0788e-05
19:376585 T C 0.044004 -7.0252e-06
19:376653 G C 0.548395 -5.7384e-05
19:378566 A G 0.081501 -2.1344e-07
19:378597 T C 0.096586 -9.4041e-06
19:379164 C A 0.037922 2.0575e-05
19:379227 G A 0.105870 1.2987e-05
19:384724 A G 0.618764 -5.8740e-05
19:388463 T G 0.048590 1.4972e-05
19:390319 C T 1.057256 -1.3186e-05
19:391125 A G 0.588904 -2.6028e-05
19:392840 G A 1.033672 -5.6048e-06
19:396396 A C 0.025271 -8.9883e-07
19:398636 G A 0.861304 1.5966e-06
19:399132 T C 0.060323 -1.9087e-07
19:399170 G A 0.588465 2.0218e-06
19:401213 A G 0.049532 -9.4351e-06
19:401481 T C 0.075357 1.7176e-05
19:401907 A G 0.342440 -2.4874e-05
19:402556 G C 0.868621 -8.8132e-07
19:403641 A G 0.279581 1.1612e-05
19:405541 G A 0.077744 -8.9271e-06
19:406739 G A 1.526639 -1.4495e-05
19:406783 A G 0.229981 1.2817e-05
19:407900 G A 1.548976 -1.7448e-05
19:412812 A G 0.168675 1.0427e-05
19:417714 T C 0.168774 1.7371e-05
19:417737 G A 1.692224 -1.8934e-05
19:418178 G A 1.726930 -2.0585e-06
19:418436 T C 0.029160 -4.5314e-06
19:418556 A G 0.030337 2.1712e-05
19:418769 A G 1.058052 -3.4827e-05
19:418948 T C 0.041726 -2.2161e-06
19:420755 A G 1.134538 -3.0553e-05
19:422555 A G 1.410899 -1.7190e-05
19:425305 T C 0.224667 -1.3174e-06
19:425343 A C 0.029068 8.9124e-06
19:426974 T C 0.384551 1.7857e-05
19:428608 G A 0.316979 1.6091e-05
19:430559 A G 0.112024 3.9250e-06
19:438357 C T 0.401142 4.4145e-06
19:439369 C T 0.028446 -9.6798e-06
19:440478 C G 0.058562 1.0346e-05
19:440655 T C 0.029728 8.1050e-06
19:448173 C T 0.676126 8.2835e-05
19:453160 G A 1.526633 -3.3203e-05
19:454430 A G 1.127619 -5.6765e-05
19:454524 T C 0.049012 -3.3553e-06
19:454955 G C 0.031557 4.3014e-06
19:455285 A G 0.112534 2.9960e-05
19:455661 G A 0.261365 1.7975e-05
19:457805 T C 0.251009 1.9769e-05
19:459922 T C 0.031166 1.8794e-07
19:464080 T C 0.048801 -1.2764e-05
19:464207 A C 0.054588 1.1026e-05
19:464310 G A 0.935706 -1.9326e-05
19:464840 T C 1.551988 -1.5066e-05
19:469811 G A 0.097623 -1.0937e-06
19:470796 T C 0.062584 -7.4176e-06
19:475667 T G 0.058875 1.1784e-05
19:482905 T C 0.044946 6.0462e-06
19:483347 C G 0.562582 -1.0080e-05
19:484051 C G 0.028776 2.0703e-05
19:484531 C T 0.076278 -4.9804e-06
19:485069 A G 1.547171 -3.6820e-05
19:485138 C A 0.205784 -1.8756e-06
19:485177 C T 0.068207 1.7684e-05
19:485464 A G 0.023683 -5.3312e-07
19:487375 C A 0.055849 -6.3482e-07
19:490040 A G 0.029249 3.4253e-06
19:493430 C T 0.038132 -5.9010e-06
19:494057 T G 0.655941 -8.0713e-06
19:498973 A G 0.111545 1.2955e-06
19:499978 A G 0.586140 -1.9131e-05
19:500215 A C 0.185420 3.1860e-07
19:500460 A G 0.026981 -1.1175e-05
19:501900 A C 0.421418 -1.0953e-05
19:507450 T G 0.887503 -1.3355e-05
19:508626 T C 1.052843 -1.4683e-05
19:509326 A G 0.125790 8.7068e-06
19:511453 G A 1.198886 -8.9927e-06
19:512568 C A 1.198658 3.7175e-06
19:514511 A G 0.294421 1.5091e-05
19:516934 G A 0.042583 2.4966e-06
19:521076 A G 0.032013 1.7693e-06
19:522740 G A 0.537832 3.3242e-06
19:523110 G A 1.938688 6.2958e-06
19:525268 G A 0.044827 4.4931e-06
19:525341 C T 0.748869 1.6410e-05
19:525739 C T 0.362424 -2.2585e-05
19:526084 C T 0.898039 -4.4509e-05
19:528591 G C 0.248473 -4.4823e-06
19:532066 T C 0.176815 2.4284e-05
19:532337 T C 0.922249 1.8329e-05
19:532347 T C 1.955258 -2.7456e-06
19:533133 C T 1.862695 5.7403e-07
19:533201 A G 0.600711 -3.1657e-05
19:538160 G A 1.859064 7.7697e-07
19:539222 A G 0.928920 2.2829e-05
19:539279 T C 0.564894 -2.5366e-05
19:541685 T C 0.913192 1.9797e-05
19:542674 C G 0.182016 -8.3200e-06
19:543497 T C 0.096439 -8.8741e-06
19:544649 T C 0.029340 -5.9487e-06
19:546159 G A 1.907508 1.6237e-05
19:547871 A G 0.125256 -4.3189e-06
19:548500 T C 0.141286 1.0564e-05
19:551572 T C 1.040196 -1.0458e-06
19:552579 G T 1.265186 6.2825e-06
19:552746 T C 0.136044 -1.4469e-05
19:553066 T C 0.998987 -5.6945e-06
19:554919 T C 1.031190 -4.1572e-06
19:556692 G A 1.893956 -1.1439e-05
19:557979 C T 0.233986 3.3835e-06
19:561773 C T 0.385921 1.2930e-05
19:561816 G A 0.580999 9.0364e-06
19:562253 A G 0.046244 -7.6477e-06
19:565641 C T 1.205366 -6.3221e-06
19:566103 T C 1.485216 -1.2609e-05
19:569654 C T 0.153216 -3.0379e-05
19:570124 T C 0.528737 -7.5419e-07
19:571397 A G 0.131726 -1.0377e-05
19:575754 C T 0.143309 4.9794e-06
19:576466 C A 0.134708 -1.4043e-05
19:577426 G T 0.969833 -1.8533e-05
19:579501 T C 0.022639 -2.5935e-09
19:580388 G C 0.169777 -1.5922e-05
19:580710 A G 0.070271 1.8022e-05
19:584051 G A 0.163844 -1.4347e-05
19:585219 C G 0.047672 -1.0350e-05
19:587043 C T 0.681851 -9.0053e-06
19:588860 C T 0.534778 -1.1918e-05
19:593275 A G 0.187612 -1.3223e-05
19:593757 A G 0.426872 7.2656e-06
19:593986 T C 0.043399 -7.9995e-06
19:599102 T C 0.110426 1.0432e-05
19:601373 A G 0.354197 5.2311e-06
19:603769 C T 0.209915 1.2093e-05
19:605985 G A 1.141300 -2.0927e-06
19:606021 T C 0.324965 2.5147e-05
19:606045 T C 0.114078 1.0668e-05
19:607637 A C 0.036042 -3.1463e-06
19:607825 G A 0.227305 -5.3849e-06
19:608668 T C 0.578204 -1.7912e-05
19:614967 C T 0.702138 -1.8154e-05
19:618178 A G 0.200124 1.3684e-05
19:618851 C T 0.047363 -1.9876e-05
19:622207 T C 0.041063 -3.5102e-06
19:624405 A G 0.333767 -1.3037e-05
19:626046 T C 0.207790 -2.9057e-05
19:628181 T C 0.923868 -3.7040e-05
19:631681 T C 0.327083 -2.5784e-05
19:632675 T C 0.246763 -2.5690e-05
19:632915 A G 0.246368 -2.3571e-05
19:633013 A G 0.063148 5.3854e-06
19:634079 G T 0.021541 5.1009e-06
19:637351 A G 0.041009 -9.4438e-06
19:637909 G T 0.319991 -2.8954e-06
19:639355 C G 0.231253 -3.3038e-05
19:641215 C T 1.057260 5.9519e-05
19:641781 A G 1.633292 2.6955e-05
19:641820 T C 0.032513 -1.3780e-05
19:644144 G A 1.760686 3.4096e-05
19:646507 T C 0.100176 1.6469e-05
19:646854 T C 0.088827 -2.1964e-05
19:646891 A G 0.818698 3.5451e-05
19:646900 G A 1.064556 -3.6562e-05
19:648173 C G 0.117525 -8.4005e-06
19:651684 T C 0.041464 -2.3747e-07
19:651852 T C 0.105663 -2.1661e-05
19:652238 G A 0.758205 -1.8913e-06
19:652888 T C 0.077397 8.2049e-06
19:653468 C T 0.588577 5.2116e-05
19:653686 T C 0.089385 -1.2739e-05
19:657588 G T 1.687964 2.6415e-05
19:658335 T C 0.046782 8.6868e-06
19:660657 A G 0.127782 2.2517e-06
19:661958 C A 0.187330 -2.6833e-06
19:667184 A G 1.083972 2.6412e-05
19:671856 A T 0.164562 -1.9202e-05
19:673105 T C 0.114948 6.5327e-07
19:675106 T C 1.024849 2.2662e-05
19:675955 C G 0.028008 -6.2023e-07
19:676047 A C 0.089487 -3.9330e-06
19:683716 T C 0.023425 -6.2193e-07
19:683719 C T 1.606406 -2.1349e-05
19:687279 C T 0.317336 -2.7750e-05
19:687729 G T 0.075150 -9.7168e-06
19:687835 C T 0.713820 -3.9504e-05
19:689590 G C 1.420323 6.7182e-06
19:691025 T C 1.092424 2.2931e-05
19:691138 T C 0.055356 -2.7963e-06
19:691909 C T 1.605746 4.3960e-06
19:696905 T C 1.447638 3.0835e-06
19:705302 C A 0.660511 -9.3794e-06
19:710831 C G 0.263700 4.5853e-06
19:711637 A C 0.359956 1.6893e-05
19:712340 C T 0.930967 -7.8663e-06
19:713518 A G 1.691894 -9.7685e-06
19:717664 A G 0.240446 -1.9754e-05
19:719322 T C 1.073392 1.3143e-05
19:719684 A G 0.060717 -7.9799e-06
19:723493 T G 0.034573 -5.3876e-06
19:724299 G A 1.228488 1.6320e-05
19:726482 A G 0.396521 1.5915e-05
19:726910 A G 0.417886 2.4635e-06
19:728476 T G 0.857694 2.1344e-05
19:729850 T G 0.047383 4.3227e-06
19:731144 G A 0.902575 1.7948e-05
19:733426 C T 0.077737 3.8064e-06
19:734851 T C 0.513693 -1.8602e-05
19:734990 C T 0.065304 -4.3764e-06
19:735097 T C 0.111640 -1.2418e-06
19:737608 G A 0.093947 1.8420e-05
19:737949 C T 0.347781 -1.9890e-05
19:740198 A G 0.209990 1.6185e-05
19:740560 C T 1.851683 1.7743e-05
19:741758 A G 0.218598 2.0175e-05
19:744501 C G 1.007065 -7.4248e-06
19:745344 T C 0.324676 1.1384e-05
19:753990 C T 0.032264 -1.0084e-05
19:756179 C T 0.288234 -2.5034e-06
19:757412 G A 0.246776 -2.3246e-05
19:759864 A G 0.179177 1.7913e-05
19:760809 T C 0.038194 1.1071e-05
19:760948 G A 0.136680 1.1219e-05
19:762630 T G 0.054027 4.6685e-06
19:763952 T C 0.055869 -1.1014e-05
19:764389 G A 1.785770 3.6334e-06
19:765458 C A 0.215953 -6.8542e-06
19:766557 T C 0.778423 1.2514e-05
19:768721 A G 0.459452 -1.1498e-05
19:770528 A G 0.748464 -8.0850e-06
19:775270 T C 0.064437 -8.8830e-06
19:777925 T C 0.128659 1.5844e-05
19:778023 A C 0.051402 -7.4159e-06
19:779475 A G 0.280203 1.2211e-05
19:781987 T C 0.133725 -6.9006e-06
19:783181 C T 0.149045 -9.3788e-06
19:783473 T C 0.090507 9.4692e-06
19:783519 A G 0.267716 -8.8555e-07
19:785723 C G 0.395597 3.1181e-06
19:787806 C T 0.175060 -2.2960e-05
19:788740 A G 0.089514 -2.0833e-05
19:789008 A G 0.091969 8.7930e-06
19:789227 T C 1.023843 -2.5666e-06
19:789381 A G 0.237141 -4.6576e-06
19:789454 C T 0.594252 -2.0000e-05
19:791153 T C 0.517575 7.4196e-07
19:791630 T C 0.179449 -3.7357e-06
19:795816 A G 0.274022 -6.1956e-06
19:798921 C T 0.565975 -8.4798e-06
19:799392 T C 0.107241 4.1567e-06
19:801983 C T 0.112878 3.0991e-06
19:803945 A G 0.170848 -6.9094e-06
19:807442 C G 1.205210 -9.6251e-06
19:808586 G C 0.274879 -5.4091e-06
19:812172 T C 0.031992 -3.5790e-06
19:814044 A G 0.038476 3.1863e-06
19:814907 G A 0.105612 1.8994e-06
19:823550 C T 0.899284 -1.8852e-06
19:825680 T C 0.194599 6.7551e-06
19:831402 A G 0.135554 9.5282e-06
19:835131 A G 0.090082 -1.9478e-05
19:838178 G C 0.623303 1.8858e-05
19:839158 C T 1.542595 2.2322e-05
19:840984 T C 0.454549 2.7600e-05
19:842281 C G 0.089698 5.6432e-06
19:843221 T G 0.831719 2.0476e-06
19:844020 A G 0.827306 7.6821e-06
19:846041 T C 0.139706 -2.2468e-05
19:846716 T C 0.445948 8.5461e-06
19:849618 T C 0.537519 1.8187e-05
19:850023 C T 0.261263 1.1749e-05
19:850299 A G 0.158476 7.8476e-06
19:858376 T C 1.883423 9.9016e-06
19:859374 C T 0.039707 2.3405e-06
19:860766 A G 0.023666 1.6540e-05
19:862355 C G 0.555449 9.4814e-06
19:864120 C T 0.039472 2.0146e-06
19:864181 A G 0.103423 -3.5888e-05
19:865406 C T 0.264329 -1.0906e-05
19:865919 T C 0.056277 5.2522e-06
19:867079 C T 0.981808 -7.0911e-06
19:867872 A G 0.659032 -1.9963e-05
19:869198 T C 0.525140 2.7313e-05
19:869496 G A 0.590223 -2.4074e-05
19:876641 C T 0.757875 -1.7007e-05
19:881094 A G 0.255928 -9.7091e-06
19:881161 A G 0.603367 -1.4203e-05
19:882869 C T 0.048781 2.1163e-06
19:882907 T G 0.179099 -6.3512e-06
19:885818 G A 1.269290 4.7701e-06
19:886386 T C 0.032863 -1.4955e-06
19:887226 T G 0.507362 1.7689e-05
19:888663 C T 0.544250 -1.7869e-06
19:888773 T C 0.090857 -6.5249e-06
19:890437 T C 0.101526 -3.2153e-05
19:892615 G A 1.081518 1.4819e-05
19:893271 G A 0.169610 -9.1876e-06
19:893910 G A 1.175533 1.8863e-05
19:896506 G A 0.212693 1.0905e-05
19:897171 G C 0.029075 1.8263e-05
19:898968 T C 0.099928 -1.9897e-05
19:899123 A T 0.636086 -2.1729e-06
19:899596 G C 0.070138 -1.0734e-05
19:900951 G A 0.025502 -9.0079e-06
19:901507 G A 0.025822 -8.8608e-06
19:903025 A G 0.414625 -1.4749e-07
19:903120 G A 1.777475 -1.9241e-05
19:904528 C T 0.272921 -1.4246e-05
19:906703 C G 0.064780 -5.3993e-07
19:907821 T C 0.251961 -1.3691e-05
19:908648 A G 0.300238 -1.5403e-06
19:910742 T G 1.455641 -9.7073e-06
19:912852 C G 1.134341 1.1995e-05
19:917097 G C 0.057467 -7.4059e-06
19:917526 G A 0.264663 -6.1105e-06
19:917874 T C 1.216783 3.9426e-05
19:923744 A G 1.415217 2.6949e-05
19:924245 C T 1.202884 9.9661e-06
19:929257 T C 0.091758 3.7147e-06
19:931523 T C 1.217028 3.0412e-05
19:932902 A G 0.080620 1.5435e-05
19:934022 A G 0.687876 -8.5756e-06
19:938419 T C 0.024492 1.8748e-06
19:939697 G A 0.238861 -2.5301e-05
19:941325 C T 0.139250 -1.4785e-05
19:941603 G A 0.164925 -2.9238e-05
19:941856 A G 0.072403 -3.9539e-06
19:945013 A G 0.232551 -1.3165e-05
19:947981 A G 0.025937 -2.8375e-05
19:956393 A C 0.022571 2.7099e-06
19:957447 T C 0.205417 -9.7616e-06
19:957504 T C 0.060530 1.2262e-06
19:959633 T C 0.027994 -1.4453e-05
19:960031 A G 0.028650 1.9286e-05
19:962161 T C 1.547113 1.6302e-06
19:964434 A G 0.476764 -1.3364e-05
19:967584 C T 1.954330 -4.8075e-06
19:971082 A G 0.192464 4.3896e-08
19:975405 C T 0.574077 3.5160e-06
19:977763 G A 1.676949 2.6219e-06
19:982698 A C 0.078927 7.7085e-06
19:983609 T G 0.077652 5.1243e-06
19:984533 C T 1.076992 -2.1172e-05
19:984554 G C 1.075422 -1.9092e-05
19:984618 A G 0.085778 4.1404e-05
19:986624 G A 1.401784 1.3046e-05
19:986657 T C 0.241238 2.2076e-05
19:987366 T G 0.138002 9.3402e-06
19:990281 A G 1.883570 1.6229e-05
19:990702 T C 1.158265 -1.6799e-06
19:991129 A G 0.244049 2.0488e-05
19:995297 A G 0.085937 3.8742e-05
19:995520 A G 0.330187 1.7021e-06
19:998855 T C 0.977296 4.8392e-06
19:999439 T C 0.056780 -6.1256e-06
19:1003097 A G 0.048818 -1.3482e-05
19:1003221 A C 0.112602 1.7257e-05
19:1004311 C T 0.194317 5.4677e-06
19:1005230 T C 0.778651 -5.3313e-05
19:1005334 G A 0.024265 5.6982e-06
19:1007109 G A 0.708037 -3.5407e-05
19:1008645 A C 0.023908 -9.9083e-06
19:1010807 T G 0.031452 1.9954e-05
19:1011894 A G 0.051800 9.5744e-06
19:1011999 G A 0.307249 -4.9817e-06
19:1013347 A C 0.065987 -6.8110e-06
19:1017057 T C 0.366671 2.5242e-05
19:1020287 C A 1.158428 -1.6258e-05
19:1021519 C T 0.064719 1.9957e-06
19:1021725 A C 0.705779 1.1445e-05
19:1021784 A G 0.267542 2.0669e-05
19:1030139 A G 0.348553 6.8761e-06
19:1033190 A G 0.110144 -1.4845e-05
19:1036718 A G 0.415010 8.0424e-06
19:1038289 C A 0.220145 1.1553e-05
19:1038445 T C 1.755226 -5.3655e-05
19:1039186 A G 1.362588 -3.2958e-05
19:1041352 G A 0.099516 4.0755e-07
19:1042809 G A 0.952933 -2.6618e-05
19:1043748 G A 0.081467 5.1239e-07
19:1044712 G A 0.081932 -1.0661e-06
19:1046520 G T 0.180942 -8.3903e-07
19:1053677 A G 0.851693 -9.2381e-06
19:1056492 C G 1.645572 -2.5375e-05
19:1058176 G A 0.082062 9.3651e-07
19:1061804 C T 0.094719 -1.5424e-05
19:1065018 T G 1.464392 -1.5589e-05
19:1065677 A G 0.150765 -3.8825e-05
19:1067422 G A 0.091071 4.1896e-06
19:1068738 A G 0.720375 7.6993e-06
19:1068808 A G 0.187184 -2.4539e-05
19:1072997 T C 0.076258 -4.6654e-06
19:1074000 T A 1.491193 -6.4857e-06
19:1076025 A C 0.654537 -6.3285e-06
19:1076063 C T 0.761730 5.8943e-06
19:1077985 G A 0.766548 1.2290e-05
19:1079959 A G 0.186096 1.9951e-05
19:1082576 A C 0.093801 8.1853e-06
19:1083556 G A 0.898743 1.6341e-06
19:1084572 G A 0.223827 -1.5980e-06
19:1084583 G A 0.037191 -7.0132e-06
19:1085252 A T 0.881914 -3.3985e-06
19:1088017 C A 0.393638 1.0963e-05
19:1089406 T C 0.076656 -2.9155e-05
19:1090803 G A 1.495011 -7.5439e-06
19:1090877 T C 0.061091 9.2711e-06
19:1095581 G A 0.431414 -6.6730e-06
19:1098396 A G 0.086145 9.5116e-06
19:1098883 A G 0.226897 -9.1477e-06
19:1099069 A G 0.448199 1.6432e-05
19:1102203 T C 0.023510 4.4525e-06
19:1103785 T C 0.107037 -4.4458e-06
19:1106107 T G 0.109648 -1.5668e-05
19:1106845 T C 0.458429 -7.7186e-06
19:1109907 C T 0.459551 8.8148e-07
19:1110829 A G 1.007388 -1.4171e-05
19:1112943 C G 0.077934 -2.2236e-05
19:1113417 A G 0.066759 1.8995e-05
19:1120329 T C 0.933680 -3.4540e-06
19:1122201 A G 0.364675 -2.9962e-06
19:1123217 A G 0.072124 -2.3140e-06
19:1124835 G A 0.515226 -1.3535e-05
19:1124871 A G 0.078723 -2.2363e-05
19:1127720 A G 0.409631 -1.4366e-05
19:1131981 A G 0.045422 -3.7724e-06
19:1132424 C A 0.126167 -2.3066e-05
19:1134673 A G 0.085220 9.6385e-06
19:1149339 A G 0.174475 1.5391e-05
19:1150086 T C 0.066456 -9.4983e-06
19:1152257 A G 0.029041 -5.4900e-06
19:1156457 G A 0.105231 -2.4615e-05
19:1163934 T C 0.618676 4.1701e-05
19:1173554 G A 1.948109 -1.5889e-05
19:1174602 T C 0.097500 2.7651e-05
19:1175396 G A 0.947476 -9.7743e-06
19:1178254 A G 0.160699 1.7309e-05
19:1180238 T C 0.136870 2.4786e-05
19:1185924 G A 0.323588 -3.7902e-05
19:1186559 T C 0.459683 5.1589e-05
19:1189482 G T 0.577392 -2.9953e-05
19:1192505 A G 0.974447 -1.2832e-05
19:1193108 T G 0.081664 6.5603e-06
19:1207238 T G 0.430122 1.0396e-05
19:1208072 C T 0.941336 -4.2380e-06
19:1218219 T C 0.215528 1.4771e-05
19:1232794 T C 0.107098 6.2081e-06
19:1233052 C A 0.463610 -1.1529e-05
19:1238899 C T 0.525647 -1.0490e-05
19:1244900 G A 0.935383 -1.2094e-05
19:1245700 A G 0.086253 -7.4425e-07
19:1246368 T G 1.112575 -3.4756e-06
19:1248124 A G 0.050742 2.2825e-05
19:1252451 C T 0.881591 -9.6456e-06
19:1258940 T G 0.074256 2.5580e-05
19:1263451 C G 0.285701 2.7151e-06
19:1268994 G A 1.498135 1.0001e-05
19:1271274 T C 1.489574 1.4064e-05
19:1280552 C T 0.080912 1.7140e-05
19:1283757 A G 0.083551 -7.4528e-06
19:1291981 G A 0.288030 -8.0947e-06
19:1293755 T C 0.062077 8.5677e-07
19:1296273 A G 0.177478 1.2256e-06
19:1302032 A G 0.072573 -1.9342e-07
19:1302965 C T 0.273247 -1.0962e-05
19:1304868 A G 0.029130 1.3129e-05
19:1308057 T C 1.731669 -4.8748e-07
19:1309647 T C 0.070574 4.6344e-06
19:1310537 A G 0.119749 -6.4016e-06
19:1312402 C G 0.035855 -4.3525e-06
19:1314074 T C 0.126820 -1.0929e-05
19:1317701 A G 0.098418 -1.4504e-05
19:1320149 A G 1.233102 1.8937e-05
19:1327644 G A 1.244478 1.2516e-05
19:1329639 G A 1.252920 1.5731e-05
19:1333835 T C 0.031367 -7.7880e-06
19:1334107 A G 0.060180 2.3548e-06
19:1334233 G A 1.312542 3.6990e-05
19:1340260 T C 0.571269 -2.7576e-05
19:1343212 T C 0.078023 7.3943e-06
19:1351916 T C 0.367239 -1.1100e-05
19:1355350 A G 0.227023 1.0015e-05
19:1357082 C T 1.604206 -1.4570e-05
19:1359886 G A 0.029062 4.2457e-06
19:1360981 T C 0.022354 3.9506e-06
19:1361793 C T 1.522512 -2.3231e-05
19:1362553 T C 0.098364 -1.7527e-05
19:1368488 T G 0.052204 1.9098e-05
19:1370675 G C 0.995349 -2.6289e-05
19:1374641 A G 0.236981 -4.0439e-06
19:1377158 T C 1.163018 -1.7611e-05
19:1380837 T C 0.052395 1.6584e-05
19:1384412 T C 0.057474 -3.4403e-05
19:1386393 T C 0.056491 -1.4270e-05
19:1388538 T C 1.258839 -2.2141e-05
19:1389517 A C 1.286313 -2.2856e-05
19:1390498 T C 0.295832 -4.0298e-06
19:1391327 T C 0.118392 -3.4913e-06
19:1391809 A G 1.859176 -8.6291e-07
19:1397443 A G 0.216300 8.4177e-06
19:1400866 T C 0.052459 9.9087e-08
19:1402335 T C 0.065630 -3.3805e-05
19:1413574 C T 0.145067 -5.5789e-06
19:1415287 T G 0.059334 1.4455e-05
19:1415701 A G 0.109199 1.3427e-06
19:1420738 A G 0.114302 -1.7079e-05
19:1426111 T C 0.056182 -4.3841e-06
19:1435771 A G 0.994608 -4.7294e-05
19:1438865 T C 0.096548 -9.3640e-06
19:1444419 G A 0.638109 -1.8139e-05
19:1451742 A G 0.624010 -1.6926e-05
19:1452522 A C 0.102484 -1.2073e-05
19:1457478 C T 1.131828 4.2177e-06
19:1458177 A G 0.086910 -1.0586e-05
19:1460193 T C 0.073497 1.8670e-05
19:1462330 G T 0.088001 2.9193e-06
19:1472007 C T 0.107305 1.4644e-05
19:1475908 T C 0.115142 6.5029e-06
19:1476432 T C 0.081188 -2.3099e-05
19:1476598 A C 0.057018 5.5785e-06
19:1477664 G A 0.130812 7.4602e-06
19:1481481 A G 0.782262 -2.5780e-06
19:1482080 A C 0.025808 -9.2589e-06
19:1487195 A G 0.105371 -8.4905e-06
19:1489817 T C 0.074378 -1.0622e-05
19:1490285 A G 0.068200 1.9637e-06
19:1490703 A G 0.699187 1.5165e-05
19:1493207 T C 0.184978 7.8320e-06
19:1494154 G C 0.683708 1.9073e-05
19:1495277 T C 0.568614 7.5299e-06
19:1495668 T C 0.064151 1.0060e-06
19:1495831 T C 0.682083 1.2198e-05
19:1497543 G A 0.689681 1.0510e-05
19:1497762 A G 0.109549 6.2845e-06
19:1503220 G A 0.099513 3.5258e-06
19:1504618 A G 0.780378 4.5213e-06
19:1505874 C T 0.881826 1.2876e-05
19:1511112 G A 0.226632 1.0035e-04
19:1516291 A G 0.577623 3.6593e-06
19:1517292 C T 0.616075 -1.5839e-05
19:1518201 G A 0.126599 6.4703e-08
19:1520076 C T 0.061890 -3.8025e-06
19:1522081 T G 0.086474 9.0702e-06
19:1525307 A G 0.610034 -8.2856e-06
19:1525854 A G 0.536230 -8.7240e-06
19:1526470 A G 0.483040 -7.6164e-06
19:1526539 T G 1.228159 -1.2223e-05
19:1527772 A G 0.544512 1.8433e-06
19:1530060 T C 0.549490 -1.4006e-05
19:1531869 T C 0.097194 1.5794e-05
19:1532121 C T 1.138828 -5.5068e-06
19:1533622 A G 0.381457 1.0134e-05
19:1536105 G A 0.028650 -1.9718e-06
19:1537467 C T 1.314977 -1.3080e-05
19:1538107 A G 1.407690 -2.4725e-05
19:1538138 G T 0.367188 1.0890e-05
19:1538411 T C 0.052282 -2.9632e-06
19:1539267 T C 0.981580 -5.5632e-06
19:1546180 A G 0.231960 -4.4727e-06
19:1546211 G A 0.687740 -3.9180e-05
19:1546944 G A 0.386454 -1.9697e-05
19:1550872 A G 0.264697 -7.6227e-06
19:1555551 C T 0.236679 -5.5547e-05
19:1564070 C G 0.021932 -1.1904e-05
19:1564883 C T 0.033386 -3.3218e-05
19:1572369 A G 0.734331 -1.3807e-05
19:1572404 C T 0.289260 -2.2936e-05
19:1579617 T C 0.426419 -1.6100e-06
19:1600035 C T 1.891049 -4.1722e-05
19:1602299 G C 0.132559 6.2408e-06
19:1608372 C T 0.072630 1.4763e-05
19:1611856 A G 0.426790 -1.3665e-05
19:1618982 T C 0.027957 6.1211e-06
19:1620395 A G 0.196680 -3.9611e-05
19:1620536 A G 0.128112 2.6373e-05
19:1624766 G T 0.256782 -1.2232e-05
19:1630341 C A 0.525820 8.2505e-06
19:1630664 A G 0.030949 -2.2818e-06
19:1633923 G T 0.040172 -1.8064e-05
19:1634595 C T 0.512894 4.4822e-06
19:1642507 C T 0.295305 -1.1044e-05
19:1649322 T C 0.189431 -7.6701e-06
19:1655292 A G 0.215216 5.0733e-06
19:1657741 T G 0.269660 -7.0984e-06
19:1658257 C A 0.434562 5.4632e-06
19:1658966 G C 0.479814 1.1165e-06
19:1667454 T C 0.071243 -2.0749e-06
19:1671549 A G 0.557071 -9.0588e-06
19:1673756 T C 0.160397 -1.6936e-05
19:1673793 A G 1.109229 -1.4538e-05
19:1677277 A G 0.389858 9.3586e-06
19:1684137 A G 1.141596 -4.1955e-06
19:1685091 G A 0.555245 -8.8227e-06
19:1690895 A C 0.659460 8.5342e-06
19:1691883 C T 0.082337 1.3492e-05
19:1694510 A G 0.273183 -2.6091e-06
19:1697366 T C 0.054747 7.0998e-06
19:1698600 A C 0.259733 -1.2084e-06
19:1698639 A G 0.396341 5.2910e-06
19:1699510 A C 0.434565 5.5973e-06
19:1705197 G A 0.039380 -6.1609e-06
19:1709129 T C 0.368476 -1.8218e-05
19:1709658 G A 0.783261 -1.7550e-05
19:1711400 C T 0.634614 2.8797e-06
19:1716250 A G 0.229301 1.0887e-05
19:1716281 G T 0.033131 -6.6208e-06
19:1716570 T G 0.068962 7.6007e-06
19:1718674 A G 0.220791 -2.5751e-06
19:1719641 C G 0.023275 1.4629e-05
19:1720332 C T 0.327559 -1.8926e-05
19:1723463 G A 0.949485 -1.2425e-05
19:1729244 T C 1.039013 -4.2926e-06
19:1731774 A G 0.518714 7.0532e-06
19:1732852 T C 0.207087 -7.0256e-06
19:1732985 G C 0.243665 -7.2564e-06
19:1735239 A C 0.910418 -2.1861e-06
19:1735752 A G 0.214410 -2.3457e-06
19:1738697 G T 0.034770 -1.3366e-05
19:1742962 T C 0.618169 2.8807e-05
19:1744203 A G 0.415078 -2.2410e-05
19:1746406 G A 1.938841 -9.3117e-06
19:1746667 G C 0.040115 -2.0982e-05
19:1750447 G T 0.402981 -1.5846e-05
19:1757731 C A 0.706878 -8.4938e-07
19:1758380 C T 0.174639 -2.1188e-05
19:1760217 T C 0.078543 -4.3810e-06
19:1762413 T C 0.039509 1.4652e-05
19:1763776 C A 1.353894 7.2863e-06
19:1765297 C T 1.725988 3.6206e-05
19:1771582 T C 0.890261 4.3475e-06
19:1772517 T C 0.020916 8.1587e-07
19:1773466 C T 0.356737 3.5534e-05
19:1774098 C T 0.484689 3.9747e-05
19:1776556 A G 0.694455 9.5919e-06
19:1778039 G C 1.521978 1.8767e-05
19:1778497 C T 0.341896 9.8478e-06
19:1778653 A G 0.736412 3.3075e-05
19:1781083 C T 1.549320 1.7415e-05
19:1783146 G T 0.085291 1.7723e-06
19:1784944 G A 0.956084 -1.3358e-06
19:1785185 T C 0.084275 -1.7575e-06
19:1786245 T C 0.078832 -7.2089e-06
19:1788247 T G 1.541629 2.9523e-05
19:1793636 A G 0.045479 9.6255e-06
19:1794257 A G 0.198424 -6.6206e-06
19:1796166 T C 0.311026 2.8435e-06
19:1802482 A G 0.199903 -1.6019e-05
19:1802942 T C 0.081371 -7.5675e-07
19:1804174 C A 0.438598 -6.0106e-06
19:1806463 A G 0.393771 5.8479e-06
19:1807734 C T 0.040737 3.0082e-07
19:1808275 A G 0.153165 -2.3493e-05
19:1811130 G A 1.682616 1.2170e-05
19:1811603 T C 0.588802 -1.7677e-05
19:1812521 G A 0.531736 -1.0547e-05
19:1813207 G A 0.426368 -2.0434e-05
19:1819125 C T 0.421524 -1.8464e-05
19:1821637 G A 1.492957 9.7892e-06
19:1827565 G A 0.198509 -4.3048e-06
19:1842293 T C 0.023823 7.6658e-06
19:1849147 G A 1.068795 2.6405e-05
19:1856085 A G 0.057984 -4.8041e-06
19:1858281 A G 0.029198 1.1688e-07
19:1865673 G A 0.319145 -2.8174e-05
19:1882762 A G 1.239653 2.5692e-05
19:1884016 C T 0.078026 -2.9981e-05
19:1885643 A G 0.060867 -2.9791e-05
19:1887509 G T 1.300884 1.2693e-05
19:1897922 G A 1.508239 -7.9150e-06
19:1899264 T C 0.240687 1.4387e-05
19:1905405 T G 0.068085 -4.5397e-05
19:1912934 C T 0.279598 -4.6359e-06
19:1915118 C A 1.869709 5.8754e-05
19:1916854 A G 1.224500 -4.0016e-06
19:1918134 A G 0.033437 -4.7348e-06
19:1922565 T C 0.075401 3.7715e-06
19:1922599 G T 1.678343 1.0918e-05
19:1924189 T C 0.039968 -3.9072e-05
19:1927763 T G 0.542530 -1.6260e-05
19:1932798 T C 0.236152 -2.3944e-05
19:1943717 A G 0.034654 1.2660e-06
19:1948218 T C 0.067738 1.0798e-05
19:1948784 C T 1.394305 4.1671e-05
19:1952280 C T 1.214933 3.9864e-05
19:1952841 C T 1.243291 6.7711e-05
19:1953495 A G 0.059534 -1.1877e-05
19:1955131 A C 0.265067 -1.7074e-05
19:1957079 T C 1.108709 2.3842e-05
19:1957517 A C 0.340965 -2.1725e-05
19:1959126 G A 0.179211 -4.0706e-06
19:1966153 A G 0.047873 9.4874e-06
19:1966430 T C 0.151969 -1.9692e-05
19:1967121 C T 0.791275 -2.6133e-05
19:1967489 A G 0.147365 6.2037e-06
19:1969882 T G 0.027372 3.1864e-05
19:1970668 G A 0.605828 -2.2480e-05
19:1975217 A G 0.027794 3.1700e-05
19:1978397 C G 0.039520 -2.8282e-05
19:1979811 G A 0.027277 2.9688e-05
19:1981549 T C 0.182706 -3.8543e-06
19:1988444 T C 0.581111 -2.5349e-05
19:1996352 C A 0.646078 -3.4424e-05
19:1999338 T G 0.110838 -4.3164e-06
19:2001533 A G 0.319383 -1.0835e-05
19:2002390 G T 0.565489 7.5722e-06
19:2006247 C G 0.043440 7.4641e-06
19:2007911 T C 0.339601 -8.0036e-06
19:2009510 C T 0.754574 -8.3457e-06
19:2010334 A C 0.041655 3.6897e-05
19:2010570 A G 0.296509 -1.5028e-06
19:2011117 A C 0.090486 1.7114e-05
19:2012794 A G 0.083180 -1.6351e-05
19:2013084 T C 0.110083 -1.2401e-05
19:2013994 A G 0.103270 -2.3294e-05
19:2014036 C G 0.033135 3.7454e-06
19:2014037 G A 0.426039 -5.4470e-06
19:2021909 A G 0.462199 1.5175e-05
19:2024577 T C 0.291174 3.4291e-05
19:2032148 T G 0.678883 -1.0179e-05
19:2033470 A G 0.045415 -4.7740e-06
19:2033527 A G 0.607946 -4.3589e-08
19:2038137 C T 0.116566 -2.5566e-05
19:2040061 C T 0.497204 2.2999e-05
19:2042745 T C 0.064702 -1.5661e-05
19:2044045 G C 0.060031 5.9586e-05
19:2047688 C A 0.536580 -2.1717e-05
19:2050823 T G 0.150877 8.6245e-06
19:2053994 G C 0.517983 5.5939e-06
19:2058624 G C 0.617557 -3.2963e-06
19:2058815 C T 0.241211 1.9687e-05
19:2064016 G T 0.261423 1.8505e-05
19:2072599 A G 0.643253 4.5921e-05
19:2073657 C T 0.175618 2.4914e-06
19:2078176 T C 0.122608 -4.2208e-06
19:2078221 C G 0.288781 4.3246e-05
19:2078596 T G 0.025223 -2.1086e-05
19:2085347 G A 0.376887 -3.8545e-06
19:2086754 A G 0.081079 -1.3755e-05
19:2087835 G C 0.450568 3.1111e-05
19:2089089 A G 0.150126 -4.5095e-06
19:2091367 G C 0.269759 -1.6386e-05
19:2093053 C T 0.071869 -2.8568e-06
19:2097986 C T 0.398979 2.6270e-05
19:2098063 T A 0.062958 -3.6243e-06
19:2099551 C T 0.032278 -1.8499e-05
19:2106696 C T 0.459642 -6.1308e-06
19:2107385 T C 0.081358 2.9245e-06
19:2113273 A G 0.024985 -5.6287e-06
19:2114319 A G 0.023714 2.3159e-05
19:2115790 C T 1.693812 3.6866e-05
19:2116088 T G 0.142517 1.0792e-05
19:2116281 C T 0.115101 -2.7695e-06
19:2122458 T C 0.036613 -1.8306e-05
19:2125644 A G 0.067031 7.2473e-06
19:2135714 G T 0.142599 -1.3992e-05
19:2138041 C T 0.838573 4.4555e-05
19:2145068 G A 0.039819 3.0225e-05
19:2146852 C T 0.990066 4.2933e-05
19:2151761 C T 0.258890 1.0581e-05
19:2151958 A G 0.035249 -1.2936e-06
19:2152224 G A 0.028290 -8.7145e-06
19:2156293 G T 0.051800 3.5845e-05
19:2160529 A C 0.252542 1.7594e-06
19:2167212 T G 0.060765 -8.9736e-06
19:2169224 T C 0.068255 -8.9487e-06
19:2170954 T A 0.921967 4.2929e-05
19:2173104 T C 0.099696 -8.3097e-06
19:2173136 A G 0.777577 4.1652e-05
19:2173963 G T 0.080039 -1.7925e-05
19:2186347 T C 0.025223 -5.3595e-06
19:2187097 C T 0.111647 -2.8587e-06
19:2189209 A G 0.062989 1.6821e-05
19:2190845 A G 0.078495 -7.5886e-07
19:2191980 C T 0.995975 5.5740e-05
19:2194896 C T 1.830060 1.3178e-04
19:2195065 T G 0.944545 3.5888e-05
19:2196783 G A 0.867230 2.9317e-05
19:2198240 C T 1.913080 6.1273e-05
19:2201297 T C 0.068353 3.2188e-07
19:2206575 T G 0.579734 1.3042e-04
19:2211563 A C 0.027882 7.6727e-07
19:2213254 A G 0.020270 1.9806e-05
19:2215937 T C 0.026706 5.4660e-06
19:2216175 A C 0.087712 -1.2516e-05
19:2219783 A G 0.129557 -1.0504e-05
19:2224387 C A 0.143891 1.7487e-06
19:2226676 A G 0.883610 3.9069e-05
19:2226772 C G 0.248585 7.5271e-06
19:2229584 A G 0.057450 3.0470e-05
19:2235284 T C 0.080008 1.0011e-05
19:2238667 T G 1.556221 9.1269e-05
19:2238719 A C 0.047071 1.4457e-05
19:2242829 C A 1.828408 1.0172e-04
19:2244623 G T 0.080525 8.2405e-06
19:2245622 A G 0.116240 7.3350e-06
19:2252990 G C 0.380437 4.8852e-06
19:2254408 A G 0.042219 -2.2720e-05
19:2254458 T C 0.112857 -6.8819e-06
19:2255311 G C 0.043671 -2.5186e-05
19:2260361 T C 0.066079 -1.9517e-05
19:2268055 C T 1.518548 5.7261e-05
19:2270099 T C 1.296121 4.6196e-05
19:2272511 T C 0.202473 -2.2100e-06
19:2274578 C T 1.574492 5.9024e-06
19:2278755 T C 0.263479 -4.3810e-05
19:2278841 A G 0.030806 -4.5325e-05
19:2279746 T C 1.309911 9.5218e-05
19:2280885 A G 0.109175 7.3202e-06
19:2282038 A C 0.094661 -2.2716e-05
19:2288876 T G 0.224364 -1.3222e-05
19:2292442 C T 0.056974 -2.4104e-07
19:2294260 G C 0.478590 2.5829e-06
19:2296098 G C 1.629005 -1.1462e-05
19:2296130 A G 0.055475 1.9363e-05
19:2303220 C T 0.119572 1.9426e-05
19:2306575 A G 1.487436 -2.8096e-05
19:2307341 G T 1.652474 -1.3297e-05
19:2312386 G T 0.029371 3.4783e-06
19:2315387 T C 0.137781 1.5566e-05
19:2318087 G T 0.115111 4.1110e-07
19:2318180 C T 0.535479 2.0555e-05
19:2319234 A G 0.074850 5.2359e-06
19:2319941 T C 0.080430 3.9666e-06
19:2325172 C A 1.562722 -9.8724e-06
19:2326215 T C 0.359402 -1.0995e-05
19:2326902 A G 1.202990 7.2760e-08
19:2328730 T G 0.074997 -1.0019e-05
19:2336109 G A 0.229522 -5.1421e-06
19:2337286 A G 0.027063 7.3172e-07
19:2337408 T C 0.273744 -1.5272e-05
19:2339949 C T 1.498655 -8.3184e-06
19:2343844 G A 1.911404 -1.7081e-05
19:2350926 T C 0.022864 3.0350e-06
19:2353074 G A 0.021317 -8.7605e-07
19:2353150 A C 0.412045 2.5417e-07
19:2356013 A G 0.266301 -1.3709e-05
19:2356265 A G 0.277997 -1.1632e-06
19:2356475 G A 1.197604 8.3630e-07
19:2366907 T C 0.090660 1.0531e-05
19:2372678 C T 0.177835 -4.2260e-06
19:2374095 T C 0.099645 1.7444e-05
19:2374210 G C 0.052337 7.1447e-06
19:2376746 C T 0.094590 1.5178e-05
19:2380846 G A 0.733597 -1.8921e-06
19:2380959 G C 0.058215 9.2203e-06
19:2381171 G A 0.032309 5.4009e-07
19:2385391 A G 0.095311 1.3936e-05
19:2388984 T C 0.097446 1.7705e-05
19:2389872 C G 1.303954 1.7144e-06
19:2391470 G A 1.858999 -8.9944e-06
19:2391651 A G 1.207270 -7.1922e-06
19:2394853 A G 0.276174 -6.5877e-06
19:2396243 T C 0.471773 -1.7019e-06
19:2396611 T C 0.501984 -6.2283e-06
19:2398849 G A 0.747349 2.4238e-05
19:2400202 G A 0.164344 1.7659e-05
19:2405262 G C 0.397286 -4.3895e-06
19:2405641 T C 0.930922 -4.3006e-06
19:2409920 T C 0.091663 1.6250e-06
19:2410332 C T 0.538828 2.7616e-06
19:2412034 A G 0.522175 4.1952e-07
19:2415245 A G 0.363869 -7.7821e-06
19:2416796 G A 0.096875 7.0132e-06
19:2422177 A G 0.089800 6.3843e-07
19:2426545 A G 0.320032 -1.0275e-06
19:2432177 T C 0.134636 -2.4623e-06
19:2442749 A G 0.040794 6.1537e-06
19:2444363 G A 0.597189 -7.5769e-06
19:2463554 G C 0.049610 -1.7893e-08
19:2465737 T C 0.703960 2.5986e-06
19:2475289 C A 1.700064 -1.2845e-05
19:2475685 A C 0.181755 1.3289e-05
19:2477277 T C 0.440342 1.2704e-05
19:2480011 C G 0.346812 -2.5782e-06
19:2480290 T C 0.040308 -3.2646e-06
19:2481236 G A 0.048566 -6.2188e-06
19:2483847 A C 0.393084 -1.4813e-05
19:2483893 T C 0.436938 -4.4191e-06
19:2484806 C T 0.236502 -1.8162e-05
19:2485656 C T 1.125205 -1.5149e-05
19:2490931 C T 0.285527 -9.6862e-06
19:2491432 A G 0.094396 -9.4030e-06
19:2491658 C T 0.235496 -1.6370e-05
19:2493811 C T 1.786960 -3.1684e-05
19:2495724 A G 0.420973 -2.6577e-05
19:2497362 C T 0.934319 -1.4610e-05
19:2500027 A G 1.652531 3.8280e-06
19:2500252 C A 0.545763 3.8422e-05
19:2500907 T C 0.095528 2.0181e-05
19:2501255 A G 0.692370 -1.1474e-05
19:2505737 T C 1.470512 -1.5248e-05
19:2507028 T C 1.002546 -1.8279e-05
19:2510963 T C 0.192110 -4.7500e-06
19:2510999 T G 0.114152 6.4249e-06
19:2511395 C G 0.025427 1.1994e-05
19:2512795 C T 1.564741 3.1316e-05
19:2514565 T C 0.505006 -2.1876e-05
19:2514732 T C 0.243196 1.3533e-05
19:2520791 A C 1.205903 1.1028e-05
19:2522436 T G 0.663543 -4.5332e-06
19:2524834 A G 0.697314 -3.2756e-05
19:2525578 C G 0.062734 -4.6482e-06
19:2527482 C T 0.150463 1.9634e-05
19:2532365 C T 1.509936 -3.9768e-05
19:2532538 G A 0.115342 1.6450e-05
19:2532605 C A 0.070366 -1.1021e-05
19:2534480 T C 0.087348 -2.1127e-05
19:2535560 T C 0.563983 -1.4537e-05
19:2537756 T C 1.481337 -4.9650e-05
19:2538668 G A 0.757287 -8.8049e-06
19:2540449 C T 0.243217 4.4483e-06
19:2543621 C T 1.014993 -1.5237e-05
19:2547015 C A 0.183437 -1.6378e-06
19:2548871 G T 0.368622 2.1663e-05
19:2550096 T C 0.596839 1.8138e-06
19:2550138 C T 1.108108 -8.0258e-07
19:2550206 A G 0.495524 -3.9477e-06
19:2552819 C G 0.057607 2.2520e-06
19:2553337 T C 0.461740 -2.7745e-06
19:2556958 G A 1.544893 -1.9382e-05
19:2559841 C T 1.586010 -2.8457e-06
19:2560219 T C 0.079546 -2.0789e-05
19:2560423 G T 0.730595 -3.5681e-05
19:2564055 G A 0.813190 7.8314e-07
19:2564832 T C 0.702397 8.3788e-06
19:2566476 T C 0.818184 -1.7752e-05
19:2573960 A G 0.428146 8.5846e-06
19:2573995 T C 0.324629 8.1592e-06
19:2574868 T C 0.126640 8.4696e-06
19:2578227 T C 0.252352 -9.6765e-06
19:2583601 T C 0.490404 2.2805e-05
19:2586101 C T 0.029633 9.0494e-06
19:2587660 T C 0.317278 8.9201e-06
19:2591628 A G 0.074755 -5.9998e-07
19:2592000 G A 0.181690 2.4651e-06
19:2598952 C T 0.194218 8.7851e-06
19:2599401 C T 1.445380 2.2362e-05
19:2603515 A G 0.079671 2.0077e-05
19:2605046 T C 0.103487 -1.8452e-06
19:2610822 T C 0.539882 4.6122e-05
19:2610949 A G 1.673392 6.9365e-06
19:2613934 A G 0.077441 -8.2373e-06
19:2614234 T C 0.145924 3.5827e-06
19:2614827 A G 0.110181 2.2340e-05
19:2615996 C T 0.053496 -1.5528e-05
19:2617052 A G 0.060653 2.0644e-05
19:2617422 C A 0.205846 1.0690e-05
19:2619143 A C 0.205410 -7.8664e-06
19:2619547 T G 0.205516 -5.8327e-06
19:2620537 C A 0.153070 7.6305e-06
19:2622849 T C 0.121697 1.5928e-05
19:2627635 T C 0.249581 -7.5920e-06
19:2628046 C A 0.177971 2.1289e-06
19:2630315 A G 0.023578 1.8204e-05
19:2634823 C T 0.450140 5.5030e-08
19:2635059 C T 0.307762 -1.1971e-05
19:2636277 A G 0.031112 1.1002e-05
19:2643080 T C 0.022663 -3.5609e-06
19:2647102 A G 0.157432 -1.2688e-05
19:2648560 T C 0.192569 -2.5784e-05
19:2649825 C T 0.346085 3.0038e-06
19:2650034 C T 0.932388 2.4140e-05
19:2655292 T C 0.025567 7.4897e-06
19:2655322 T G 0.048002 1.6584e-05
19:2660484 T C 0.049525 1.2608e-05
19:2662783 T C 0.566312 2.3641e-05
19:2663849 T C 0.928352 3.1184e-05
19:2671252 T C 0.029388 9.9516e-08
19:2671650 G A 0.061656 1.8225e-06
19:2671708 T C 0.023370 -8.9724e-06
19:2675196 T A 0.043171 6.3598e-06
19:2675678 C T 0.167349 4.3322e-06
19:2679447 A G 0.445458 -2.6680e-05
19:2683756 C A 0.049464 -4.0894e-06
19:2685615 T C 0.042324 4.7715e-06
19:2685808 A G 0.054268 5.5754e-06
19:2688531 T C 0.076826 -7.0457e-06
19:2691260 A G 0.397687 -3.0070e-05
19:2695707 G A 0.664713 -2.6499e-05
19:2703289 C T 0.090221 -6.0456e-06
19:2705763 A G 0.067048 -3.9176e-07
19:2707209 A G 0.810983 -3.6092e-05
19:2711413 G A 0.413908 -2.7335e-05
19:2717256 G C 0.300215 -2.3691e-05
19:2717880 G A 1.222923 -2.6213e-05
19:2721991 C A 0.356271 -1.4690e-05
19:2722050 A C 0.337936 -1.6275e-05
19:2723612 G A 0.068245 -5.9326e-06
19:2728971 A C 0.167458 -1.8755e-05
19:2729352 A C 0.119337 -1.2171e-05
19:2738352 G A 0.588339 1.9659e-07
19:2743531 T C 0.210660 2.1597e-05
19:2754548 G A 0.414326 9.4576e-06
19:2754792 A G 0.429551 2.0741e-05
19:2756886 T C 0.058701 1.7205e-05
19:2758719 C T 0.058776 4.8501e-06
19:2762767 A G 0.203561 -1.5427e-06
19:2771115 A C 0.176825 -5.8675e-06
19:2775723 T C 1.402539 1.1552e-05
19:2778522 T C 0.056372 -2.6294e-05
19:2781785 T C 0.046374 9.0090e-06
19:2794410 T C 0.023279 -2.3712e-05
19:2800505 G A 0.047574 1.1055e-05
19:2815372 G A 0.590053 1.0759e-05
19:2816339 G A 0.572041 1.8631e-05
19:2823258 C T 0.795643 1.8957e-06
19:2824724 T C 0.080056 8.9795e-06
19:2828196 C T 0.032033 1.6500e-05
19:2833431 G A 0.477587 6.6756e-06
19:2833471 T C 0.044334 -1.6773e-06
19:2833864 A G 0.363363 -1.7054e-06
19:2833943 A G 0.048893 -8.9483e-06
19:2836768 G C 0.114805 1.2971e-05
19:2842540 G A 1.398806 8.4178e-06
19:2846050 A G 0.916375 1.8924e-06
19:2846557 G A 0.766789 4.0283e-06
19:2853566 G A 1.683630 9.6354e-06
19:2862733 T C 0.044296 -2.0999e-05
19:2865825 G T 0.255432 -9.9218e-07
19:2867583 A C 1.674202 6.7459e-06
19:2869656 T C 0.578089 5.4562e-06
19:2869685 C T 0.128007 1.5972e-05
19:2877365 T C 0.111140 3.3722e-06
19:2877426 T C 0.038265 1.1911e-05
19:2879267 A G 0.136401 -1.3218e-07
19:2880112 A G 0.896350 1.1934e-05
19:2883136 C G 0.076856 1.0580e-06
19:2884516 C T 1.734307 2.1953e-05
19:2886440 G C 0.035868 -1.3341e-05
19:2889166 T C 1.790955 3.3059e-05
19:2891397 T C 0.506812 3.0467e-05
19:2895478 T G 0.042967 -1.0541e-05
19:2896818 T C 1.768707 3.0887e-05
19:2896948 C T 1.756291 2.7187e-05
19:2897895 C T 0.127912 -1.9466e-05
19:2899925 G T 1.734906 1.4581e-05
19:2902529 C T 0.033988 -5.7070e-07
19:2906556 A C 0.833031 2.0317e-05
19:2906910 A G 0.063250 2.4859e-06
19:2907334 A G 0.023024 -7.8711e-06
19:2907650 A G 1.960929 4.3806e-06
19:2916111 G T 0.061703 -1.1986e-07
19:2917178 A G 0.033628 -1.6373e-06
19:2917287 A C 0.874836 2.3711e-05
19:2917689 T C 0.042916 -1.5896e-06
19:2919060 T G 1.794137 2.2484e-05
19:2920806 A G 0.152839 -6.3427e-06
19:2923160 G A 0.874798 -1.2986e-05
19:2926946 G C 1.882638 3.1422e-05
19:2926993 G C 1.922732 2.3585e-05
19:2927085 C T 0.136224 -1.6898e-05
19:2934282 C T 1.905210 8.0308e-06
19:2935743 A G 1.059952 4.4092e-05
19:2936535 A G 0.106520 -7.3760e-06
19:2939401 G C 0.238385 1.9757e-05
19:2940889 A G 0.061816 -4.5962e-06
19:2941558 C T 0.078118 -3.6378e-06
19:2943232 C T 1.147528 8.8008e-06
19:2945953 T C 0.744143 1.2073e-05
19:2946407 G A 0.692812 -1.2120e-06
19:2949532 A C 0.808219 -1.5201e-05
19:2950150 T A 0.849877 -1.2667e-05
19:2950180 C T 0.508967 3.6416e-06
19:2954910 T G 0.098377 -1.5121e-05
19:2962153 C T 0.085907 -4.0052e-08
19:2962275 G A 1.305736 -9.0431e-07
19:2976114 G A 1.378788 -2.6203e-05
19:2977362 A G 0.971642 -6.6717e-06
19:2977599 G C 0.431030 4.0549e-05
19:2982834 T C 0.382769 -1.4203e-05
19:2988648 G A 0.120588 -1.5192e-05
19:2989697 C T 0.550146 2.1096e-05
19:2992898 T C 0.116186 3.4794e-05
19:2994921 A G 0.413480 2.6441e-05
19:2996014 C T 1.362482 -2.7401e-05
19:2996483 A G 1.117107 -5.0532e-05
19:2997017 A G 1.032390 -3.6313e-05
19:2997790 C T 0.194065 1.2842e-06
19:2997897 A G 0.283039 3.2740e-05
19:2997976 G A 0.112024 -2.3515e-05
19:3003140 T C 0.269994 1.7535e-05
19:3005145 A G 0.042151 6.3111e-07
19:3009733 A G 0.078128 -2.0861e-05
19:3009870 T C 0.455794 3.7167e-05
19:3012890 T C 0.183716 2.0621e-05
19:3013227 G A 0.541255 3.5342e-05
19:3013374 G A 0.547728 -3.4008e-05
19:3013624 A G 0.090337 4.7393e-06
19:3015903 T C 0.021885 3.3156e-06
19:3020678 T A 0.349719 1.9807e-05
19:3020691 G A 0.793522 -1.0336e-05
19:3024903 T C 0.059976 3.3264e-05
19:3025705 G A 0.142854 2.5781e-05
19:3026008 C T 0.141048 1.9054e-05
19:3030168 C T 0.894748 -2.3823e-05
19:3030438 A G 0.821384 -2.8896e-05
19:3031092 T C 0.216103 -7.1306e-05
19:3031286 C T 0.538760 1.0157e-05
19:3035895 T G 0.172663 -1.0653e-05
19:3042734 C T 0.686383 -9.8454e-06
19:3044284 C A 0.485219 -2.2571e-05
19:3049520 A G 0.132117 1.2650e-05
19:3053326 G T 0.123244 8.6823e-06
19:3053574 C T 0.614657 1.7894e-05
19:3053658 T C 0.026294 7.8009e-06
19:3054567 T C 0.439220 9.0256e-07
19:3055177 T C 0.155994 1.6002e-05
19:3056213 A G 0.747288 1.7449e-05
19:3057220 C T 0.164837 2.0747e-05
19:3063409 C T 1.455675 -3.7378e-05
19:3063499 A G 0.417740 -2.9292e-05
19:3064239 C T 0.418603 -3.0626e-05
19:3065724 A G 0.142935 -3.0275e-05
19:3068450 T C 1.901847 -3.0117e-05
19:3072859 A G 0.149681 3.9963e-06
19:3076005 A G 0.066232 -1.5424e-05
19:3076107 T C 1.118766 -4.2630e-07
19:3078394 T C 0.256629 -3.6169e-05
19:3080722 T C 1.179902 -2.9733e-06
19:3084944 T C 1.519649 -3.7772e-05
19:3087833 C T 0.140787 -8.6357e-06
19:3089226 T C 1.601826 -2.2402e-05
19:3089244 G A 0.024509 1.6787e-05
19:3090719 T C 0.454947 3.2079e-05
19:3093163 C T 0.905468 1.7361e-05
19:3095927 C T 1.621817 -1.7602e-05
19:3095969 G T 0.043317 -2.0684e-05
19:3096250 G C 0.035280 8.1225e-06
19:3097297 A G 0.362911 -1.5778e-05
19:3098612 T C 0.101627 5.2823e-06
19:3100479 G A 0.095787 1.0159e-06
19:3101075 T C 0.929753 5.3129e-05
19:3110349 G T 0.962279 4.6270e-05
19:3111118 C T 0.057831 -6.8440e-06
19:3111537 A G 0.032703 -1.1494e-05
19:3114177 T G 0.046275 5.4322e-06
19:3114229 A G 0.727117 -1.1451e-04
19:3114545 C T 1.720042 -2.8319e-05
19:3115402 T C 0.327168 -4.5663e-05
19:3118119 G A 1.330565 -4.6583e-05
19:3118514 T C 0.078278 8.9009e-06
19:3119198 T C 0.022667 3.5141e-05
19:3124111 A C 0.034671 7.3948e-06
19:3124725 G A 0.032621 5.3747e-06
19:3126332 G A 1.104143 2.3243e-05
19:3129368 T C 0.063373 4.3577e-05
19:3133406 A G 0.070057 5.3930e-05
19:3133853 C T 1.467768 2.1483e-06
19:3136798 C T 1.140637 8.6369e-06
19:3138313 T C 0.077890 2.6262e-06
19:3140786 C T 0.536053 -1.2017e-05
19:3142273 A G 0.066705 4.3391e-06
19:3142495 G A 0.654102 -2.5726e-05
19:3143031 C T 1.769740 -1.7422e-05
19:3143239 A G 0.082534 -6.1351e-06
19:3143320 T C 1.011967 -3.1579e-05
19:3146501 A G 0.201218 -3.6218e-06
19:3151458 A G 0.961551 -1.9480e-05
19:3155459 T G 0.200651 -7.1740e-06
19:3158116 G C 1.280329 -2.6194e-05
19:3158498 A G 0.492172 -1.6100e-05
19:3159769 G A 0.340339 -2.6604e-05
19:3160472 G A 0.432138 5.1542e-06
19:3165924 A G 0.968946 -1.7479e-05
19:3170975 T C 0.566655 1.8656e-05
19:3171073 G A 0.048325 -1.9157e-05
19:3171565 G A 0.877015 -3.1552e-05
19:3171926 C A 0.076394 2.5924e-05
19:3172002 C G 0.097252 9.1956e-06
19:3176170 G A 0.245471 1.1658e-05
19:3176418 A G 0.516205 1.1282e-05
19:3179021 A G 0.187867 9.4329e-06
19:3179517 T C 0.021796 2.2108e-05
19:3180770 G T 0.618431 2.5348e-05
19:3185607 A G 0.063186 1.1468e-05
19:3186085 T G 1.062462 9.9417e-05
19:3190891 A G 0.313450 2.9075e-05
19:3196746 T C 0.061673 -1.5064e-05
19:3196790 A G 0.042260 6.4610e-06
19:3197210 G A 0.868828 7.1978e-05
19:3198841 C G 0.055692 -1.0098e-05
19:3199332 A G 0.031999 2.0633e-05
19:3200637 G A 0.378614 2.7996e-05
19:3207646 G A 0.072219 2.6893e-05
19:3208827 G A 0.468866 9.5215e-06
19:3214125 C T 0.595170 2.6399e-05
19:3222856 G A 1.004189 7.8916e-05
19:3223853 G A 0.225582 1.1363e-05
19:3227563 A G 0.212557 -8.5381e-06
19:3230135 C T 0.441351 5.5094e-06
19:3236191 G A 0.455518 6.9778e-06
19:3238978 C T 0.243509 4.1164e-06
19:3239050 T C 0.088042 -4.8354e-05
19:3245635 G A 0.075357 2.7845e-05
19:3251219 G T 0.302622 2.3648e-05
19:3252909 A G 0.048407 8.4900e-06
19:3257449 G T 0.269892 -4.3466e-06
19:3259171 A C 0.263588 2.2252e-05
19:3264135 G A 0.121632 3.4840e-06
19:3264334 C T 0.530145 1.5456e-05
19:3265535 G C 0.545689 -1.2223e-05
19:3266172 A G 0.057637 2.9494e-06
19:3268785 G A 1.574628 -2.1898e-07
19:3269743 C T 0.073746 -7.9819e-06
19:3275315 T C 0.850700 4.5720e-05
19:3277094 C T 0.469675 9.5722e-06
19:3277766 C T 0.591477 -3.4828e-06
19:3278437 A G 0.022888 6.0286e-06
19:3281298 A G 0.229862 1.2244e-05
19:3293593 G A 1.496129 1.6413e-05
19:3293845 G A 1.297916 1.1264e-05
19:3294078 G A 0.297573 2.9574e-05
19:3295428 C T 0.254266 8.5053e-06
19:3296923 T C 0.038772 -2.2750e-06
19:3298398 G C 0.267471 9.8914e-06
19:3300339 C T 0.188201 7.8750e-06
19:3307670 A C 0.840599 -1.4710e-05
19:3311830 A G 0.415615 -9.8348e-06
19:3315216 T C 0.539219 9.8239e-06
19:3315718 T G 1.560349 1.2502e-05
19:3317215 G T 0.563007 1.0617e-05
19:3318498 T C 0.071634 -8.3064e-06
19:3318510 G A 1.105819 1.3508e-05
19:3319781 T C 1.396644 -8.4704e-07
19:3321710 G A 0.062710 3.0039e-05
19:3326292 T C 0.557282 5.7930e-05
19:3328483 G C 0.711437 -2.2638e-05
19:3328734 A G 1.906967 4.6597e-05
19:3337668 T C 0.402865 -9.6559e-06
19:3338774 G A 0.724563 7.3759e-05
19:3340032 A G 0.031278 2.7900e-05
19:3340313 T G 0.560794 6.7222e-05
19:3340548 G T 0.040672 -1.0858e-05
19:3342528 T C 0.381882 -1.1255e-06
19:3346342 G A 0.134687 2.5237e-06
19:3349305 C T 0.402009 -2.2183e-05
19:3352401 T C 0.424189 -2.1746e-05
19:3355041 C T 1.853219 -7.2995e-06
19:3355104 T C 0.246593 -4.2958e-06
19:3357675 A G 0.021249 7.7458e-06
19:3358425 C T 0.769421 1.8360e-05
19:3362658 T C 0.122897 -1.1998e-05
19:3363125 T C 0.041049 -6.5524e-07
19:3364098 C T 0.315266 -7.5869e-06
19:3364188 G C 1.881197 -3.1280e-06
19:3367745 A G 0.833660 3.7811e-06
19:3368977 T C 0.064746 -1.4346e-06
19:3370111 T G 0.081388 -2.4039e-06
19:3371522 C T 0.268912 7.0833e-06
19:3372514 A G 0.867370 -4.3782e-05
19:3374818 A G 0.077122 1.1749e-05
19:3375940 G A 0.824620 7.0403e-05
19:3377427 T G 1.133851 -1.0551e-05
19:3393376 A G 1.057246 -4.5604e-05
19:3397431 G A 0.269429 4.3276e-06
19:3402666 G A 1.904924 -3.5876e-06
19:3403004 G A 1.149674 -2.3621e-05
19:3403753 T C 0.031119 2.3564e-06
19:3410852 G A 0.446614 -1.3872e-05
19:3415481 T C 0.042379 1.5548e-05
19:3415706 A C 1.827806 2.6447e-06
19:3423339 G T 1.209630 7.0018e-06
19:3429937 A G 0.460421 -1.1040e-05
19:3434028 C A 0.708975 -2.8938e-06
19:3435545 A G 0.095263 -6.1820e-06
19:3443124 A G 0.123893 3.5608e-05
19:3446107 T C 1.348727 9.5550e-06
19:3446529 C A 0.062030 -1.8662e-05
19:3448694 T C 1.541531 1.5574e-05
19:3458154 G A 0.042651 -6.3461e-06
19:3458336 A G 0.404382 -1.4324e-05
19:3462849 T C 0.195449 4.0816e-06
19:3467822 C T 0.213628 -2.2490e-05
19:3468503 C T 1.082626 -2.5407e-05
19:3471275 T C 0.666882 -1.8907e-05
19:3475634 C T 0.213645 -1.6686e-06
19:3476221 G A 0.126861 1.9048e-05
19:3478456 A G 0.046884 -7.2273e-06
19:3478864 G A 0.032767 -3.9331e-05
19:3481877 C T 0.372192 -1.2053e-05
19:3484465 C T 0.089082 4.9645e-05
19:3487533 C T 0.518330 -3.7595e-05
19:3492748 A G 1.414088 4.7241e-05
19:3494634 C G 0.023081 2.3530e-06
19:3497241 T C 0.289308 4.0825e-06
19:3510005 C A 0.847997 -2.2450e-05
19:3527524 T C 0.056770 -5.5049e-05
19:3534655 A G 0.333077 7.6428e-06
19:3543640 T C 0.019991 8.8993e-06
19:3545631 A G 0.046074 -1.1325e-05
19:3546264 T C 0.025046 -2.0430e-06
19:3548313 C T 0.908671 -2.3834e-05
19:3548439 T C 0.312491 5.9435e-06
19:3551913 A G 0.062492 1.3055e-05
19:3554702 T C 0.115961 -9.1349e-06
19:3556464 T C 0.143248 1.3261e-05
19:3557005 G A 1.053758 -3.1322e-05
19:3563957 A G 0.276994 3.3186e-06
19:3564012 G A 0.880326 -2.8024e-05
19:3565357 T C 0.104368 -1.4304e-05
19:3565909 C T 0.202306 1.5110e-05
19:3567307 A C 0.140885 4.7810e-05
19:3571446 A G 1.087382 2.9897e-05
19:3573876 A G 0.066038 -1.2756e-05
19:3574073 A G 0.044327 1.0500e-05
19:3575422 C T 0.055125 -1.2453e-05
19:3578773 T C 0.046765 -1.6793e-05
19:3579481 T C 0.187449 2.5477e-06
19:3579841 T C 0.029252 4.4863e-06
19:3582350 C T 0.469536 3.6968e-05
19:3582401 T C 0.245763 1.3816e-04
19:3584261 T C 0.213478 6.7890e-05
19:3589339 A G 0.271340 -4.3541e-05
19:3589435 T C 0.238742 -2.9219e-05
19:3592133 G A 0.142704 4.5963e-06
19:3593578 G A 0.929083 -5.7659e-05
19:3594784 T C 0.066429 -1.6874e-05
19:3600390 A G 0.201664 -6.2770e-06
19:3603208 A C 0.031261 -8.6642e-06
19:3603227 T C 0.133144 -4.7228e-06
19:3604265 C T 1.289835 -6.9270e-05
19:3608158 A G 0.057695 2.2089e-05
19:3610776 A G 0.039108 -5.4954e-06
19:3611190 A C 1.105762 -5.3988e-05
19:3612819 A G 0.174805 2.8596e-05
19:3624005 A G 0.190863 -1.1366e-05
19:3625397 T C 0.022235 4.2324e-06
19:3626922 C T 1.215426 -4.8815e-05
19:3631694 A G 1.127929 -5.4652e-05
19:3633192 G A 0.300986 9.7977e-06
19:3637395 C T 1.212897 -4.3156e-05
19:3646642 G A 0.143184 7.9342e-06
19:3648343 G A 0.020664 3.7694e-06
19:3652653 G A 0.049328 -1.0258e-05
19:3660619 G A 1.086413 1.4771e-06
19:3663548 A G 0.086502 1.0821e-06
19:3665908 T C 0.650335 -2.8741e-05
19:3668318 G A 0.412021 -5.6536e-05
19:3670881 A G 0.446516 -2.7210e-05
19:3672468 T C 0.106839 -4.4243e-06
19:3676507 T C 0.124219 3.4701e-05
19:3680658 T C 0.023639 2.8168e-06
19:3684475 T C 0.067857 6.8392e-06
19:3688524 T C 0.210983 -2.9317e-05
19:3694494 C G 0.604672 -2.0323e-05
19:3705590 G T 1.002288 -1.8346e-06
19:3710346 A G 1.780715 1.1102e-05
19:3710404 A G 1.387406 7.8433e-05
19:3714553 A G 0.043824 -1.3319e-05
19:3718705 A G 0.100631 -1.1554e-05
19:3721223 G A 0.387991 -8.6049e-06
19:3722669 C G 0.346037 2.5702e-05
19:3728609 A G 0.392023 4.9537e-06
19:3731243 A G 0.173442 -4.4922e-07
19:3731847 T C 0.454553 -3.2155e-05
19:3733333 C T 1.276769 -1.8848e-05
19:3734675 G A 0.706711 1.9180e-05
19:3736432 T C 0.034824 6.9724e-06
19:3743703 A G 0.275960 6.4856e-06
19:3746207 C T 0.983222 -1.2549e-05
19:3750615 C T 1.090534 -1.2775e-05
19:3754954 A G 0.068282 -6.6828e-06
19:3755962 C A 1.082408 -1.7737e-05
19:3758598 T C 0.062108 -1.0072e-05
19:3760027 A G 0.023772 8.0314e-06
19:3761652 A G 1.272322 1.8596e-07
19:3762926 A G 1.271449 1.2453e-06
19:3767265 T C 1.187439 1.4788e-05
19:3769470 A G 0.362829 -1.9314e-05
19:3771586 A G 0.044262 -2.0946e-05
19:3775106 A G 0.086984 5.1031e-06
19:3781164 A G 0.400870 -2.3141e-06
19:3781557 T C 0.232871 3.4548e-05
19:3784535 A G 0.634420 1.3008e-06
19:3784757 G T 1.867060 3.3829e-06
19:3790866 G T 0.056906 1.8467e-05
19:3792245 T G 1.784461 2.5522e-05
19:3792364 A G 0.878494 -1.4741e-05
19:3797100 T C 0.259039 -3.9797e-06
19:3801365 G C 0.929025 -7.9532e-06
19:3801559 C T 1.886317 -3.6737e-05
19:3803176 A G 0.074830 -4.1961e-06
19:3805793 C T 0.880955 3.5423e-06
19:3806837 T G 0.465341 3.2566e-05
19:3811150 A G 0.564867 8.8697e-06
19:3812741 G C 0.463467 8.1742e-06
19:3813684 G A 0.549442 4.6305e-06
19:3813906 C A 0.048471 -1.1542e-06
19:3817894 G A 1.095902 -5.1260e-06
19:3818565 T C 0.279282 -1.0380e-05
19:3819337 T C 0.059137 7.7839e-06
19:3820191 T C 0.801862 1.9800e-06
19:3831709 T C 0.410739 1.5570e-05
19:3831765 A G 0.795399 1.9497e-06
19:3834863 T C 0.097626 9.8254e-07
19:3837995 A G 0.047258 -9.1992e-07
19:3838338 T C 1.027777 3.9457e-06
19:3844767 G A 1.452414 1.2111e-05
19:3850447 A G 0.174204 1.9422e-05
19:3853530 C T 0.051184 -2.0807e-05
19:3856644 T G 0.084829 2.3659e-06
19:3865337 A G 0.113829 -1.4917e-06
19:3872565 C T 0.960307 -2.3587e-05
19:3877749 G A 1.457993 2.0150e-05
19:3882043 A G 0.023088 5.6727e-07
19:3889679 G A 0.259005 6.2922e-06
19:3890641 G A 1.422292 -6.5524e-06
19:3890922 T C 0.118552 -1.3874e-05
19:3891394 T C 0.080334 1.3218e-05
19:3893993 T C 0.828887 -2.8543e-05
19:3896629 T C 0.220744 1.9353e-06
19:3899030 G A 0.309625 -4.3679e-05
19:3900884 G A 0.070665 -2.6158e-05
19:3902722 G C 1.703984 -2.5773e-05
19:3903004 T C 0.055478 -1.2720e-06
19:3906611 G A 0.730384 -1.8086e-06
19:3906688 G A 0.133134 1.7744e-05
19:3918464 A G 0.256500 2.8225e-05
19:3918721 G A 0.955347 -1.7371e-05
19:3921623 C T 0.406663 8.1178e-06
19:3927282 A G 0.030758 1.0094e-06
19:3927771 A G 0.645222 2.8223e-05
19:3928369 G A 1.200498 1.7120e-06
19:3933232 C T 0.219741 1.7961e-05
19:3933802 A C 0.042375 -1.2923e-05
19:3936469 A G 0.050178 1.9817e-05
19:3939703 A G 1.549677 4.5609e-06
19:3944211 A C 0.179106 3.3915e-05
19:3944240 A G 0.213886 -5.6135e-06
19:3951567 T C 0.267882 9.9853e-06
19:3955477 A C 1.214196 6.1653e-06
19:3961533 A G 0.169522 2.0159e-06
19:3970435 A G 0.337885 -6.8977e-06
19:3971687 C G 0.115094 -2.5690e-05
19:3975930 T C 0.044793 1.1733e-05
19:3976103 A G 0.037153 5.0591e-06
19:3977289 A G 0.027790 -1.9541e-05
19:3977762 A G 0.039907 -1.3322e-05
19:3982967 A G 0.195500 2.1404e-05
19:3984412 A G 0.121656 -6.5437e-06
19:3984489 T C 0.035090 1.0966e-05
19:3984635 G T 0.050657 9.3470e-06
19:4009913 A G 0.539919 -1.8646e-06
19:4013322 C T 0.632122 6.7526e-06
19:4015555 A G 0.023629 6.8235e-06
19:4020445 C T 0.413483 -6.9184e-06
19:4027852 A C 1.872432 1.0734e-06
19:4028290 A G 0.322548 -2.1226e-06
19:4028690 G C 0.038221 -2.2081e-05
19:4040593 C A 1.611706 -1.9471e-06
19:4056207 A C 0.386366 -8.5630e-06
19:4056346 C T 1.888975 1.3273e-05
19:4060811 T C 0.095219 -2.1752e-05
19:4070542 A G 0.060493 -8.1219e-06
19:4077096 C A 0.442562 -4.9600e-06
19:4078921 A G 1.893286 2.7415e-05
19:4080424 C T 0.089844 4.6261e-06
19:4094066 C A 0.077020 2.0430e-05
19:4096679 T C 0.052367 -8.1168e-06
19:4098100 C A 0.031911 -3.0415e-06
19:4098776 G A 1.429187 4.4557e-05
19:4098947 A G 0.449735 1.3271e-06
19:4100889 A G 0.037979 2.6980e-06
19:4103908 A G 0.377421 -1.6089e-05
19:4112478 G A 1.457147 3.1314e-05
19:4115684 A G 0.122927 1.0358e-05
19:4117399 T C 0.029017 3.7677e-05
19:4119012 G A 1.577708 3.1582e-05
19:4124732 T C 0.148854 -1.2204e-05
19:4131132 C A 0.177784 -2.2109e-05
19:4140094 C T 0.210599 5.8631e-07
19:4141209 A C 0.867349 -5.1313e-06
19:4145008 A G 1.483020 1.5358e-05
19:4154910 T C 0.255558 2.7499e-05
19:4156881 A G 0.778311 4.5445e-06
19:4158938 T C 0.039720 1.4173e-05
19:4161414 A G 0.233694 1.2002e-05
19:4177366 A C 0.731798 3.3931e-05
19:4180003 T C 0.105955 -8.3001e-06
19:4180312 T C 0.056389 -1.7652e-05
19:4180690 G T 1.674127 -3.0792e-06
19:4180836 T C 1.902004 -9.2211e-06
19:4182939 T G 0.257407 -2.9463e-06
19:4190870 A G 0.987587 2.5437e-05
19:4191127 G C 0.079406 1.7438e-05
19:4192224 T C 1.374065 1.5030e-05
19:4195399 A G 0.098955 1.4447e-05
19:4196014 C A 1.464905 9.2544e-06
19:4197070 C T 0.300096 5.4296e-05
19:4201033 A C 0.847263 -1.1510e-05
19:4207940 A G 0.369398 -1.7404e-05
19:4208082 C T 1.535792 9.7275e-06
19:4208788 T C 0.055315 4.0836e-06
19:4210356 A G 1.234309 -2.4943e-05
19:4211312 G A 0.375439 -1.0982e-05
19:4212742 G A 0.045830 8.7526e-06
19:4214467 A G 1.148021 1.7725e-05
19:4216318 T G 0.262575 7.2858e-05
19:4216910 A G 1.536461 1.0838e-05
19:4217207 G T 1.842938 2.6320e-05
19:4221819 T C 0.037092 -1.3044e-05
19:4226038 A G 0.330840 4.5550e-05
19:4233564 T C 0.111728 8.5805e-07
19:4233729 G T 0.087916 9.8761e-06
19:4236996 A G 0.564571 -2.3190e-05
19:4247005 C G 0.311648 1.9736e-05
19:4251069 C T 0.565339 -2.5495e-05
19:4254308 C T 0.573802 -2.1632e-05
19:4265942 A G 0.566145 -2.4131e-05
19:4270223 C T 0.324397 8.3977e-06
19:4277435 A G 0.675076 3.4648e-06
19:4280186 T C 0.683167 -3.7682e-06
19:4287377 T G 0.324635 3.5263e-05
19:4288332 G A 0.746111 3.4093e-06
19:4292841 G C 0.394740 -3.2363e-05
19:4294542 T C 0.452013 -2.7177e-05
19:4294623 A C 0.422204 7.6493e-06
19:4294807 A G 0.315378 1.7552e-05
19:4297925 C G 0.464460 -1.7502e-05
19:4297968 T C 0.695699 4.7793e-06
19:4301845 T C 1.585562 -7.3577e-06
19:4308098 C T 1.282583 -8.7072e-06
19:4308128 T C 0.306440 1.2008e-05
19:4311942 T C 0.033869 2.3390e-05
19:4312042 G C 0.063658 -1.0069e-05
19:4319286 G A 0.042457 1.1454e-07
19:4319544 C T 0.050552 2.2106e-05
19:4320569 G A 0.102488 -3.6721e-06
19:4323994 T C 0.025118 -1.9474e-05
19:4325433 A G 0.890655 2.1157e-05
19:4325632 T C 0.169801 -2.9017e-05
19:4328513 G A 0.130404 3.9872e-05
19:4328755 C G 0.035892 -2.3620e-05
19:4333711 T C 1.077060 4.9025e-05
19:4335869 A G 0.675681 1.3826e-07
19:4340455 T C 0.593136 6.6021e-06
19:4342285 C G 0.663975 2.1083e-05
19:4342329 G C 0.070543 2.9969e-05
19:4346348 A G 0.898991 2.7815e-05
19:4348967 C T 0.043725 5.4715e-05
19:4350172 C T 1.550710 3.4270e-05
19:4351449 C G 0.054676 -1.2345e-05
19:4351529 T G 0.027420 5.3343e-07
19:4352373 C A 0.936780 -7.3910e-06
19:4357555 G A 1.956305 4.5470e-06
19:4359191 T C 0.097799 -8.0926e-06
19:4360627 A G 0.058528 6.6540e-06
19:4361656 T C 0.034250 -1.6442e-05
19:4363170 T G 1.097527 1.5603e-05
19:4366219 G A 0.593918 8.7532e-06
19:4378827 A C 0.089334 4.7068e-06
19:4379805 A G 0.092485 -1.8375e-05
19:4380599 T C 0.032057 -1.8797e-05
19:4384674 A G 0.529118 -1.7439e-06
19:4386911 T C 0.098194 -1.6094e-05
19:4387247 T C 0.082133 -3.6235e-06
19:4399767 A G 0.078855 -2.7130e-05
19:4404535 A G 0.150786 -4.6446e-07
19:4410003 T G 0.097347 -1.7093e-05
19:4413932 T C 0.020147 7.7906e-06
19:4414688 T C 0.079950 1.3211e-05
19:4415789 T C 0.148912 3.4504e-05
19:4419337 G T 0.044279 -8.4452e-06
19:4420042 C T 0.507366 8.2988e-06
19:4433253 A G 0.031411 -1.8178e-05
19:4433412 G A 0.033305 -2.0673e-05
19:4439388 A G 0.191009 1.2063e-05
19:4442336 T C 1.088117 7.8195e-06
19:4442811 A G 0.059674 -2.8478e-05
19:4442999 G T 1.963523 4.6814e-06
19:4443046 C T 0.540018 -1.8647e-06
19:4444176 T C 0.057644 6.0793e-06
19:4444742 G A 0.549870 1.1320e-05
19:4453324 C T 1.964101 1.7191e-06
19:4457650 T C 0.533796 -3.3782e-06
19:4460272 G A 0.381678 1.7216e-05
19:4469772 T C 0.105187 2.1329e-05
19:4470611 T C 0.138631 4.4566e-06
19:4472098 T C 0.236240 1.6981e-05
19:4481854 A G 0.179150 4.3581e-06
19:4486137 T C 0.139780 2.3604e-06
19:4489783 C T 0.995733 -1.4037e-05
19:4496595 G A 0.248391 1.3320e-05
19:4501117 T C 0.077740 1.3077e-05
19:4502813 A G 0.023751 -2.7988e-05
19:4505082 T C 0.036524 -1.0862e-05
19:4505110 C T 0.169165 7.7952e-06
19:4505445 A G 1.036229 -6.1186e-06
19:4505594 A G 0.237083 1.8698e-05
19:4508905 T C 0.031887 -1.8846e-05
19:4510530 A G 0.177083 9.9702e-06
19:4510560 T C 0.622599 6.4355e-06
19:4510850 A G 0.020345 6.1531e-06
19:4511181 T C 0.028144 -2.1571e-05
19:4511525 G A 1.729106 7.9026e-06
19:4511955 C T 1.761485 1.3328e-05
19:4513559 G A 1.896149 1.3651e-05
19:4519450 A G 1.888401 1.4771e-05
19:4524016 A G 0.441134 -1.7698e-05
19:4524866 C T 0.155753 2.2179e-06
19:4525264 A G 0.058409 -6.4616e-06
19:4530617 T C 0.160101 -5.4802e-06
19:4534279 A G 0.129666 -2.6390e-06
19:4536907 T C 0.078583 1.0595e-05
19:4538599 A G 0.658314 1.7801e-05
19:4539086 G A 0.240592 -8.0325e-07
19:4540703 C T 1.020855 -2.7989e-05
19:4545717 T C 0.989165 1.2840e-05
19:4547294 G A 0.114795 -6.6400e-06
19:4549923 T C 0.902211 7.9650e-06
19:4553185 G A 1.008500 -1.9973e-05
19:4554886 C T 0.156229 -1.3359e-05
19:4559474 G A 0.097323 3.1486e-05
19:4559646 A G 0.466456 2.0755e-05
19:4567227 T C 0.038398 1.3442e-05
19:4569135 C G 0.083095 2.0634e-05
19:4569266 A G 0.057780 -6.9109e-06
19:4569809 C A 1.100978 -5.3111e-05
19:4572679 T C 0.139342 -1.3399e-05
19:4576090 T G 0.520370 -8.2158e-06
19:4576734 T C 0.032264 1.6851e-05
19:4579481 T C 0.052473 -2.0586e-06
19:4581939 A G 1.077088 1.4000e-06
19:4585721 C T 0.413847 -1.7570e-05
19:4592626 T C 0.662846 9.2143e-06
19:4592850 A G 0.035997 -1.0555e-05
19:4595328 T C 0.060741 -1.2686e-05
19:4600933 T C 0.033077 1.5000e-06
19:4606337 G A 0.264948 3.5216e-06
19:4609900 G A 0.853325 -1.1388e-05
19:4613542 A G 0.206665 3.3638e-05
19:4614765 G A 0.081130 -1.1924e-05
19:4615312 G A 0.543482 -2.1920e-05
19:4626890 T C 1.013807 2.9835e-05
19:4631334 G C 1.271010 1.0792e-05
19:4636496 T C 0.024363 4.1740e-06
19:4640668 C T 0.338677 -1.1040e-05
19:4640983 A G 0.685955 8.4748e-06
19:4641830 T C 0.070730 4.8723e-05
19:4642579 C T 1.382908 6.9957e-06
19:4647231 C T 0.478457 1.9997e-05
19:4650256 T G 0.031605 1.1726e-05
19:4651269 A G 0.105398 4.2132e-06
19:4660945 A C 0.086729 4.1636e-06
19:4666156 T C 0.295145 3.1237e-06
19:4666756 T C 0.174187 1.2129e-05
19:4668417 G A 0.178042 1.0310e-05
19:4669840 A G 0.070628 1.9832e-05
19:4670313 G C 0.174880 1.1540e-05
19:4681152 A G 0.109002 3.1906e-06
19:4685259 A G 0.040057 6.1437e-06
19:4685276 C A 0.555368 7.9746e-06
19:4686988 T G 0.380182 -3.9494e-06
19:4693349 A G 0.059980 -7.6210e-06
19:4700187 G A 0.553950 7.8980e-06
19:4701132 T C 0.151132 1.4239e-05
19:4705556 T C 0.040383 2.8608e-06
19:4707056 A G 0.021728 5.4793e-06
19:4708956 C G 0.342889 -4.7360e-06
19:4714275 A G 0.038850 1.4334e-05
19:4714468 T C 0.896567 1.7710e-05
19:4717187 A G 1.471929 1.9636e-05
19:4719834 T C 0.023982 -2.2474e-06
19:4721991 G C 1.459078 3.2577e-05
19:4723273 G T 0.115665 2.8236e-05
19:4724025 A G 0.033913 -8.5838e-06
19:4724157 A G 0.692469 2.6389e-05
19:4735201 C G 0.891750 2.6540e-05
19:4738393 A G 0.081303 2.5866e-06
19:4738679 T C 0.236577 -2.0684e-05
19:4742238 A G 0.090235 2.2088e-05
19:4743325 A G 0.363642 -6.7861e-06
19:4752476 T G 0.050936 -1.0310e-05
19:4752649 G A 0.423098 -2.3136e-05
19:4754576 G A 0.171518 2.6809e-05
19:4758022 G A 0.758895 7.9897e-06
19:4764061 A G 0.058497 -2.3703e-06
19:4765457 A G 0.024632 3.0929e-05
19:4772202 C A 0.681460 3.5362e-06
19:4776218 C A 0.705633 -2.5979e-05
19:4782235 A C 0.282291 2.3983e-05
19:4783024 T C 0.973220 3.1685e-06
19:4789477 C T 0.348285 -1.1371e-05
19:4796706 T C 0.174034 -1.6586e-05
19:4796782 G A 1.087001 -3.2034e-05
19:4800103 A C 1.335838 -5.9157e-06
19:4800985 T C 0.125987 -8.4481e-06
19:4804524 C T 0.362962 -1.0803e-05
19:4806349 A G 0.374915 -2.9433e-05
19:4816719 A G 0.478797 2.2003e-05
19:4818378 C T 1.259219 9.9978e-06
19:4821612 T C 0.954640 1.9452e-05
19:4829250 G A 0.272499 2.1313e-05
19:4830628 C T 1.221019 1.5841e-05
19:4842723 T C 0.905478 -2.5791e-05
19:4844205 T G 1.292201 -2.6393e-05
19:4844790 C G 0.075320 4.1917e-06
19:4846763 T C 0.034155 1.8673e-05
19:4847713 G A 1.698902 1.0773e-05
19:4848396 C A 0.269086 -4.2188e-05
19:4850260 A G 1.324170 -8.9049e-06
19:4852106 G A 1.694655 1.2163e-05
19:4852137 T C 0.835717 1.9292e-05
19:4856694 T C 1.707047 1.1203e-05
19:4859937 C T 1.518568 -1.0813e-05
19:4864758 G A 0.337507 2.8616e-05
19:4864801 G A 0.235275 3.9516e-05
19:4867690 G A 1.855304 2.2484e-05
19:4868765 A G 0.090904 -1.1310e-05
19:4873948 A G 0.149266 3.9578e-06
19:4874019 C G 0.280275 1.7362e-05
19:4883883 C T 0.020236 -1.2887e-05
19:4883932 T C 1.820840 3.8443e-06
19:4889687 C T 1.478080 1.1927e-05
19:4890914 G A 0.699486 -3.0236e-05
19:4895662 A C 0.470155 -1.4098e-05
19:4897481 C T 0.042161 9.9677e-06
19:4901760 C A 0.043905 1.1858e-05
19:4901887 T C 0.129214 8.3525e-06
19:4902950 T C 0.432627 -1.9759e-05
19:4906415 G A 0.258529 -1.3733e-05
19:4908093 G T 0.265132 2.1103e-06
19:4908281 T C 0.106873 2.2894e-05
19:4912729 A C 0.655836 -1.2474e-05
19:4915341 A G 1.346422 1.2166e-05
19:4920613 T G 0.042277 1.0408e-06
19:4929069 A G 0.074636 1.7468e-05
19:4929473 G A 0.537991 -1.4389e-06
19:4930647 T C 0.051062 2.9052e-06
19:4930693 G C 0.134460 1.1633e-08
19:4936950 G A 0.979016 1.7958e-05
19:4939606 T G 0.062332 -2.6366e-05
19:4945974 C T 1.911380 1.5757e-05
19:4949266 G A 0.477141 1.2317e-06
19:4951885 A G 0.039720 1.2365e-05
19:4965064 A G 0.663972 3.5482e-05
19:4966189 C G 0.691510 -2.8328e-05
19:4966382 G A 0.107819 1.8889e-06
19:4970474 G A 0.042651 7.2896e-06
19:4971561 A G 0.029684 8.0535e-06
19:4972391 T C 0.124325 -3.5635e-06
19:4976335 T C 0.627566 -2.1840e-05
19:5023034 T C 0.082422 -9.4209e-06
19:5036730 A G 0.537811 2.8314e-05
19:5037351 G A 1.808196 -1.1612e-05
19:5039135 G T 0.174628 -9.6963e-06
19:5044972 T G 1.473391 3.9178e-05
19:5045126 T C 0.173517 -9.1791e-06
19:5056732 A G 0.050280 -1.0710e-06
19:5057368 C T 0.351086 2.2546e-05
19:5059696 A G 0.136289 -1.1177e-05
19:5064607 G C 0.167499 -1.0450e-05
19:5066995 C T 0.949227 -3.2663e-05
19:5070795 G A 0.256857 7.1318e-06
19:5071245 T G 0.061377 1.8444e-05
19:5071460 A G 0.134919 1.9450e-05
19:5086934 C A 0.120095 2.1958e-05
19:5100749 A T 0.103134 -1.4089e-05
19:5100777 G A 0.032570 1.0249e-05
19:5105408 T C 0.521645 -2.8676e-05
19:5109701 G A 1.372974 -1.2295e-05
19:5111867 T C 0.152377 1.4060e-05
19:5114762 T C 0.064773 1.3790e-05
19:5122764 G A 0.780667 -4.0356e-06
19:5136251 T C 0.125498 -1.7264e-05
19:5139534 T C 0.323585 -1.9084e-05
19:5142804 T C 0.063668 2.8189e-05
19:5148222 T G 0.029147 -1.8928e-05
19:5153606 A G 0.331574 -2.5956e-05
19:5154861 G A 1.186038 -4.4627e-05
19:5174882 G A 0.797979 -3.9478e-05
19:5176391 A G 0.114962 2.9938e-06
19:5178677 C T 0.283338 -3.8829e-05
19:5189268 C T 0.999391 -1.0192e-05
19:5191547 A G 0.717006 -1.6892e-05
19:5194778 C T 1.599314 -4.5671e-05
19:5200931 C T 0.743575 -2.3440e-05
19:5201884 C G 0.234921 6.3638e-06
19:5202776 T C 0.294367 -4.5183e-05
19:5210043 A C 0.138754 -1.2425e-05
19:5210762 A G 0.208871 1.2461e-05
19:5212482 A G 0.220281 -2.0069e-05
19:5215938 G A 1.578147 -4.0547e-05
19:5222831 A G 0.061190 -1.3749e-05
19:5224230 T C 0.870627 -1.7711e-05
19:5234339 T G 0.078580 2.0745e-05
19:5235654 T C 0.027086 -1.6676e-06
19:5236166 T C 1.530206 7.2982e-06
19:5237086 A G 0.077349 -1.9158e-05
19:5237925 T C 0.191699 7.1340e-06
19:5238169 T C 0.234037 1.4165e-05
19:5245977 A G 0.046170 1.5437e-05
19:5246551 A G 0.133633 -4.5230e-06
19:5251089 C G 0.044905 -5.1563e-06
19:5252175 A G 0.157572 -4.5809e-06
19:5252214 G A 1.766303 9.8615e-06
19:5253796 A C 0.684061 -9.2524e-06
19:5254372 A G 0.059572 4.3781e-05
19:5254970 C T 0.669496 1.2624e-05
19:5258309 T C 0.054832 5.6108e-07
19:5258856 T G 0.442596 -4.2224e-06
19:5260674 A G 0.019977 1.7939e-05
19:5261869 A G 1.380117 3.2353e-06
19:5262335 T C 0.047417 -2.2753e-05
19:5267903 A G 0.136697 2.4416e-05
19:5270047 A G 0.105894 5.2549e-06
19:5270440 G T 0.864299 7.1889e-06
19:5278878 A C 1.847198 3.5945e-06
19:5285670 G A 0.067636 -1.9411e-05
19:5289522 G A 1.035453 -1.5403e-06
19:5290063 C T 0.465861 -1.2567e-05
19:5290355 G C 0.264401 -1.0323e-05
19:5300465 G A 0.198750 -2.3002e-05
19:5300923 C T 0.060381 2.4133e-05
19:5305206 G A 0.498353 -1.3484e-05
19:5306883 G C 0.026359 4.6511e-06
19:5308347 C T 0.104789 1.1017e-05
19:5309405 T C 0.123781 1.1037e-05
19:5309846 A G 0.325377 4.6175e-05
19:5313294 T C 0.244991 -3.0790e-05
19:5314261 G A 1.416502 -1.5292e-05
19:5314689 G A 0.031748 2.8710e-06
19:5320087 C G 0.065209 1.3357e-05
19:5323763 C G 0.265587 -1.5585e-05
19:5324873 C A 0.048923 -3.5901e-05
19:5324914 A G 0.155181 1.8838e-06
19:5329338 A G 0.098700 6.3183e-06
19:5329422 A C 0.068840 2.9527e-05
19:5333728 G A 0.268134 -4.9879e-05
19:5333960 C T 1.264027 -2.1086e-05
19:5335254 T C 0.044864 1.3763e-05
19:5336109 A T 0.028324 -8.3213e-06
19:5336502 T C 0.491281 -8.5617e-06
19:5337431 T C 0.256792 -6.7945e-06
19:5338179 G A 0.064569 1.6444e-05
19:5338253 C G 0.071304 -2.2510e-05
19:5341181 T C 0.174238 -4.5443e-06
19:5342034 C T 0.150503 -6.5698e-06
19:5342151 T G 1.477668 -1.7662e-05
19:5345644 G A 0.334294 1.8402e-05
19:5349373 C G 0.236587 1.5032e-05
19:5352332 A G 0.020681 -9.4022e-06
19:5352619 T C 0.180820 -1.9928e-05
19:5355589 A G 0.843336 -8.4593e-06
19:5356741 C T 0.032200 -1.0281e-05
19:5357337 C T 0.228726 -4.2490e-05
19:5362632 G A 0.631075 -2.7787e-06
19:5369865 C A 0.069377 -8.9017e-06
19:5373332 T C 0.030938 -7.8820e-06
19:5375873 A C 0.810205 1.5060e-05
19:5382472 C T 1.405045 -5.2240e-05
19:5383091 G C 0.082612 1.6277e-05
19:5383120 T C 0.537838 -2.9649e-05
19:5385126 A G 0.205965 -7.3836e-06
19:5386983 A G 0.429636 -2.1667e-06
19:5387315 C T 0.320868 2.2568e-06
19:5392383 A G 0.036382 -1.3084e-05
19:5392595 T G 0.659552 2.9752e-05
19:5393748 A G 0.555429 -1.3810e-05
19:5395790 G A 0.072600 2.1810e-05
19:5396310 C T 0.623946 -5.0093e-06
19:5396357 T G 0.797612 -2.4210e-05
19:5396840 C G 0.088494 -5.1005e-08
19:5397111 A G 0.366695 -1.2536e-05
19:5397866 T C 0.033638 4.0360e-06
19:5398416 A G 0.509946 -1.6126e-05
19:5398532 T C 0.023649 -1.2977e-05
19:5398933 G A 0.133960 -8.4164e-06
19:5400865 G C 1.761975 2.3476e-06
19:5407485 G A 0.417471 -5.4724e-06
19:5408506 G A 0.247575 7.5273e-06
19:5410160 A G 1.632323 -4.0286e-06
19:5414535 G A 0.705076 1.1742e-05
19:5417943 C T 1.110042 3.1735e-06
19:5424168 A C 0.068020 -6.5039e-06
19:5425572 C T 0.443894 2.5226e-05
19:5425781 T C 0.042807 -1.5491e-05
19:5426186 A G 0.486389 6.8524e-07
19:5433009 T C 0.079148 1.5038e-06
19:5434174 G T 1.393703 2.8613e-05
19:5434180 C A 1.168771 -3.5672e-06
19:5435457 T C 0.595955 3.4257e-06
19:5437277 T C 1.223970 3.5737e-06
19:5441203 G T 0.043780 2.6778e-06
19:5441333 G C 0.279479 3.0741e-06
19:5444325 T C 0.070101 -3.0947e-06
19:5445429 A G 1.093849 6.6459e-07
19:5447415 A G 0.073695 1.3040e-05
19:5448606 A G 0.116386 -2.1352e-06
19:5450325 A G 0.046380 1.1311e-05
19:5452676 T C 0.616435 3.4132e-05
19:5452949 C T 0.119290 6.0968e-06
19:5454812 A G 0.061421 4.9253e-05
19:5455543 C G 0.038795 2.3135e-05
19:5455611 T C 1.029174 5.0434e-05
19:5455800 A G 0.119657 8.6479e-06
19:5455971 T G 0.985102 2.7650e-05
19:5455990 A G 0.324656 -2.0177e-05
19:5459689 A C 0.648295 -1.1625e-05
19:5461785 G A 0.107057 8.2205e-06
19:5465615 T A 0.906967 2.4852e-06
19:5466516 G A 0.606494 3.2428e-07
19:5466632 T C 0.061445 -2.3525e-05
19:5469832 G A 1.507702 -7.3147e-06
19:5472432 G A 0.832032 -1.5992e-05
19:5474590 G T 0.060908 -8.2949e-06
19:5474664 C T 0.618825 6.2119e-06
19:5475547 T C 0.969765 3.2629e-06
19:5477020 A G 0.137638 -2.1424e-05
19:5477883 C T 1.516535 3.4424e-05
19:5478748 A G 0.224426 -3.2648e-06
19:5479216 C A 0.821893 -1.6965e-05
19:5482867 C T 0.593969 -2.3244e-05
19:5487501 A G 0.067551 3.6474e-06
19:5490646 T C 0.100727 4.0964e-05
19:5490752 T G 0.023170 -3.0526e-05
19:5491558 A C 0.636746 1.3052e-05
19:5492178 A C 0.095950 1.3823e-06
19:5496483 A G 0.039676 -2.2930e-05
19:5497313 G A 0.986510 2.6846e-06
19:5497686 T C 0.671751 3.2820e-06
19:5506196 G A 0.510358 5.3985e-05
19:5509752 A G 0.285221 -1.3479e-05
19:5512413 C A 1.511884 7.1822e-05
19:5513015 C T 0.020039 2.0330e-06
19:5516115 T C 0.031771 -1.9996e-06
19:5516483 C T 0.184940 -3.3429e-06
19:5518860 A C 0.870270 -2.2634e-05
19:5522507 A G 0.056733 -8.6675e-07
19:5524952 C T 0.917333 -1.1073e-05
19:5525988 C A 0.702621 -1.1413e-05
19:5528449 A C 0.045762 6.3072e-06
19:5531666 C T 0.034440 1.0030e-05
19:5537004 A G 1.154821 6.6956e-06
19:5539137 G A 0.070995 -1.1956e-05
19:5540856 C T 0.637270 -6.2161e-06
19:5541673 A G 0.036004 -8.2699e-06
19:5542704 T C 0.366671 1.9853e-05
19:5543629 C T 0.173490 -2.6335e-05
19:5555143 T G 0.892477 -6.0866e-07
19:5555176 T C 0.663305 -5.9847e-06
19:5561904 A G 0.048267 -7.8006e-06
19:5575148 C T 0.133008 1.3231e-05
19:5582535 A G 0.111858 1.1169e-05
19:5586820 C T 0.083918 1.8335e-05
19:5586879 T C 0.341893 -3.8726e-05
19:5589860 C G 0.052238 1.8265e-05
19:5591735 A G 0.260239 8.8150e-06
19:5599151 T C 0.029721 1.7724e-05
19:5602909 G A 0.045330 -2.9829e-06
19:5604875 C T 0.026791 1.4562e-05
19:5607688 T C 1.778855 3.1639e-05
19:5608214 A C 0.131740 -2.7794e-05
19:5615591 C G 0.047635 5.2126e-06
19:5618508 G T 0.119235 -1.3690e-06
19:5649716 T C 0.037214 2.8097e-05
19:5650133 T C 0.067507 1.4559e-05
19:5652572 T G 0.120680 1.5839e-06
19:5654449 A G 0.032795 -1.0165e-05
19:5655111 T C 0.110702 1.1126e-05
19:5664612 A G 0.050576 1.4312e-05
19:5665350 T C 0.062417 1.5315e-05
19:5669472 T C 0.056002 5.9316e-06
19:5680003 A G 0.074946 -8.3101e-07
19:5691933 A G 0.072858 6.5777e-06
19:5693616 T C 0.036936 -1.8989e-05
19:5694903 G C 0.020960 -4.9398e-06
19:5695666 C T 0.045122 -1.8390e-05
19:5696962 A G 0.653470 1.6307e-05
19:5703611 T C 0.026641 -3.5553e-06
19:5704691 C A 0.145349 -8.5598e-08
19:5707204 C T 1.615466 -5.5298e-06
19:5718054 T A 0.030112 3.9036e-06
19:5722434 T C 1.857745 -1.5593e-05
19:5722469 C A 0.075789 8.9432e-06
19:5725138 T G 0.038554 -2.5927e-05
19:5736372 T C 0.866394 4.9911e-06
19:5748257 G A 0.027069 -5.2805e-06
19:5749070 T C 0.641567 -1.1682e-05
19:5749171 G A 0.048566 -1.4524e-05
19:5753116 T C 1.625751 -1.0610e-06
19:5754727 T C 0.157385 -1.8739e-06
19:5756451 T C 1.719022 -2.9908e-06
19:5756645 A G 0.065402 9.1570e-07
19:5758991 C G 0.022973 1.8705e-05
19:5760483 A T 0.246647 -9.2635e-06
19:5763329 T C 0.054251 1.1073e-06
19:5766090 C T 1.735521 -7.2551e-06
19:5770762 G A 0.203966 1.5736e-05
19:5772897 T C 0.069693 -1.9773e-05
19:5772950 A G 0.499237 1.2670e-05
19:5777323 G A 0.352116 -9.4542e-05
19:5777867 C T 0.293442 -8.5585e-05
19:5778517 T A 0.287475 -9.0501e-05
19:5782253 A G 0.042491 -3.2243e-06
19:5784762 A G 0.051664 6.2269e-06
19:5790540 C T 0.073844 1.6195e-05
19:5790753 C A 0.034722 -1.5548e-05
19:5794240 C A 0.352548 -9.1806e-05
19:5797993 C G 0.093828 -1.6746e-05
19:5799710 G A 0.036388 1.2040e-05
19:5800981 T C 0.059993 6.3705e-06
19:5803694 C T 0.206390 -1.5900e-05
19:5808728 T C 0.039108 -1.2309e-05
19:5809516 G A 0.196143 -7.1992e-05
19:5815254 T C 0.354047 -8.0407e-06
19:5816922 T C 0.107883 -1.0646e-05
19:5817747 C A 0.035821 7.6652e-06
19:5822490 A C 0.532766 6.9308e-06
19:5823903 A G 0.144737 -1.8946e-05
19:5824923 T G 0.058939 -2.5379e-05
19:5830922 T C 0.767190 6.8296e-06
19:5832209 A G 0.603214 -1.8914e-05
19:5832589 C A 0.886963 1.7456e-05
19:5833113 C G 0.068945 6.9210e-06
19:5839746 A G 0.173663 2.5244e-05
19:5844537 G A 1.660565 1.7007e-05
19:5844649 A G 1.644511 1.7251e-05
19:5844792 C A 0.176845 3.2517e-06
19:5847692 T C 0.902517 9.6311e-06
19:5851851 G A 0.054166 -2.9158e-06
19:5857756 A G 0.323187 1.2799e-05
19:5859538 C T 0.032091 -1.1027e-05
19:5861300 G A 0.299623 4.1460e-05
19:5861881 A G 0.039503 2.2850e-05
19:5862467 T C 0.759242 6.9990e-07
19:5868309 G A 0.570218 -5.3753e-05
19:5874977 C T 0.920356 -2.2840e-05
19:5875489 A G 0.282549 7.3982e-05
19:5875599 G A 1.930620 2.8638e-06
19:5878280 T C 0.179154 -5.1972e-05
19:5878619 A G 0.026372 2.8051e-05
19:5882640 A G 0.092696 -2.6923e-06
19:5885527 C T 0.279316 3.1361e-05
19:5886732 C T 1.732784 -2.5818e-05
19:5888431 A G 0.217072 -1.7673e-05
19:5892382 T C 1.403535 -1.5691e-05
19:5892433 T C 0.931487 -2.2494e-05
19:5892743 T C 0.930698 -2.3533e-05
19:5892770 T C 1.211289 -1.2918e-07
19:5892797 C T 0.088392 -7.4192e-06
19:5892954 C T 0.949380 -2.3070e-05
19:5893058 A G 0.175421 -4.2895e-05
19:5895358 T C 0.309105 -3.5407e-06
19:5901649 T C 0.915997 -3.2941e-06
19:5903807 T G 1.363665 -2.8010e-05
19:5914470 A G 0.035504 1.8093e-05
19:5933897 A G 0.028661 4.2087e-05
19:5935035 A G 0.060116 1.6907e-05
19:5937680 C G 0.369285 1.0138e-05
19:5940148 G T 0.055427 -5.6491e-06
19:5940345 A G 0.083030 -2.6735e-05
19:5946266 T C 0.057831 2.2656e-05
19:5947871 G A 1.821764 -4.5002e-06
19:5952713 A G 0.172623 -6.1782e-05
19:5954162 C A 1.700911 -2.4395e-05
19:5961176 T C 0.082381 -9.8674e-06
19:5961883 C G 1.390289 -1.5732e-05
19:5965388 C T 0.121275 -1.1501e-05
19:5968341 T C 0.118644 -1.3503e-05
19:5968688 A G 0.308500 -3.0257e-06
19:5972358 A G 0.098663 -4.7206e-05
19:5975180 C T 1.392697 -1.4333e-05
19:5991710 T C 0.270476 1.7472e-05
19:5993470 T C 0.253144 9.6996e-07
19:5994210 T C 0.039156 1.0802e-05
19:5996048 T C 0.044255 3.2154e-05
19:5997495 A G 0.347336 -3.2852e-06
19:5998467 G A 0.615456 -1.5979e-07
19:6004105 A G 1.736296 -9.8609e-06
19:6004425 A G 0.028712 6.3203e-06
19:6007016 T C 0.021796 1.0041e-05
19:6012511 A G 0.028569 3.5925e-06
19:6025726 C T 0.045932 1.3444e-05
19:6033976 C T 1.080579 -3.6626e-06
19:6040869 C T 0.554725 -1.5315e-05
19:6042059 T C 0.530179 -1.5393e-05
19:6067980 C G 0.029017 -1.5197e-05
19:6075633 C T 0.031241 7.3145e-06
19:6075667 A G 0.062020 -1.9047e-05
19:6075958 A G 0.032125 5.1000e-06
19:6077059 G A 0.213046 6.7592e-06
19:6080482 G C 0.182183 4.5456e-06
19:6081241 A C 0.071954 -2.2168e-05
19:6086770 A G 0.057726 5.8078e-06
19:6089829 C T 0.051290 -1.6714e-05
19:6096417 C T 0.404535 -3.3786e-07
19:6100234 C G 0.025434 1.6737e-05
19:6109435 T G 0.059735 9.9199e-06
19:6111486 A G 0.147773 8.4854e-06
19:6122267 T C 0.155148 3.7906e-06
19:6125729 C T 0.031554 8.4736e-06
19:6125836 A G 0.075092 4.2156e-05
19:6127253 C T 1.350301 -7.2733e-07
19:6128068 T C 0.051093 -2.3224e-05
19:6131019 G A 0.024520 -5.6975e-06
19:6138134 T C 0.022483 -1.5247e-05
19:6140722 A T 0.078675 -6.1282e-06
19:6141593 A T 0.027746 5.5287e-06
19:6145031 T C 1.275301 2.9849e-07
19:6145058 C A 1.353279 3.8031e-06
19:6146918 A G 0.849347 -1.3552e-05
19:6148788 T C 0.111487 8.2668e-06
19:6156483 C T 1.372400 6.5982e-06
19:6156510 G A 0.298086 1.2771e-06
19:6158492 C T 0.078169 2.1551e-06
19:6167673 C T 0.031646 2.2999e-06
19:6175936 G A 0.055540 6.0257e-06
19:6187475 A G 0.031503 2.2089e-05
19:6187686 A G 0.031217 -8.3142e-07
19:6188122 A C 0.066694 2.6141e-06
19:6193539 C T 0.024220 6.4443e-06
19:6198291 C T 0.124654 -1.3140e-05
19:6199880 C T 0.035100 4.7371e-06
19:6202094 A G 1.087518 2.1429e-05
19:6202315 G A 0.064739 -2.5210e-05
19:6205825 A G 1.366079 -6.3684e-06
19:6206254 T C 0.096725 2.4207e-05
19:6209343 T C 1.925058 2.9145e-06
19:6211876 T C 0.431699 -6.2661e-06
19:6227579 A G 0.080345 8.2040e-06
19:6227976 C T 0.042484 1.3986e-05
19:6231167 G A 0.155793 3.0993e-05
19:6231933 G A 0.511738 -1.6676e-05
19:6232348 T G 0.045976 3.6314e-05
19:6233523 A G 0.061061 1.3674e-05
19:6239542 T G 0.035198 -3.5918e-05
19:6242778 C T 0.032047 2.8954e-05
19:6246479 A G 0.559570 -1.1344e-05
19:6246936 T C 0.028480 -6.9994e-06
19:6263495 T G 1.944661 -6.0249e-06
19:6268075 G A 0.055210 6.5286e-06
19:6268118 G A 0.062139 9.3765e-06
19:6271183 T C 0.023330 3.2217e-06
19:6273140 G A 1.131951 3.3599e-05
19:6274276 T C 0.416754 -4.7821e-05
19:6274320 T C 0.138645 -2.5113e-06
19:6283319 G T 0.071379 5.2582e-06
19:6286871 T C 0.057103 -1.1406e-05
19:6287971 T C 1.569912 -1.7554e-05
19:6291326 T C 0.047598 -4.0135e-05
19:6298144 A G 0.178582 -1.0786e-05
19:6299303 G A 0.047703 1.2106e-05
19:6300097 C G 0.066626 2.0455e-05
19:6303855 C T 1.509072 3.2482e-06
19:6304412 C T 0.034512 4.3588e-06
19:6304464 G A 0.318546 -1.2521e-05
19:6309687 A G 0.173282 9.9963e-06
19:6312290 C T 0.255095 -1.0224e-05
19:6313812 C T 0.282399 -1.7735e-05
19:6320693 C T 0.139736 -2.0659e-06
19:6322442 T C 1.202908 -5.4892e-05
19:6326840 A T 0.130655 1.6659e-05
19:6332602 G A 0.128690 -5.2653e-05
19:6333333 T C 0.068894 2.1133e-05
19:6335530 A G 0.155980 2.3180e-05
19:6349649 G A 0.188609 -4.3328e-05
19:6350931 C A 0.086627 7.3549e-06
19:6356871 A C 0.059120 -1.0595e-05
19:6357505 G A 0.275702 -2.6401e-05
19:6359806 A G 0.026525 -2.7284e-06
19:6368874 G C 0.036596 -2.8313e-06
19:6369856 G A 0.025237 8.3831e-07
19:6378648 C G 0.035460 1.0519e-06
19:6380501 A G 0.045745 -3.8278e-05
19:6381637 A G 0.055094 1.5729e-06
19:6385754 A G 0.035117 9.4937e-06
19:6390047 T C 0.101702 -3.8895e-05
19:6391219 G A 0.136802 -3.5062e-05
19:6391847 T C 0.337949 -1.6936e-05
19:6396295 T G 0.201341 7.7560e-06
19:6402011 T C 0.049814 -1.5800e-05
19:6402278 C T 1.323184 1.5362e-05
19:6404335 G T 0.079365 -5.4551e-06
19:6406508 C A 0.258108 2.6047e-06
19:6409586 T C 0.141392 -3.7314e-05
19:6409691 T C 0.029595 -1.1711e-05
19:6414451 A G 0.804293 -1.2088e-05
19:6415443 C T 1.967324 4.5352e-06
19:6418237 C T 0.098530 2.1184e-05
19:6419275 G A 0.707462 1.7457e-05
19:6422423 A C 0.033022 -8.5958e-06
19:6423339 C T 0.238222 1.9944e-05
19:6430106 T C 0.121652 -2.6847e-05
19:6432112 A G 0.021137 -2.8807e-06
19:6433629 C G 0.042909 -2.8849e-06
19:6440965 G A 0.028905 -2.0757e-06
19:6441553 T C 0.038639 -5.5216e-06
19:6443850 T C 0.072083 -6.1240e-06
19:6453916 A T 0.043205 -6.3927e-07
19:6455414 G A 0.948411 -2.1954e-06
19:6455536 A G 0.029157 1.1639e-05
19:6458240 C G 0.127646 -1.9893e-05
19:6458729 T C 0.143490 3.3098e-06
19:6459352 A C 0.088803 -1.2349e-05
19:6461716 T G 0.994288 1.5805e-05
19:6466267 T C 0.103242 -1.1761e-05
19:6466341 G A 0.057447 -5.4390e-06
19:6466482 G A 1.127368 3.0410e-07
19:6467910 C T 0.059840 8.1268e-07
19:6468040 T C 0.036837 -5.8910e-07
19:6468331 C T 0.898896 2.3745e-05
19:6468907 A G 0.031639 1.1296e-05
19:6476565 T C 1.357478 2.2326e-05
19:6481459 C A 1.683565 1.9094e-05
19:6483380 A T 0.301738 -3.0271e-05
19:6483465 C A 0.861784 -1.6290e-05
19:6489489 T C 0.146464 -2.3779e-05
19:6489814 G A 0.371652 -2.1451e-05
19:6490179 C T 1.949584 -9.3128e-06
19:6491876 G T 0.276525 -1.8717e-06
19:6494371 C G 0.442191 -2.9771e-05
19:6494915 G C 1.128585 -1.8560e-05
19:6499437 A G 0.075979 4.6368e-06
19:6499474 T C 0.173921 -2.0539e-05
19:6502850 A G 0.032366 1.2310e-05
19:6510178 A G 0.032343 -1.7788e-05
19:6516594 C T 0.146485 -9.0303e-06
19:6517476 T C 0.042641 -2.4501e-05
19:6520490 A G 0.932208 3.3032e-05
19:6522052 T C 0.117314 -1.4755e-05
19:6526812 C T 1.859159 -5.7088e-06
19:6527930 T C 0.032023 -4.3757e-06
19:6530656 C T 1.636372 -3.1164e-06
19:6531171 A G 0.031251 -1.2841e-05
19:6531721 A G 0.065909 -1.6759e-05
19:6532953 G T 0.094933 8.4923e-06
19:6534248 T C 0.103395 3.8861e-05
19:6535637 T C 0.736721 -4.7128e-05
19:6543342 C T 1.790578 1.4529e-06
19:6546430 A G 0.721531 -4.5441e-05
19:6547251 G T 0.966913 -2.0547e-05
19:6547397 G A 1.115179 -2.9605e-05
19:6554328 A C 0.102620 1.8737e-05
19:6554418 T C 0.299970 1.6325e-05
19:6557255 G A 1.901409 -3.7545e-06
19:6558205 T C 0.048111 3.0330e-07
19:6560924 A G 0.859611 9.9367e-06
19:6564402 G A 1.313749 4.0056e-06
19:6564673 A C 0.643712 -4.8778e-06
19:6566777 A G 0.311774 1.3598e-06
19:6568962 C A 0.091965 -8.9171e-06
19:6569883 T C 0.096783 4.8476e-06
19:6572732 T C 1.243927 2.1882e-05
19:6572796 T C 0.797619 4.6850e-06
19:6573511 T C 0.129904 -1.0286e-05
19:6574490 C G 0.617530 3.4784e-05
19:6575726 A G 0.183699 2.6281e-05
19:6581596 T G 1.769992 3.9945e-06
19:6581715 C T 0.987380 -1.4825e-05
19:6581784 T C 0.898753 -1.4214e-05
19:6585298 T C 1.462763 -9.7713e-06
19:6591278 T C 0.275600 2.4526e-05
19:6594602 C T 0.268426 1.6869e-05
19:6594770 T C 0.611057 -1.4631e-05
19:6604087 T G 0.182468 2.9561e-05
19:6607597 T C 0.365498 8.1652e-05
19:6610790 G T 0.400955 3.1840e-05
19:6611336 C G 1.092900 5.1548e-06
19:6615232 A G 0.056440 3.9396e-06
19:6621708 T C 0.095096 2.2716e-05
19:6621874 A G 0.028307 3.7045e-06
19:6622839 G A 0.930722 7.5003e-06
19:6629277 A C 0.651661 6.9269e-08
19:6634526 A C 0.281142 -4.1779e-06
19:6635086 A G 0.030170 -1.2791e-05
19:6638222 G C 0.046802 5.9061e-06
19:6642448 T C 1.046227 1.9978e-05
19:6645337 A G 0.642488 1.5757e-06
19:6647400 T C 0.037310 -3.4553e-07
19:6652550 T C 0.663503 2.1343e-05
19:6656777 T C 0.526714 2.1272e-06
19:6658613 C T 1.778332 1.2020e-05
19:6660569 C T 0.615065 -4.3371e-06
19:6663594 C G 0.507893 -6.7890e-07
19:6665020 C T 1.889887 1.0384e-05
19:6668972 T C 0.420201 9.9903e-06
19:6669934 A G 0.331167 -1.2058e-05
19:6676442 A C 1.396212 -4.6567e-06
19:6679511 T C 1.034702 -2.3306e-05
19:6684142 G A 0.277347 -2.0542e-05
19:6684197 A G 0.223756 -7.2959e-06
19:6685230 C G 0.266539 -4.2583e-06
19:6685304 C G 0.782075 -6.5970e-05
19:6685723 G C 0.157609 4.3678e-06
19:6685817 C G 1.661561 1.1386e-05
19:6685983 C G 0.728575 -3.1908e-05
19:6686659 C T 1.733236 -9.4169e-06
19:6687768 A G 0.745180 -3.8816e-05
19:6689042 T C 0.103195 -2.4948e-05
19:6691631 A G 0.255884 -9.3127e-06
19:6693683 G A 0.257764 -1.1574e-05
19:6693885 T C 1.175070 1.1618e-05
19:6702246 C T 1.230270 1.1387e-05
19:6702455 C G 0.200420 -2.2415e-05
19:6703072 A G 1.504017 1.2832e-05
19:6705246 C T 0.826204 6.0510e-06
19:6706298 C T 1.505197 1.5242e-05
19:6706480 T G 0.366977 1.7216e-05
19:6709089 T G 0.230702 -2.0525e-05
19:6709704 T C 0.244723 -3.1590e-05
19:6709848 T C 0.582543 1.7981e-05
19:6710782 T G 0.382177 4.2681e-06
19:6711958 G A 1.378468 5.9919e-07
19:6713262 A G 0.427732 6.9516e-06
19:6714035 A G 0.032635 1.6861e-05
19:6718042 T C 0.196908 -8.2737e-06
19:6719527 A G 0.033056 6.5586e-06
19:6722022 T G 1.574009 -3.6088e-06
19:6722044 A G 0.082599 -2.8899e-05
19:6722635 T C 1.581937 -1.5623e-05
19:6727395 G A 1.312382 -4.3363e-06
19:6727882 T C 0.535846 3.5731e-05
19:6728573 G T 0.075704 9.8459e-06
19:6731766 A C 1.587724 -1.5845e-06
19:6732982 A G 0.868651 -8.4674e-05
19:6735929 T C 0.029371 7.7133e-06
19:6736607 G A 0.028701 -2.0823e-06
19:6737063 C T 1.746217 -3.5620e-05
19:6737481 C T 1.747543 -3.4027e-05
19:6737516 T C 0.342791 -5.1049e-05
19:6738183 T C 0.644651 5.8837e-05
19:6739278 T C 0.644358 5.6141e-05
19:6742864 A G 1.133385 -7.5365e-05
19:6743405 G A 0.536268 4.5076e-05
19:6744254 G C 0.683439 -1.5847e-05
19:6744762 C A 1.686040 -1.9797e-05
19:6744903 C A 0.032057 -1.1353e-05
19:6745138 A G 0.860009 -5.0167e-05
19:6746450 C A 0.026097 1.3400e-05
19:6748901 A G 0.962102 1.2710e-05
19:6751293 G T 0.352011 2.3689e-05
19:6755155 C T 0.200144 1.1755e-05
19:6759631 T C 0.072647 1.6334e-05
19:6763718 G A 0.441878 5.3433e-06
19:6767726 C T 0.115665 -6.2022e-07
19:6767743 C T 0.185093 -7.9012e-07
19:6769415 C T 0.434045 3.1636e-06
19:6775871 C T 0.175380 -3.4706e-06
19:6775910 A G 0.661231 7.0968e-06
19:6786132 C A 0.065668 7.8419e-06
19:6792315 G A 0.425229 6.4446e-06
19:6795991 T G 0.049386 2.1971e-06
19:6796179 T G 0.090381 -6.1821e-06
19:6796283 C T 0.042158 1.8708e-06
19:6796330 T C 0.284446 9.3132e-05
19:6796380 C G 0.234234 6.0552e-05
19:6796734 T A 1.722758 2.2336e-06
19:6799104 T C 0.100716 -3.5190e-05
19:6801481 A G 1.647404 2.7187e-05
19:6801953 A C 0.201106 2.4533e-05
19:6804117 C T 0.096973 -1.7867e-05
19:6805966 A G 0.169134 -8.8016e-06
19:6806460 C T 0.034328 -1.6274e-05
19:6808656 A G 1.667912 -1.2263e-05
19:6810367 T C 0.212149 1.9188e-05
19:6812002 C T 0.226415 3.8164e-06
19:6812102 G A 0.092332 -7.3531e-06
19:6813130 G A 0.092543 -7.8445e-06
19:6813167 G A 1.929042 2.3274e-06
19:6813235 A G 0.060605 -2.1182e-06
19:6814560 A T 0.316265 1.1508e-05
19:6815724 A G 0.870266 8.2433e-06
19:6817368 T C 0.023561 -8.1466e-06
19:6818570 C T 0.784312 -8.5571e-06
19:6818701 A G 0.356417 -2.1840e-05
19:6819533 C T 0.436966 -1.1603e-05
19:6819994 G A 0.057522 -2.1312e-05
19:6820951 T C 1.225520 -2.8380e-05
19:6821545 T C 0.288264 -7.7163e-06
19:6825032 C T 0.737469 -1.1917e-05
19:6825547 A G 0.064420 -1.4248e-05
19:6825698 G A 0.041454 -1.6582e-06
19:6831655 A G 0.838447 -6.0056e-06
19:6832880 G A 0.377928 -2.1265e-05
19:6833210 A G 0.025747 -2.4626e-05
19:6833777 G A 1.742752 -7.7910e-06
19:6835440 T A 1.728990 -9.0215e-06
19:6836271 C A 1.792981 -1.1318e-05
19:6837061 C T 0.020960 -8.1600e-06
19:6844945 C T 1.697878 -2.9475e-05
19:6845006 T G 1.687247 -2.8798e-05
19:6848220 A G 0.605301 3.2300e-05
19:6850767 T C 0.162223 2.3518e-06
19:6861522 T C 0.138981 1.3806e-06
19:6862498 C T 0.470046 -1.0811e-05
19:6865907 T C 0.113591 -7.3233e-06
19:6873527 A G 0.207705 -1.9243e-05
19:6875356 A G 0.036320 -8.7292e-06
19:6876996 C T 0.134905 5.3102e-06
19:6877190 T C 0.043865 -2.7027e-07
19:6879464 A G 0.022925 1.4057e-05
19:6879543 T G 0.137910 -3.7956e-06
19:6881286 C T 0.130778 1.1837e-05
19:6887062 A G 0.020382 2.8109e-05
19:6892930 C G 0.047295 -5.0594e-06
19:6893560 T C 0.596407 -3.3175e-06
19:6895866 A G 0.940503 -8.9787e-06
19:6896380 A G 0.109858 -1.2143e-05
19:6896483 A G 0.575423 -1.4819e-05
19:6897464 G C 0.582968 -9.1398e-06
19:6898681 G A 0.041559 -5.6703e-06
19:6901923 T G 0.042100 -1.3199e-05
19:6904137 T C 0.485824 -8.1484e-06
19:6904490 A C 0.580357 -7.4430e-06
19:6905110 C T 0.043494 -2.1888e-05
19:6913707 T C 0.434406 -8.5375e-07
19:6913811 G A 1.544346 -1.3500e-05
19:6916032 G A 0.455430 1.4039e-05
19:6919624 C A 1.598512 -8.6993e-06
19:6919753 G A 1.593663 -5.3071e-06
19:6919879 T C 1.580122 -1.9698e-06
19:6920097 C T 0.435034 -7.6820e-06
19:6921868 A G 0.380580 2.0333e-05
19:6922735 C T 1.513700 7.7501e-06
19:6923237 C T 0.869001 5.9137e-06
19:6923879 T C 0.364270 2.1670e-05
19:6925544 T C 0.038075 -1.3584e-05
19:6925581 C T 0.105649 3.6714e-07
19:6926378 C T 0.521196 -1.5263e-05
19:6927918 A G 0.065589 -1.8402e-05
19:6931218 C T 0.877606 9.3278e-06
19:6932068 T C 0.047689 -1.3317e-05
19:6935033 A C 0.024673 -2.5071e-06
19:6935289 G A 0.065229 1.7019e-05
19:6935706 G A 1.605678 -5.1175e-07
19:6937683 G A 1.508865 -5.6564e-06
19:6940439 A G 0.038469 1.8667e-05
19:6941867 A G 1.509623 -5.8498e-06
19:6951161 A G 0.545624 1.7589e-05
19:6954725 A G 1.534982 1.8422e-05
19:6957877 C T 0.082616 5.8102e-07
19:6958134 G A 0.630466 -5.7191e-06
19:6960200 A G 0.084860 -1.1845e-05
19:6965008 A G 1.637361 -3.1042e-06
19:6968186 A G 1.243298 -1.3687e-05
19:6968670 G T 0.652239 6.0448e-06
19:6969857 G T 0.272377 -2.8080e-05
19:6970995 G T 0.509926 -1.1273e-05
19:6972357 T C 0.459891 2.8193e-06
19:6972939 T C 0.121414 3.4177e-06
19:6976464 C G 0.990079 1.8062e-05
19:6977211 G A 1.292772 9.7839e-06
19:6981763 A G 0.252518 -2.4856e-05
19:6981984 A G 0.023870 1.1892e-05
19:6984125 C T 0.054363 -5.9324e-06
19:6985036 A G 0.143877 6.3299e-06
19:6986307 G C 0.037153 9.7686e-07
19:6986614 T C 0.075136 1.2716e-05
19:6989230 C T 0.272122 -1.2563e-05
19:6990200 T G 0.289318 -1.9116e-05
19:6991176 T C 0.658063 2.4249e-05
19:6993085 G A 0.637045 -7.0098e-05
19:6993685 T C 1.864102 -2.8210e-05
19:6994987 A C 0.089235 -2.4721e-05
19:6995920 T G 0.065280 9.6436e-06
19:6995961 G A 0.389609 8.3656e-06
19:6997373 T C 1.745061 1.1829e-05
19:6997940 T C 0.060768 -8.2628e-06
19:6997992 T C 0.071974 -2.5670e-05
19:6998233 A C 0.172058 -3.0972e-05
19:7000781 C T 0.117127 -4.0853e-05
19:7001010 A G 1.103372 1.9755e-05
19:7001021 T C 1.573462 8.2515e-06
19:7006249 T C 0.904550 1.7285e-05
19:7009813 T C 0.328423 -1.2479e-08
19:7013359 G A 0.123023 -2.3332e-05
19:7015238 G A 0.261440 -1.7917e-05
19:7017257 A G 0.029731 -5.9120e-06
19:7017547 C T 0.169675 -1.0258e-05
19:7068202 T C 0.024611 -1.5706e-06
19:7068207 C T 0.717669 9.3066e-06
19:7069730 T C 0.033900 8.7604e-06
19:7070253 C A 0.033784 -1.7407e-05
19:7072983 A G 0.056529 3.2874e-05
19:7076791 T C 0.057086 -4.3854e-06
19:7078207 T C 1.752388 1.5420e-05
19:7083629 G A 0.790486 -2.2808e-05
19:7085442 C T 0.331921 5.4313e-06
19:7090222 A G 0.100278 -1.5985e-05
19:7094765 A G 0.037816 1.5701e-05
19:7098967 A G 0.038479 -8.3810e-06
19:7103211 A G 0.044857 -1.8285e-05
19:7103316 C T 0.040125 -7.3292e-06
19:7103423 C T 1.668347 5.8208e-06
19:7105821 G C 1.468751 4.0677e-06
19:7116843 A G 0.055907 4.5348e-06
19:7119018 T C 0.201548 2.7201e-05
19:7124986 T C 1.000340 -1.4574e-06
19:7125297 A G 0.363145 3.7821e-07
19:7125519 A G 0.137360 3.4141e-05
19:7127294 T C 0.206784 -1.1947e-07
19:7132570 C T 1.815240 -2.7334e-06
19:7132571 A G 0.145023 -3.8087e-06
19:7134266 T C 0.269055 -3.9284e-06
19:7136489 C T 0.118011 1.9375e-05
19:7140455 C T 0.101485 1.7831e-05
19:7145309 T C 1.866809 7.4118e-06
19:7145374 T C 1.023313 -3.8374e-06
19:7146214 A G 0.034855 -7.6564e-06
19:7159429 T C 0.176917 -1.3759e-05
19:7161849 G C 0.560631 4.4286e-06
19:7162912 T G 0.147250 -3.4514e-05
19:7163214 C T 0.164976 1.8003e-05
19:7166109 G A 1.207049 -4.0803e-06
19:7172756 T C 0.364801 -1.7934e-05
19:7178441 C T 0.474962 2.5277e-05
19:7180857 T C 0.103800 -1.9513e-05
19:7184762 G A 0.524249 5.0146e-05
19:7196565 T C 0.961402 4.1112e-06
19:7198471 C G 0.792478 -1.1145e-05
19:7199716 T C 0.038884 7.2605e-06
19:7204394 G T 1.476801 2.6353e-05
19:7205240 T C 0.466354 1.7998e-05
19:7215529 A G 0.094661 -1.0089e-05
19:7218903 G T 1.712977 3.0534e-05
19:7219007 G A 0.165826 -2.4202e-05
19:7223848 G T 0.858438 -1.8223e-05
19:7224431 A G 0.828326 -4.5413e-07
19:7228195 G A 0.304910 2.4378e-05
19:7230438 C A 1.353687 6.0352e-05
19:7231151 A G 0.063740 -1.3566e-05
19:7234575 G A 0.463600 1.1889e-05
19:7238771 G A 0.923218 -1.1493e-05
19:7251158 A G 0.066620 2.3823e-06
19:7252756 T C 0.283545 2.8546e-05
19:7253184 A G 0.243760 2.2183e-05
19:7254673 G A 0.055427 5.6795e-07
19:7254741 A G 0.085771 1.0257e-05
19:7255984 A G 0.515593 4.8231e-06
19:7256028 G A 0.067667 -3.7063e-06
19:7257444 T C 0.157398 -1.4507e-05
19:7261916 G A 0.089208 -1.7353e-05
19:7262569 C T 0.329521 4.7945e-06
19:7268432 A G 0.081154 -8.0619e-06
19:7268796 G T 0.602894 -7.2292e-06
19:7270258 C T 1.825559 6.1732e-07
19:7272870 T G 0.269939 1.1494e-05
19:7273154 C T 0.600963 3.6867e-05
19:7273380 T C 0.051470 6.5328e-06
19:7278452 T C 1.036905 1.8925e-05
19:7281212 G T 1.892270 1.4104e-06
19:7284870 T G 0.028436 -6.5926e-06
19:7287739 G A 0.891093 -1.4953e-05
19:7288619 T C 0.045510 -1.2108e-05
19:7296283 T C 0.211078 1.4441e-05
19:7296452 T C 1.723200 -1.0551e-05
19:7299114 T C 0.120497 -1.9291e-05
19:7301011 T G 1.308204 1.2055e-06
19:7303836 A G 0.627668 -1.6744e-07
19:7333246 A G 0.396644 3.1940e-05
19:7400685 G A 0.106214 1.6682e-05
19:7406066 G A 0.667327 3.5442e-06
19:7413468 C T 0.087511 -2.8005e-05
19:7421879 A G 0.531283 2.5638e-06
19:7422957 G A 1.906284 2.2847e-05
19:7425813 A G 0.114081 1.9757e-05
19:7431531 G A 0.023969 -1.6701e-05
19:7433643 G T 0.076527 -3.0114e-05
19:7437407 A G 0.110824 4.1370e-06
19:7439100 A C 0.061091 -7.8401e-06
19:7443564 C T 0.547783 1.0031e-05
19:7450032 A G 0.053483 7.4426e-06
19:7466799 A G 0.074969 2.1337e-05
19:7475201 T G 1.399258 -6.7153e-06
19:7478997 G T 1.150367 4.9796e-07
19:7482810 G T 0.069040 -1.3031e-05
19:7482895 C T 0.062186 -7.1141e-06
19:7488721 T C 0.651566 -1.4203e-05
19:7488761 C T 0.475356 2.2477e-05
19:7504404 T C 0.683239 -3.8829e-05
19:7505566 C G 0.473731 2.0171e-05
19:7508913 T C 0.031785 -6.1178e-06
19:7512901 C A 0.039431 2.0099e-05
19:7518122 T G 0.109821 5.6903e-06
19:7520970 T G 0.076873 1.9582e-05
19:7522767 A G 0.045133 -4.6590e-06
19:7527626 T G 0.458265 2.8452e-05
19:7528734 G A 1.474177 1.0957e-05
19:7533823 T C 0.027148 1.1240e-05
19:7533850 G A 1.475652 9.7401e-06
19:7536263 T C 0.056845 1.1050e-05
19:7538117 G A 1.065423 -2.2396e-05
19:7542168 A G 0.072987 3.5682e-06
19:7544474 G A 0.442154 3.9949e-06
19:7546633 A G 0.082160 -1.0734e-05
19:7547074 C A 0.631646 -4.7329e-06
19:7548626 T C 0.046860 -6.2397e-07
19:7548942 T C 0.611240 3.2214e-06
19:7550844 A G 0.576148 -1.6737e-06
19:7559407 A G 0.063685 -7.4648e-06
19:7569282 G A 0.756661 -8.6051e-06
19:7570729 A G 1.298776 3.0298e-05
19:7571315 A C 0.072712 -1.2819e-05
19:7572557 G A 0.047965 -1.8143e-05
19:7573098 A T 0.734032 -7.8411e-06
19:7574308 C T 0.039951 -1.2269e-05
19:7574608 G C 0.027739 -5.6148e-06
19:7575408 G A 0.560529 5.4841e-06
19:7577630 C T 0.191594 -1.0641e-05
19:7584086 C T 0.054139 -1.5505e-05
19:7584223 G A 0.593113 2.3344e-05
19:7584483 C A 0.115414 1.3762e-06
19:7586261 T C 0.036834 -7.6204e-06
19:7593589 T C 0.640459 3.0010e-05
19:7599735 C A 0.563293 -3.8284e-06
19:7602421 C T 0.424039 -7.3808e-06
19:7607114 T C 0.062948 9.8397e-06
19:7608135 A C 0.416441 5.4304e-05
19:7608215 C T 0.680097 2.8459e-05
19:7610952 G A 0.378353 4.3239e-05
19:7615585 G T 1.416159 1.9424e-05
19:7616585 T C 0.997420 -6.6456e-06
19:7617734 G C 0.946534 -9.1830e-07
19:7618660 G A 0.942155 -3.9131e-06
19:7619329 A G 1.559131 3.9971e-05
19:7623941 A G 0.028932 -8.2256e-06
19:7624335 T C 0.801678 -5.5869e-06
19:7626898 A G 0.054115 -3.3825e-06
19:7629825 A C 0.273421 1.9103e-05
19:7630887 A G 0.436850 -4.1907e-05
19:7634534 C A 0.411056 1.2075e-05
19:7635590 T C 1.352599 2.0100e-05
19:7635689 T C 0.941938 3.5355e-05
19:7635856 G A 0.637861 -1.3141e-07
19:7637399 A G 0.031707 -3.1876e-05
19:7641790 C T 0.463539 1.3136e-05
19:7654988 A T 1.326182 1.2004e-05
19:7655810 A C 0.861648 -3.3815e-06
19:7661890 C G 0.092047 2.4862e-05
19:7662529 C T 1.130914 -1.8842e-05
19:7663768 G A 0.992296 -2.7744e-07
19:7667434 T C 0.306542 -2.3698e-06
19:7681134 A G 0.284739 -8.2590e-06
19:7689729 C T 0.285021 -7.7291e-06
19:7690684 T C 0.487837 -9.1357e-06
19:7694393 A G 0.733770 4.6464e-06
19:7698320 T C 0.737408 4.6494e-06
19:7698384 A G 0.032920 -2.6531e-05
19:7708058 T C 0.032863 -1.2791e-05
19:7709271 G A 0.729935 2.7981e-08
19:7710134 T C 0.026930 2.0346e-05
19:7712474 A G 1.230097 -7.9017e-06
19:7718266 T C 0.055451 -1.4018e-05
19:7722636 A G 0.346806 -3.5742e-06
19:7724540 G A 0.645473 8.7764e-06
19:7724622 A G 0.410542 8.1838e-06
19:7730594 A G 0.214809 -4.8229e-06
19:7732955 T C 1.423455 -2.6820e-05
19:7733676 C A 0.072777 7.8360e-07
19:7734001 T C 0.028494 -2.3338e-05
19:7734951 G C 0.902313 -3.0629e-05
19:7737840 T G 0.643257 -9.0956e-06
19:7738289 C G 0.047237 5.6873e-06
19:7739177 C T 1.785366 -1.7187e-05
19:7739230 T G 0.116186 -3.1141e-05
19:7742378 T C 0.021800 2.6987e-06
19:7742802 C T 1.132216 3.4939e-06
19:7742861 G A 0.181734 -1.8468e-05
19:7743821 G A 0.293442 -1.7512e-05
19:7743879 T C 0.623446 4.3536e-06
19:7743975 A C 0.320773 -7.4367e-06
19:7745043 T G 0.987183 -1.0727e-05
19:7747129 C G 0.244604 2.5449e-07
19:7747445 A G 0.309180 -9.1352e-06
19:7750975 A G 0.247684 -5.5183e-06
19:7752011 A G 0.170824 1.2864e-05
19:7754798 A G 0.555942 1.4064e-05
19:7755285 G A 0.551808 1.7277e-05
19:7757564 G A 0.552794 1.2877e-05
19:7758263 A G 0.964489 2.4295e-05
19:7759713 T C 0.076472 -1.3355e-05
19:7761222 A C 0.270575 2.1555e-06
19:7762440 T C 0.048634 1.3085e-06
19:7762825 T C 0.087253 -6.7337e-06
19:7762911 A G 0.479385 1.2003e-05
19:7762978 T C 0.469770 1.4494e-05
19:7763045 A C 0.478695 9.2224e-06
19:7763248 A G 0.275637 -1.0250e-06
19:7763703 G A 0.111592 3.2857e-06
19:7763878 T C 0.661354 9.3124e-06
19:7764865 A G 0.281753 1.4134e-05
19:7766866 G T 0.786410 1.4076e-05
19:7767394 T C 0.071801 7.6894e-06
19:7768298 G A 0.283073 -2.0923e-06
19:7775240 G A 0.831957 2.4088e-05
19:7775485 A G 0.077547 -4.3492e-07
19:7779733 T C 1.520968 2.2717e-07
19:7781435 G A 0.253960 -4.0972e-06
19:7789796 C T 0.486963 6.7155e-06
19:7794526 C T 0.705817 3.4540e-06
19:7796587 G T 0.146590 3.3625e-05
19:7804512 C T 1.663785 -1.9928e-05
19:7804816 A G 1.082079 -2.1542e-05
19:7807610 G A 1.804004 -1.7433e-05
19:7808560 C A 0.144452 -8.9712e-06
19:7810006 A G 0.176277 2.1230e-05
19:7812181 C G 0.269582 2.6030e-05
19:7812536 G A 1.297852 1.1309e-05
19:7812733 G A 0.391255 1.0343e-05
19:7813486 T G 0.112470 -1.8396e-06
19:7815376 A G 0.320746 2.5607e-05
19:7815467 G C 0.075415 -9.3099e-06
19:7816464 T C 0.032883 -4.7505e-06
19:7816546 G A 0.648373 -3.1474e-06
19:7816625 A G 0.718855 -6.6619e-06
19:7816813 T G 0.058576 9.5460e-06
19:7817819 G A 1.745625 -1.7222e-05
19:7822081 T G 0.073457 -1.0704e-05
19:7824546 C T 0.438686 -3.0176e-06
19:7824897 G A 1.133824 -1.8216e-05
19:7831166 G A 0.604781 3.7289e-06
19:7831628 A G 0.608204 8.0110e-06
19:7831953 T G 0.245790 5.1877e-06
19:7833982 T C 0.341369 -1.4509e-05
19:7835233 C A 0.058718 2.7051e-06
19:7837306 A G 1.046918 4.6372e-06
19:7837743 G T 1.288308 2.9441e-06
19:7838484 G T 1.687135 -3.5063e-07
19:7838838 C T 0.046204 6.0573e-06
19:7840273 C T 0.463603 8.0526e-07
19:7844922 A G 0.061336 -2.6180e-05
19:7845424 C A 0.438839 1.4764e-05
19:7846010 C T 0.823274 1.1333e-05
19:7846578 T C 0.090306 1.6875e-06
19:7856561 C T 0.832909 2.6657e-05
19:7857559 C A 1.394556 5.4903e-06
19:7858769 C T 0.022429 9.6899e-07
19:7858901 C T 0.180616 7.0826e-06
19:7868715 C T 1.096021 -1.0272e-05
19:7874562 C G 0.120949 -2.2139e-05
19:7875151 A G 1.898736 1.2476e-05
19:7877023 C T 0.221883 1.7764e-05
19:7880326 T C 0.617479 1.7635e-05
19:7881933 A G 0.092917 1.6364e-05
19:7897307 T C 0.055166 3.8126e-05
19:7902894 C T 0.030306 -9.6327e-06
19:7908051 C T 0.052048 5.6652e-06
19:7908767 G T 0.424668 -7.0417e-06
19:7916475 C T 1.678299 9.6510e-06
19:7919585 A G 0.162522 -2.1133e-05
19:7920771 C T 0.151421 -4.1741e-06
19:7921623 A G 0.385448 2.5098e-05
19:7924957 T G 0.702325 5.5741e-06
19:7930381 G A 1.517776 2.2197e-05
19:7933403 G C 0.213543 -4.8006e-06
19:7935716 A G 0.533007 1.3693e-05
19:7936208 G A 1.128874 -1.3548e-05
19:7944806 C T 0.057658 3.3708e-05
19:7948215 C G 0.033447 8.3158e-06
19:7950311 A C 0.044119 -2.1847e-06
19:7950357 A G 0.205047 -3.5329e-06
19:7951050 C G 0.432138 -1.6974e-05
19:7951476 T C 0.040210 -3.1650e-06
19:7961776 G A 0.737007 6.6218e-06
19:7964727 A G 0.542156 1.6667e-05
19:7969901 A G 0.447491 -2.9236e-05
19:7970635 G A 1.237862 -4.8500e-05
19:7971122 C T 0.145835 -7.2916e-06
19:7975183 T C 0.030462 -2.3309e-05
19:7991723 A C 0.080453 -2.6909e-06
19:7992976 C T 0.084999 1.2735e-05
19:7994233 A G 0.259236 1.8494e-05
19:7998386 C G 0.064597 5.9074e-06
19:7999121 A G 0.054438 -1.2840e-05
19:7999923 A G 0.024220 1.2235e-06
19:8003021 C T 0.025172 9.4455e-06
19:8003040 T C 0.029935 -1.5592e-05
19:8003149 T G 0.448093 -1.4236e-05
19:8003725 A G 0.145954 -6.5557e-06
19:8009016 C T 0.256676 2.7588e-05
19:8028544 G A 0.598070 -2.5646e-05
19:8032257 C A 1.961429 1.5730e-05
19:8033896 G A 0.573506 -1.8631e-05
19:8037040 C T 1.357593 -3.6068e-06
19:8038096 A G 0.032652 8.5567e-06
19:8041700 A G 0.259627 2.0378e-05
19:8043736 C T 0.055108 3.3529e-05
19:8044223 A G 0.047227 2.8498e-06
19:8048081 G T 0.088831 -2.6789e-06
19:8049161 G A 1.061680 -2.7286e-05
19:8052646 T C 0.291008 3.4293e-05
19:8054840 A G 0.260817 3.5580e-05
19:8056109 A G 0.031435 1.8245e-05
19:8063275 T C 0.024564 1.2625e-05
19:8071839 T C 0.146719 1.0889e-05
19:8073093 T C 0.142629 -5.5306e-06
19:8073557 A G 0.054486 6.8211e-05
19:8093397 A G 0.056927 -4.0922e-06
19:8099824 G A 1.000017 -1.7341e-05
19:8101266 T C 0.076581 -4.2989e-06
19:8106521 G A 1.156405 -3.2618e-05
19:8108007 T C 0.748692 -2.6518e-05
19:8109010 C T 0.386699 2.8891e-05
19:8115639 C T 0.360905 1.8393e-05
19:8115720 G T 0.666423 5.1504e-06
19:8118000 G A 0.053241 1.5683e-05
19:8121096 A G 0.163137 3.7998e-06
19:8121369 T C 0.285364 1.7066e-05
19:8122737 A G 1.279462 1.3876e-05
19:8128411 A G 0.336678 1.5800e-05
19:8129464 A G 1.247429 1.8096e-05
19:8131240 A G 0.344555 -6.5771e-06
19:8133957 C A 0.174343 -1.5454e-05
19:8135526 G C 0.338204 2.0310e-05
19:8137843 C A 0.097208 -1.6050e-05
19:8138054 A C 1.110814 -8.6888e-06
19:8142553 G A 0.039278 -9.1507e-07
19:8143114 T C 0.999283 -3.8244e-07
19:8145928 T C 0.104582 -1.3070e-05
19:8146510 A G 1.109226 -1.1202e-06
19:8149001 T C 0.475050 3.2532e-05
19:8158074 G A 1.474092 -2.0468e-05
19:8159339 C G 0.215994 -5.5048e-06
19:8159362 T G 0.813469 -3.2211e-05
19:8159409 T G 1.262269 -1.7423e-05
19:8160334 A G 0.544890 9.9022e-06
19:8160897 C G 0.264921 -1.0073e-04
19:8161450 T C 0.451282 1.5828e-05
19:8162685 C T 1.208912 2.3528e-05
19:8167873 G A 0.553141 7.3673e-06
19:8168545 T C 0.637616 1.4337e-05
19:8173312 T C 0.037990 -5.3445e-07
19:8173454 G T 0.254031 -5.8040e-05
19:8173892 T A 0.751728 8.5352e-06
19:8174511 C T 0.214403 -3.8548e-06
19:8174650 G A 1.021827 -2.6858e-05
19:8176640 T C 0.476098 -2.2007e-05
19:8176945 C T 0.366113 -7.9286e-08
19:8182174 A G 0.069309 4.7267e-06
19:8183871 A G 0.074840 -2.9118e-05
19:8186263 A G 0.034008 6.5443e-06
19:8188812 T C 0.070472 -2.8273e-05
19:8189992 G A 0.049573 5.3895e-06
19:8190750 C T 0.332537 -4.3999e-06
19:8191184 T C 0.585650 -2.4282e-05
19:8196222 C T 0.374725 1.1760e-06
19:8196292 T C 0.124359 3.7374e-06
19:8197786 A G 0.758932 3.8472e-05
19:8197958 T C 0.128054 -8.4089e-06
19:8201051 C T 1.836387 2.5231e-05
19:8201121 T C 0.027685 8.5521e-06
19:8202297 T C 0.347200 -3.8566e-05
19:8206395 A C 0.117532 1.0691e-05
19:8207844 A G 0.426552 -2.6461e-05
19:8208304 T C 0.066113 -1.0522e-05
19:8208921 C T 0.438536 -2.6591e-05
19:8210608 A C 0.279316 -1.0552e-06
19:8212263 A G 0.704368 8.3279e-06
19:8213231 G A 0.544325 -1.7487e-05
19:8215246 C A 0.059303 -1.4740e-05
19:8216085 T C 0.196976 1.9738e-05
19:8223451 T C 0.692047 3.2344e-07
19:8224791 A C 0.213845 -2.3676e-05
19:8226029 C T 1.937215 -2.5203e-05
19:8227432 T C 1.962806 -1.1676e-05
19:8228355 T C 0.259111 -9.7161e-06
19:8228989 A G 0.173184 -1.8108e-06
19:8235803 G T 1.095117 -1.6649e-05
19:8237350 G A 0.267586 3.8149e-07
19:8237357 G A 1.018322 -2.3411e-05
19:8237452 C G 0.289998 5.5881e-06
19:8239618 T C 0.390531 -1.8196e-05
19:8240413 G A 0.844258 -2.5277e-06
19:8242511 A C 0.163807 1.3495e-05
19:8247553 A G 0.106965 -8.7154e-06
19:8247631 T C 0.137547 1.1288e-05
19:8250610 C T 0.424427 2.5292e-05
19:8255585 G T 1.014079 1.2635e-05
19:8255624 A C 0.153257 -2.9662e-05
19:8257417 A C 0.235750 -1.1439e-05
19:8261856 A C 0.226010 1.5981e-06
19:8263648 G A 0.461876 -1.0720e-05
19:8266646 C G 1.304315 -7.1060e-06
19:8268224 A G 0.667630 1.8521e-05
19:8276989 C A 0.030534 -1.5597e-05
19:8278956 G A 0.695318 2.1887e-05
19:8279296 T C 0.105160 1.7642e-05
19:8281644 T G 0.255089 -4.1000e-06
19:8289519 A C 1.609768 -6.1434e-06
19:8289680 T C 0.033502 -2.8194e-06
19:8291132 C T 0.076958 2.3263e-05
19:8296420 T C 0.102709 -2.9391e-05
19:8298411 A G 0.988070 -6.8705e-06
19:8299355 G A 0.486705 5.3022e-06
19:8302799 G T 0.031428 3.9295e-06
19:8304430 A G 0.084666 -3.3613e-05
19:8307694 T A 1.726913 3.3049e-05
19:8309555 C T 0.230052 -1.9764e-05
19:8311020 C G 0.847324 6.8168e-06
19:8311095 A G 0.251498 -5.2053e-06
19:8315777 A G 0.030993 -5.2606e-06
19:8316252 T C 0.043412 -1.6113e-06
19:8316310 C T 0.331462 -2.2881e-05
19:8317961 T C 0.065141 1.1610e-05
19:8318752 G A 0.029728 -4.2693e-06
19:8320555 A G 0.032285 -2.8249e-05
19:8323309 G C 0.994302 -5.9263e-06
19:8324893 G T 0.351909 1.8030e-05
19:8326244 G A 0.920567 -1.6420e-05
19:8326866 T C 0.321338 2.7003e-05
19:8326904 A G 1.520302 -5.4402e-05
19:8329038 T G 0.030398 -3.2674e-05
19:8331010 A G 0.587673 -1.6736e-06
19:8333767 A G 0.064036 -1.7189e-05
19:8334939 C A 0.877130 -7.0538e-06
19:8335061 A G 0.369136 -3.1473e-05
19:8335689 T C 0.113925 1.8040e-05
19:8336410 T C 0.123951 1.2117e-05
19:8336797 A G 0.043497 9.8869e-06
19:8367568 A G 0.060330 -7.8011e-06
19:8367709 T C 0.068340 -1.5397e-05
19:8370890 T C 1.345099 3.8219e-05
19:8373152 C T 0.069955 -1.4551e-05
19:8378913 C G 0.040101 -1.6130e-05
19:8381489 G T 0.028739 8.5317e-07
19:8382505 C T 0.028433 1.1249e-05
19:8386367 T C 0.198352 -5.6312e-06
19:8386998 C T 0.442178 -3.3399e-05
19:8388310 A G 0.226540 1.0796e-05
19:8388940 C T 0.377357 -2.7311e-05
19:8398006 T C 0.168567 1.3690e-05
19:8398531 C T 1.217687 5.0066e-06
19:8398975 T C 0.454196 4.8503e-06
19:8399272 A G 0.207678 1.0802e-05
19:8407525 C A 0.430356 -6.2364e-06
19:8415351 A G 0.050385 1.1809e-05
19:8416608 T G 0.324958 -2.3772e-06
19:8420583 A G 0.059752 -6.3420e-06
19:8421007 A G 0.351042 1.2139e-05
19:8425192 T C 0.070013 1.5107e-05
19:8429323 A G 0.038982 -4.0503e-07
19:8432138 G A 0.129482 4.0325e-05
19:8436164 T C 0.621369 1.3958e-05
19:8454884 C T 0.056736 2.1548e-05
19:8458960 T C 1.393920 2.3684e-05
19:8461377 A G 0.050732 1.3416e-05
19:8462445 A G 0.029000 -3.4726e-06
19:8463207 T C 0.153730 -2.5334e-05
19:8465370 T C 0.081881 5.7587e-06
19:8466710 T C 0.038806 -2.3979e-05
19:8470564 T C 1.946582 -1.2301e-05
19:8476316 T C 0.234272 3.7332e-06
19:8476358 A G 0.065647 -4.7552e-07
19:8476807 A G 0.056192 2.2558e-05
19:8483308 T C 1.428571 -1.9137e-07
19:8485805 A C 0.066909 1.0080e-05
19:8486884 A G 0.651831 -1.1271e-05
19:8488558 T C 0.543417 -3.4635e-06
19:8494134 T C 0.023571 1.6385e-07
19:8503345 C G 0.270415 -2.5218e-05
19:8512940 G T 0.645694 5.2146e-06
19:8517014 G A 0.030700 3.2479e-06
19:8521087 G A 0.030085 1.8532e-05
19:8525640 T G 0.055489 -8.0135e-06
19:8531801 G T 0.735229 -1.4765e-05
19:8532219 A G 0.589811 -4.4850e-06
19:8533925 G A 1.938558 -1.9420e-05
19:8534516 C A 0.613583 1.0674e-05
19:8535843 T C 0.155012 9.9723e-07
19:8535980 A G 0.020885 8.4479e-06
19:8548541 C A 0.050617 1.5748e-05
19:8553322 T C 1.938620 -1.6230e-05
19:8555886 C G 1.400740 -1.2004e-05
19:8558081 A G 0.107890 2.2050e-05
19:8564474 T G 0.541225 -1.2446e-05
19:8564523 G T 0.552230 -8.9537e-06
19:8566634 A G 0.334009 7.6999e-06
19:8571929 G A 0.617143 4.0924e-06
19:8580602 G A 0.953320 1.2602e-05
19:8587782 C T 0.569657 -2.9500e-06
19:8592043 C G 0.915389 2.7374e-05
19:8593768 A G 0.033879 -1.9091e-06
19:8596457 T C 0.041998 2.7130e-05
19:8596621 T G 0.251872 1.0244e-05
19:8608399 C T 0.227037 6.3549e-06
19:8609426 A G 0.089681 1.5313e-05
19:8610395 G T 0.256860 1.4536e-05
19:8610894 T C 0.213006 2.9138e-06
19:8618110 A G 0.032948 -7.7680e-07
19:8619461 G A 0.259644 -6.2479e-06
19:8620410 T G 0.032462 2.2346e-06
19:8622889 C T 0.049359 4.7219e-06
19:8625081 A G 0.207733 -9.3804e-06
19:8626097 G A 1.104099 -6.1263e-06
19:8629500 T C 0.267855 5.7949e-05
19:8633943 T C 0.479171 7.9342e-06
19:8634279 G C 0.039305 -1.9446e-05
19:8641357 G A 0.064845 -5.3552e-06
19:8641486 A G 0.040988 -3.1427e-06
19:8644031 C G 0.886711 -3.3812e-05
19:8651847 T C 0.074932 -2.3937e-05
19:8656281 T C 1.756498 4.1464e-05
19:8660004 A G 1.160812 -9.0901e-06
19:8660890 A G 0.403267 5.1475e-05
19:8664049 A G 0.311084 1.4125e-05
19:8668121 C T 1.072161 3.3540e-05
19:8671707 C T 1.350467 6.9947e-05
19:8672000 A G 0.754098 8.9462e-06
19:8672644 T C 0.130920 -6.1771e-06
19:8673593 C T 1.269504 -5.2728e-06
19:8673881 G A 0.041831 -2.5087e-05
19:8677109 A G 0.027947 -1.4024e-05
19:8680207 A G 1.124335 -1.6158e-05
19:8682826 G C 0.467187 3.4025e-06
19:8740496 T C 1.372845 1.7354e-05
19:8740520 C A 1.394804 1.1204e-05
19:8741191 C T 1.498149 1.4104e-05
19:8748743 G A 0.524905 -1.4244e-05
19:8751986 T C 1.347588 2.7940e-05
19:8757835 G A 0.228006 -4.2358e-06
19:8759818 G A 0.566937 -1.7752e-05
19:8759850 C T 1.898356 1.0434e-05
19:8764560 A C 0.130706 3.4612e-05
19:8767518 T C 1.253566 -3.4093e-06
19:8769653 G A 1.937586 -9.9972e-06
19:8769745 G A 1.912186 4.3408e-06
19:8771534 T C 0.033692 -9.7157e-06
19:8771771 A G 0.549785 -1.9448e-05
19:8772045 G A 1.925068 6.0854e-06
19:8775038 C T 0.249744 5.9477e-06
19:8778516 G A 1.519092 1.8286e-05
19:8779100 C T 0.847528 3.4031e-05
19:8779537 G A 0.262629 1.9214e-05
19:8787140 A C 0.401247 9.0206e-06
19:8787750 G T 0.306389 -1.1526e-05
19:8792566 G A 0.554314 1.5145e-05
19:8796021 T C 0.128058 1.6387e-06
19:8805128 T C 0.797575 1.9486e-05
19:8806327 A G 0.428068 -5.0256e-06
19:8808240 G C 0.043028 2.6344e-05
19:8808373 T G 1.025825 2.9829e-05
19:8808942 G A 1.349104 1.5367e-05
19:8809100 C T 0.436051 4.8188e-06
19:8810578 A G 0.339816 4.2431e-07
19:8816508 A C 0.113251 7.0805e-06
19:8822498 T C 0.118732 1.2973e-05
19:8829104 A G 0.149664 3.3471e-05
19:8830013 C T 0.114897 6.6143e-06
19:8830825 C T 0.786386 -1.4811e-05
19:8839278 G A 0.094627 2.4759e-06
19:8839559 A G 0.866615 -1.2630e-05
19:8847340 C T 0.084268 2.1406e-05
19:8900071 T C 0.084387 -8.8785e-07
19:8914698 T C 0.044167 1.0718e-05
19:8920984 C T 1.385145 -3.6711e-06
19:8921033 T C 1.651603 -2.1483e-05
19:8925231 T C 0.598433 1.1811e-05
19:8925788 A T 0.267386 -1.6117e-05
19:8929558 T G 0.149208 1.2500e-05
19:8929561 C T 0.029140 1.8456e-05
19:8932860 T C 0.081528 1.6405e-05
19:8934693 T C 0.023024 -2.1860e-06
19:8941717 A G 1.807618 1.4171e-05
19:8942523 T C 0.428537 1.4599e-05
19:8949716 C G 0.084356 -2.6159e-06
19:8950884 T G 0.546960 2.4639e-05
19:8953922 T C 1.848395 5.4682e-06
19:8961981 G C 1.848473 5.3393e-06
19:8962389 A G 0.092951 1.7306e-06
19:8963235 T C 0.143826 2.0545e-05
19:8970903 T C 0.115757 -5.1326e-06
19:8972996 C A 0.758895 -5.4152e-05
19:8975083 T C 1.312654 -2.0547e-05
19:8979223 C G 0.020749 -1.0935e-05
19:8981400 T C 0.077659 6.0580e-06
19:8982428 A G 0.052276 1.4070e-05
19:8987218 T G 0.529570 2.5244e-05
19:8988994 T C 1.318750 -1.9696e-05
19:8989345 C T 1.848028 7.0190e-06
19:8993018 A G 0.216569 -4.4354e-05
19:8994104 T C 0.032509 2.3843e-06
19:8997662 A G 0.057508 7.2657e-06
19:9001822 G A 1.487681 4.8892e-06
19:9002910 G A 1.841857 8.0772e-06
19:9003645 A G 0.824821 -2.5603e-05
19:9006749 T C 0.356261 2.5543e-08
19:9007748 G A 0.951053 2.1448e-06
19:9009851 T C 0.511568 -1.2743e-05
19:9011538 T G 0.067150 -7.5932e-06
19:9013161 T C 0.030955 -3.4904e-05
19:9013231 A G 0.733787 1.4117e-05
19:9013275 A C 0.499567 -8.7659e-07
19:9019429 C T 0.678360 7.5471e-06
19:9019605 G C 1.519020 8.3107e-06
19:9020211 T C 1.135483 -1.4989e-06
19:9024640 A G 0.082456 -6.3775e-06
19:9024871 T C 0.086964 -2.6823e-05
19:9026422 T C 0.086648 -2.3291e-05
19:9027101 T C 0.114108 1.3041e-05
19:9027148 A C 0.050814 -2.2588e-06
19:9027313 G A 0.117668 -4.0257e-05
19:9028373 A G 0.674766 1.8437e-05
19:9028432 T C 1.441117 1.9276e-05
19:9033314 A G 0.076894 -4.8754e-06
19:9034426 C A 0.341709 -9.1464e-06
19:9036338 A G 0.044990 -6.5092e-06
19:9036367 G A 0.039758 -2.4374e-05
19:9043183 A C 0.692727 -1.7318e-05
19:9045821 A G 0.073627 -2.5145e-05
19:9048342 T C 0.852101 -2.0102e-05
19:9048895 C A 0.161808 -5.0783e-06
19:9056930 G T 0.592960 2.4367e-05
19:9056941 G A 0.592487 2.5681e-05
19:9056982 A G 0.693319 -1.5203e-05
19:9057177 T G 0.026277 -8.1485e-06
19:9057408 G A 1.850007 -2.6433e-06
19:9057468 A T 0.074990 1.9745e-05
19:9058907 C G 0.786525 -2.6251e-05
19:9058942 T C 0.985265 -1.9670e-05
19:9059307 T C 0.159526 -4.8920e-06
19:9059827 G A 0.020770 2.0408e-05
19:9060125 A G 0.659824 3.0891e-05
19:9060541 T C 0.519914 -3.2004e-06
19:9060812 C T 1.811973 1.5466e-06
19:9060915 T C 0.035600 -3.1168e-06
19:9062415 G T 1.179596 2.4727e-05
19:9066259 C T 0.719453 4.3043e-05
19:9066390 A G 0.066698 3.5563e-06
19:9069507 T G 0.027151 -2.2512e-05
19:9069892 C A 0.361139 -3.0646e-06
19:9070079 G C 0.159853 -5.1742e-06
19:9070194 G A 1.880928 1.5779e-05
19:9071562 T C 0.059602 1.2576e-05
19:9071596 T G 0.033318 -6.4736e-06
19:9071763 A T 1.711906 1.5063e-05
19:9071916 A G 0.058287 2.9814e-05
19:9072221 A G 0.359915 -1.9815e-06
19:9073888 T C 0.074364 -5.2026e-06
19:9074265 A G 0.559288 5.0631e-05
19:9075346 A T 1.192416 1.5407e-05
19:9075565 T C 0.159533 -4.1248e-06
19:9076278 A G 0.658882 -3.6997e-05
19:9077196 T C 0.124124 -1.9829e-06
19:9077581 T G 0.264129 -1.3398e-06
19:9077803 C T 0.632829 -2.2031e-05
19:9080462 G C 1.253430 -1.8108e-05
19:9083791 A G 0.184301 -3.7275e-06
19:9084299 C T 0.991222 1.1875e-05
19:9088017 G T 1.329521 1.0919e-05
19:9088772 C T 0.354098 -6.0891e-06
19:9090531 C T 0.636800 1.8247e-05
19:9090784 T C 0.184056 -4.5506e-06
19:9092086 G A 0.153339 6.3849e-08
19:9096252 C T 1.143850 1.1488e-05
19:9096944 T C 0.066365 2.8302e-05
19:9099269 A C 0.996753 1.4107e-05
19:9102065 G A 1.332792 1.0976e-05
19:9104899 A G 0.353225 -7.9012e-06
19:9104971 C T 0.954272 2.1032e-05
19:9105227 T C 0.191403 -2.0017e-05
19:9108243 A G 0.245620 1.8538e-05
19:9108565 A G 0.044045 2.6950e-05
19:9114906 G C 0.601616 -2.6965e-05
19:9115765 A G 1.515688 -1.3720e-05
19:9118503 G A 0.462876 -9.2017e-07
19:9118528 A G 0.102647 9.2715e-06
19:9119242 A G 1.428323 -1.5674e-06
19:9119821 A T 0.086420 1.1538e-06
19:9120884 G A 0.139209 -1.9496e-06
19:9123506 C G 0.034117 1.7133e-05
19:9126876 C T 0.136404 -7.0483e-06
19:9128889 A G 0.571364 2.3752e-05
19:9128937 A G 0.308327 -6.9120e-06
19:9142925 C T 0.272598 1.0369e-05
19:9146472 A G 0.368221 3.4309e-06
19:9152183 T C 0.053112 -3.0250e-05
19:9158353 T C 0.376156 -2.0319e-05
19:9161607 C G 0.815770 -1.6186e-05
19:9166302 G A 1.288237 -1.9704e-05
19:9168672 T C 0.235747 1.2711e-05
19:9171561 G T 0.106802 -1.2839e-06
19:9172264 A G 0.466269 -7.4205e-06
19:9175244 C T 0.426984 -1.1096e-05
19:9177106 C T 0.472892 -2.9425e-06
19:9186644 T C 0.098544 1.0731e-05
19:9191603 G A 0.703015 -7.5437e-06
19:9196725 C T 0.814767 2.1440e-05
19:9201410 A G 0.043059 -2.4923e-05
19:9204358 T C 0.021728 7.1433e-06
19:9208186 T C 0.649794 3.3597e-05
19:9212601 A G 0.091782 -1.2141e-05
19:9213651 T C 0.120184 -1.9203e-06
19:9217901 T C 0.162991 -7.3203e-07
19:9218013 G A 0.689484 3.4959e-05
19:9218054 G T 0.831736 3.3225e-05
19:9225973 A G 0.141932 4.4115e-07
19:9226192 G A 0.349016 -3.1683e-05
19:9226265 C T 0.021388 1.7407e-06
19:9231601 A G 0.119194 -1.4572e-06
19:9237542 C T 0.645946 9.0579e-07
19:9239010 C T 0.147651 -6.2185e-05
19:9246914 G C 0.287322 -3.1254e-08
19:9249360 G A 0.431057 -9.1991e-06
19:9251304 A G 0.029388 -7.9255e-07
19:9253835 T C 0.828622 2.0072e-06
19:9254342 G A 0.226908 -1.2259e-05
19:9256116 A G 0.530879 2.0360e-06
19:9264401 A G 0.094382 1.5053e-05
19:9264411 T C 0.133518 -1.4476e-05
19:9264603 A G 0.213332 -2.6394e-06
19:9264681 G A 0.397045 1.2503e-05
19:9267319 T G 0.395994 1.2210e-05
19:9269623 T C 0.084390 3.1773e-06
19:9270654 C T 0.133712 -1.4251e-05
19:9286595 T A 0.642335 5.0095e-06
19:9288973 C A 1.965458 1.7548e-05
19:9289278 A C 0.071692 1.4742e-06
19:9291190 A G 0.640812 6.0780e-06
19:9292568 C G 0.090925 5.8204e-06
19:9296664 C T 0.561192 8.9637e-07
19:9297273 G C 0.053955 -1.2281e-05
19:9297381 C A 0.085291 6.6061e-06
19:9298437 A T 0.025006 8.1555e-06
19:9306114 T C 0.622620 1.0210e-06
19:9306993 C T 0.021279 -4.2723e-06
19:9312256 T C 0.120524 2.1135e-05
19:9319223 A G 0.181319 -7.5377e-06
19:9325116 A G 0.340400 6.0727e-06
19:9330436 C A 0.202762 1.8201e-05
19:9335606 C A 0.484886 -2.8087e-06
19:9341181 G A 0.363376 -3.6106e-06
19:9343660 A G 0.041396 1.5110e-05
19:9346403 A T 0.042885 3.3427e-05
19:9346427 C T 1.737738 1.0036e-05
19:9346762 G T 0.139233 9.1997e-06
19:9347495 G A 1.724682 1.0996e-05
19:9349414 G T 0.072341 -3.9032e-06
19:9351414 C G 0.030564 -2.0180e-05
19:9358373 G A 0.030877 2.3465e-05
19:9358403 C T 0.188507 -1.1318e-05
19:9359897 C T 0.157119 -2.1392e-06
19:9361196 A G 0.306072 3.3934e-05
19:9361302 C T 0.321586 3.5517e-05
19:9362297 T C 0.144683 -4.2740e-06
19:9362443 T C 0.511286 1.7673e-05
19:9372578 C T 0.222872 6.7626e-06
19:9377716 G A 1.254422 6.5526e-06
19:9390224 G A 0.186769 -1.8741e-06
19:9400194 C T 0.081983 1.5713e-05
19:9414155 A G 0.814390 2.0714e-06
19:9427605 G C 0.046013 -2.1235e-07
19:9434872 T C 0.176332 -4.5242e-06
19:9447342 G C 0.070907 1.4531e-05
19:9449888 G A 0.091231 -1.9670e-05
19:9452698 A G 0.065130 1.2009e-05
19:9452879 A C 0.020209 9.9310e-07
19:9469606 G A 0.156103 7.8385e-06
19:9470717 A G 0.063747 -4.7594e-06
19:9489454 C T 0.253804 9.8171e-06
19:9504598 C T 1.160733 1.4305e-06
19:9517398 T C 0.037116 -9.5977e-06
19:9520062 T C 1.179592 4.4059e-06
19:9529401 C T 0.058956 -1.0092e-06
19:9531676 T C 0.064923 -4.7584e-06
19:9532037 C T 0.147865 -1.5077e-06
19:9532296 G A 0.019994 1.2204e-06
19:9534967 A G 1.151340 5.0006e-06
19:9535127 G T 1.171320 5.3135e-06
19:9543029 C T 0.199294 -8.0292e-06
19:9546329 A C 0.157391 1.1243e-05
19:9548788 T C 1.128350 -3.2902e-06
19:9551015 G A 0.061635 -1.1699e-05
19:9556568 G A 1.103467 -7.3051e-06
19:9564177 T G 0.921818 -1.5873e-05
19:9573732 C T 0.056692 7.0289e-06
19:9578370 T C 0.023098 -1.1512e-05
19:9585570 C T 0.107309 4.2545e-06
19:9590817 C A 0.024768 -8.5035e-06
19:9601155 C A 1.255303 -6.9101e-06
19:9601468 G A 0.156786 6.7676e-06
19:9630020 A G 0.125797 3.1523e-05
19:9631701 T C 0.081232 -7.5506e-06
19:9645210 A G 0.059310 -3.4564e-05
19:9646739 G C 1.949621 1.5463e-05
19:9646898 A G 0.163984 2.0967e-06
19:9683987 C T 0.045007 -3.3896e-06
19:9689154 G A 0.082160 4.0222e-05
19:9695008 G A 0.921923 5.6139e-06
19:9712609 A G 0.122890 1.6267e-05
19:9715299 C G 0.391320 -3.9647e-06
19:9732502 C T 0.076445 -1.6009e-05
19:9749029 G A 0.284208 -4.7931e-07
19:9752805 A G 0.078091 3.2888e-05
19:9763152 C T 0.282019 1.1213e-05
19:9771586 T C 0.076006 9.0006e-06
19:9771893 G A 0.020647 8.8100e-06
19:9780361 C A 0.289063 -4.1112e-06
19:9783808 C T 0.032200 -1.6474e-05
19:9804539 T C 0.114955 -8.5281e-07
19:9809999 A G 0.068670 2.0388e-06
19:9811954 T C 0.092156 4.0217e-06
19:9829314 T C 0.076316 -1.1624e-05
19:9846647 G C 0.052731 4.2797e-06
19:9853645 A C 0.282767 7.8444e-07
19:9856985 G A 1.012501 9.6610e-07
19:9863483 A G 0.394162 -4.3940e-06
19:9868404 T C 0.393186 -5.6253e-06
19:9906698 G A 0.128870 2.2655e-05
19:9921105 T C 0.022204 5.0770e-06
19:9937558 G A 0.112211 -6.8844e-06
19:9959556 T C 0.496058 1.7858e-06
19:9962371 T G 0.210582 -2.2336e-06
19:9964072 A G 0.116515 -2.2780e-06
19:9968139 A G 0.466626 -7.1381e-06
19:9972417 G T 1.111426 -1.0143e-06
19:9985697 C T 0.072464 1.2496e-05
19:9989298 T C 0.179415 -8.7498e-06
19:9995867 T G 0.556599 9.5343e-07
19:10000322 G C 0.967987 -2.5103e-06
19:10002861 T C 0.109518 -3.6520e-06
19:10004685 C T 1.147314 4.3365e-06
19:10008241 T C 1.546494 -7.3158e-06
19:10011161 T C 0.041185 3.0405e-06
19:10013919 A C 0.033825 -3.8748e-05
19:10016470 G A 1.178565 -8.6805e-07
19:10017101 C T 0.944223 1.3900e-06
19:10020385 T C 0.128819 1.6953e-05
19:10020494 T C 0.123104 -6.0357e-06
19:10022237 T C 0.074769 -1.2585e-05
19:10022781 C T 1.164589 -1.2903e-05
19:10026033 G A 0.935954 -4.3001e-06
19:10033744 T C 0.076265 -2.2214e-05
19:10036065 T C 0.881373 -3.2454e-06
19:10036464 G A 0.022197 -4.1130e-06
19:10041876 G A 0.439906 -8.9820e-06
19:10046404 A G 0.020593 -2.3226e-06
19:10048681 C T 0.050015 3.1635e-05
19:10051906 G C 0.096256 2.7449e-05
19:10052170 A C 0.480381 -2.5416e-06
19:10056320 T C 0.100805 -1.7594e-05
19:10060162 A G 0.688896 7.3401e-07
19:10062449 A G 0.650797 1.7194e-06
19:10063445 T C 1.569895 2.9928e-05
19:10064901 T C 0.103763 -2.5941e-06
19:10071256 T C 0.060612 1.3010e-05
19:10071347 T C 0.386862 -2.6331e-05
19:10071634 C T 1.222257 -1.0651e-05
19:10073324 G T 0.197921 -1.4034e-05
19:10076990 C G 0.026604 8.0773e-06
19:10077419 G C 0.758375 2.9493e-06
19:10077594 A G 0.035552 2.0126e-05
19:10077788 G A 0.309486 1.2571e-05
19:10078589 C T 0.349685 1.8292e-05
19:10079093 T C 0.448124 -3.0617e-06
19:10079206 T G 0.218289 -5.1961e-06
19:10083874 T G 0.314031 8.0932e-06
19:10083985 A G 0.878507 -6.8644e-06
19:10084124 T C 0.424478 -1.1906e-05
19:10084292 G C 0.883039 -1.2014e-05
19:10085459 T C 0.426487 -7.5948e-06
19:10088271 G C 0.839090 -1.3851e-05
19:10088973 T C 0.041746 2.1785e-05
19:10092444 T C 0.060602 -7.4430e-06
19:10093028 C T 1.104143 -3.8635e-07
19:10099910 T C 0.679475 1.2372e-06
19:10102177 T C 0.262762 2.5506e-05
19:10102255 A G 0.064875 -5.3707e-07
19:10103892 A G 0.115784 -1.4530e-05
19:10106871 A G 0.176379 2.4292e-06
19:10107618 T C 0.035039 -8.2685e-06
19:10109179 G A 0.856561 4.7054e-06
19:10111065 A G 0.278367 -4.7840e-06
19:10112346 C T 1.945582 -1.9218e-05
19:10113322 T C 1.947150 -3.0599e-05
19:10114252 G C 0.419953 6.9669e-07
19:10114759 T C 0.113537 9.1777e-06
19:10115580 T C 0.374443 -1.4535e-05
19:10116375 T G 1.085135 1.7977e-05
19:10118700 T C 0.158979 -2.2330e-05
19:10120571 C A 0.403834 -7.4816e-06
19:10124504 T C 0.089548 -1.5570e-05
19:10127568 T C 0.230518 1.9463e-05
19:10129262 C T 0.920988 2.5271e-05
19:10129552 G C 0.278677 -4.2430e-05
19:10131999 C T 0.914056 2.3004e-05
19:10132000 A G 0.238358 -4.9836e-05
19:10135284 C T 0.116461 -2.7993e-05
19:10137663 G A 0.615997 7.1429e-06
19:10139561 A G 0.024169 3.4597e-05
19:10140175 A G 0.045241 -3.9896e-06
19:10140439 G A 1.158316 1.5473e-06
19:10142998 A G 0.077703 -2.0334e-05
19:10143082 A G 0.044881 -7.6449e-06
19:10147198 G A 0.101576 -4.6672e-06
19:10148713 C T 0.053639 6.1643e-06
19:10149726 C T 1.349271 5.0016e-06
19:10150024 T C 0.081966 -6.7449e-06
19:10152433 T C 0.133232 -1.0276e-05
19:10154022 C T 0.331228 2.6676e-05
19:10155721 G C 0.020185 -5.9971e-07
19:10155856 A G 0.642169 -6.3593e-06
19:10157666 G A 0.090762 1.3745e-05
19:10157806 T C 0.337650 -1.0658e-05
19:10164496 A G 0.079192 -5.5790e-06
19:10165932 G A 1.573033 1.2538e-05
19:10166253 C T 0.670074 -2.9231e-06
19:10166375 A G 0.318584 2.6605e-05
19:10169208 A G 0.322861 4.4376e-05
19:10169278 G T 0.645300 -2.6284e-06
19:10172427 T G 0.052119 1.5018e-05
19:10178063 T G 0.408370 1.4072e-05
19:10181912 A G 0.041073 -5.2069e-06
19:10189321 A G 0.456202 -4.5657e-06
19:10190826 A G 0.674093 1.5420e-05
19:10193898 C T 0.088511 3.1484e-06
19:10196350 A G 0.048379 1.0883e-05
19:10198441 G A 1.967171 -2.5190e-06
19:10204175 A G 0.033281 8.8849e-06
19:10205235 T C 0.026219 9.9204e-06
19:10208115 G A 0.246195 -1.1078e-06
19:10209612 A G 0.203976 -4.2733e-06
19:10209711 T C 1.168101 1.1279e-05
19:10215271 G A 0.126565 2.4532e-05
19:10216604 G A 0.236206 2.3063e-05
19:10216835 T G 0.221393 -2.6052e-05
19:10219077 A G 0.038190 -1.3647e-05
19:10220949 A G 0.054730 1.0877e-05
19:10223092 T G 0.048655 2.4212e-05
19:10224548 A G 0.219717 2.8425e-05
19:10225335 A G 0.027290 -3.5953e-06
19:10227010 G A 1.164840 9.2195e-06
19:10227204 C T 0.307443 7.0352e-06
19:10229297 A C 0.899426 -5.5833e-06
19:10247718 T C 0.037891 -2.2978e-05
19:10249962 T C 0.070829 -1.8297e-05
19:10253573 A G 1.005603 -1.8781e-06
19:10253761 A G 0.095902 2.9801e-05
19:10254234 T C 0.038459 -8.5844e-06
19:10255168 A G 0.257839 -7.5782e-06
19:10265312 C T 1.972009 -2.7417e-06
19:10265593 T G 0.189122 4.2797e-06
19:10273372 C T 0.127102 4.3691e-05
19:10274120 T C 0.087471 -7.4527e-07
19:10276805 A C 0.042219 -1.0215e-05
19:10279454 A G 0.863412 -1.8448e-05
19:10287129 A G 0.028994 1.6977e-05
19:10291473 T C 0.024605 5.2526e-06
19:10294854 C T 0.029721 4.6639e-06
19:10295124 A G 0.829893 -2.2914e-05
19:10295433 T C 1.965930 -1.1537e-05
19:10317064 A G 0.021565 -3.2685e-05
19:10317763 G A 1.138920 -1.4575e-06
19:10318222 G A 0.532215 1.3699e-05
19:10322595 T C 0.037653 8.8960e-06
19:10329245 T C 0.256272 4.5022e-06
19:10335552 T G 0.021834 -5.0475e-06
19:10338351 T C 0.089154 2.0510e-05
19:10340912 G A 0.346184 1.5650e-05
19:10347032 T C 0.377183 2.3700e-05
19:10349118 A G 0.396484 -4.8981e-05
19:10349690 C T 1.614045 1.2699e-05
19:10356432 A G 0.332577 -4.3548e-05
19:10356819 C T 0.662840 7.0249e-06
19:10358460 T C 0.674916 1.1635e-05
19:10368050 G A 1.757569 1.8221e-06
19:10369086 T C 0.390510 2.7714e-06
19:10370639 A G 0.078947 -1.9030e-05
19:10372521 A G 0.030864 2.8147e-06
19:10379410 A G 0.022663 -4.5015e-06
19:10382281 T C 0.111667 1.1219e-05
19:10382537 A G 0.177811 1.1028e-05
19:10382637 A G 0.035515 -9.0018e-06
19:10387268 T C 0.031448 -6.4799e-06
19:10389782 T G 0.044884 8.5402e-06
19:10390658 G C 0.939109 1.1602e-05
19:10394792 A G 0.228274 6.0960e-06
19:10395208 T C 0.064104 2.8111e-05
19:10395683 G A 0.847511 5.5387e-06
19:10397238 T C 0.614192 1.2012e-05
19:10397403 T C 0.852064 3.2765e-07
19:10402131 C T 0.954544 4.4638e-06
19:10403368 A G 0.765354 7.7469e-06
19:10404519 A G 0.290651 1.4385e-05
19:10405865 T C 0.132188 -1.5947e-06
19:10415781 C T 0.238209 -3.2536e-05
19:10418784 G A 1.283406 -1.0313e-05
19:10421917 A G 0.148198 1.0048e-05
19:10426597 C T 0.082735 -4.4771e-06
19:10427884 A G 0.035620 -5.1319e-06
19:10435493 C T 1.656679 -5.1359e-06
19:10438441 T C 0.184019 -1.6519e-05
19:10439540 G A 0.085890 -4.2186e-06
19:10444166 A G 0.097748 -1.8670e-05
19:10444603 G C 0.186569 4.4712e-06
19:10444826 A G 1.292946 1.8224e-05
19:10449358 C T 0.452632 -1.2744e-05
19:10449392 G A 1.671258 -1.7297e-05
19:10450285 A G 0.334458 -2.6652e-06
19:10464138 G C 0.078257 1.4975e-05
19:10464540 T C 0.045745 2.3703e-06
19:10469975 C A 0.195452 2.0095e-05
19:10471796 A G 0.159870 -2.1811e-05
19:10472452 A G 0.033689 4.1985e-06
19:10472933 G A 1.048070 5.2255e-06
19:10475652 A C 0.574839 1.6774e-05
19:10479814 T G 0.159377 -3.1599e-06
19:10482638 A C 0.066337 9.1717e-06
19:10488926 T C 0.021531 -4.1546e-07
19:10490402 G A 0.310917 -1.8356e-05
19:10491382 C G 0.156110 -2.0352e-05
19:10500189 A C 0.205754 -2.2855e-05
19:10509365 G A 0.207413 -2.0584e-05
19:10523086 C T 0.647143 -1.6568e-05
19:10525230 T G 0.136523 2.7704e-06
19:10527666 A G 0.037792 -1.5576e-05
19:10533112 G C 0.652246 -1.5165e-05
19:10542119 G T 0.252658 -2.5707e-05
19:10542321 G C 0.065814 9.2570e-06
19:10556044 A G 0.179755 2.9648e-06
19:10562802 A G 0.154593 1.3474e-05
19:10569643 C T 0.821309 -1.1076e-05
19:10577843 A C 0.371512 8.5121e-06
19:10579474 G T 0.728371 1.4827e-05
19:10590508 G C 1.846063 -1.1270e-05
19:10593092 A G 0.193375 -1.0387e-06
19:10593637 T C 0.147729 -9.5136e-06
19:10596639 A G 0.126123 4.8258e-06
19:10596811 C T 0.215953 7.2830e-07
19:10596988 A C 0.051606 -2.2167e-05
19:10600418 A G 0.038959 -4.9458e-06
19:10609319 C T 0.030109 -1.4590e-05
19:10610017 C G 0.189921 -2.4184e-06
19:10610236 G A 0.194273 -4.9954e-06
19:10616303 G T 0.669619 -4.4765e-06
19:10616403 C T 0.397830 -1.1174e-05
19:10619302 A G 0.368364 3.6090e-06
19:10625796 C A 1.873703 -1.5454e-05
19:10627814 G A 0.512720 8.6660e-05
19:10629460 C T 0.475802 -1.4243e-05
19:10632754 A C 0.032526 -1.6269e-05
19:10634264 T C 1.894959 4.5837e-06
19:10651171 A G 0.367001 6.8093e-06
19:10655351 A G 0.040788 5.9249e-06
19:10661199 T C 0.175128 -1.8667e-05
19:10664632 G A 0.555147 -3.7360e-06
19:10664661 T C 0.032982 -1.5121e-07
19:10665530 C A 0.290913 7.5588e-06
19:10668673 G A 0.360687 4.3825e-06
19:10670184 G C 0.929494 5.7011e-06
19:10670351 T C 0.026692 -9.4778e-06
19:10670992 T C 0.968909 -4.8231e-06
19:10671894 G T 0.067357 -5.4404e-06
19:10672493 T C 0.780147 8.2129e-06
19:10675334 C T 0.986425 -5.4068e-06
19:10678842 C T 1.518184 -8.6595e-06
19:10686123 A G 0.311648 7.0479e-06
19:10688076 G A 0.080504 -8.7580e-06
19:10692117 C T 0.381039 7.0072e-06
19:10693943 C T 1.899365 -5.1050e-06
19:10694720 A G 0.129183 1.3552e-05
19:10701833 C T 0.607803 -1.0179e-06
19:10708692 C T 0.383480 1.6436e-06
19:10723572 A G 0.192930 -1.7039e-05
19:10728320 G A 1.560780 4.5260e-05
19:10739265 T C 0.047213 8.5550e-06
19:10739594 G T 0.376228 2.2713e-05
19:10742170 G A 1.553872 5.8756e-05
19:10746840 T C 0.066521 2.9391e-05
19:10754905 T G 1.327773 1.6891e-05
19:10770403 A C 0.056808 8.1441e-06
19:10773564 A G 0.167145 3.6538e-05
19:10794630 T G 1.267661 1.0532e-06
19:10797763 T C 0.032050 -2.8719e-06
19:10813364 C T 1.816777 1.8587e-05
19:10823940 T G 0.100859 -5.0519e-06
19:10830281 T G 0.955789 -2.2442e-05
19:10838486 A G 0.173197 2.4507e-05
19:10846621 G T 0.077479 3.6728e-05
19:10850667 C T 0.022514 -1.3167e-05
19:10860502 T G 0.027800 8.6563e-06
19:10867219 A G 1.297913 2.7343e-06
19:10867852 T G 1.204598 -1.9750e-05
19:10881994 G A 0.093053 -3.3453e-05
19:10886206 T G 0.895238 1.0302e-07
19:10891239 A C 0.702733 -1.4660e-05
19:10891920 C T 0.122509 -4.6711e-05
19:10913286 G C 0.035545 9.8823e-07
19:10915925 G A 0.599722 -1.8274e-05
19:10920115 G A 0.074388 2.8073e-06
19:10920315 T C 0.079410 -1.2585e-06
19:10961024 G C 0.143989 1.6323e-05
19:10969134 A G 0.182907 2.0733e-05
19:10970558 G A 1.731241 1.0335e-05
19:10987013 G A 1.041151 2.6471e-05
19:10988818 T G 0.046754 2.0382e-05
19:10998845 G A 0.593514 1.3758e-06
19:11009974 A C 0.046098 -3.5998e-06
19:11023434 T C 0.320763 1.0940e-05
19:11027626 A C 0.590257 7.1490e-06
19:11029216 A G 0.119759 -6.6719e-06
19:11031712 T C 0.070655 -3.0362e-06
19:11034582 T C 0.036589 -2.7490e-06
19:11035384 T C 0.021239 -8.9956e-06
19:11038843 C G 1.871511 2.1698e-06
19:11050209 A G 0.029143 -2.5036e-05
19:11053375 T C 0.557143 1.4057e-06
19:11063665 A G 0.075819 5.9419e-06
19:11065409 C A 0.843853 1.4472e-05
19:11065457 T C 0.083795 -1.0242e-06
19:11072610 A G 0.800815 7.0447e-06
19:11075706 G A 0.819048 1.0290e-05
19:11077662 A G 0.166139 2.6332e-05
19:11079055 G A 0.036919 -4.8589e-07
19:11092139 A G 0.093067 -4.9480e-06
19:11097807 C T 0.042131 8.3008e-06
19:11098596 C T 0.036337 5.1432e-07
19:11102596 A G 0.072273 1.0516e-05
19:11107133 C T 0.744381 8.6665e-06
19:11113520 A G 0.132392 2.2989e-05
19:11114352 G A 0.323626 -1.4715e-06
19:11122710 T G 0.133089 1.0050e-05
19:11126197 C T 0.142045 -1.2625e-05
19:11127859 T C 0.102817 -2.9402e-05
19:11128365 T C 0.030017 9.5303e-06
19:11129600 T C 0.239402 -2.0891e-05
19:11132080 A G 0.631986 7.9168e-06
19:11135654 C T 0.692051 5.2585e-06
19:11140703 C T 0.786199 4.9465e-06
19:11146499 C T 1.116434 -6.6704e-06
19:11157919 G A 0.570555 3.4227e-05
19:11158055 T C 1.853151 3.6032e-06
19:11159449 T C 0.103229 2.9671e-05
19:11163562 T C 1.085043 -4.2131e-06
19:11163601 T G 0.509341 -6.9362e-06
19:11164781 G A 0.617874 3.2996e-06
19:11165619 A G 0.108325 6.8850e-06
19:11166791 G A 0.152108 -9.5412e-06
19:11169305 C T 0.080943 -8.9566e-06
19:11170677 G A 0.042518 7.0509e-06
19:11177408 C T 0.624051 5.6187e-06
19:11188153 C A 0.236553 -1.6385e-05
19:11190764 A G 0.144754 2.3800e-05
19:11192226 C T 0.120534 6.9388e-06
19:11195030 G A 0.417199 -1.3540e-05
19:11198780 A G 0.125300 8.5420e-06
19:11202306 T G 0.237627 -1.3937e-05
19:11206040 T C 0.032071 -1.1067e-05
19:11206575 A G 1.038955 -3.1435e-06
19:11207516 A G 0.072712 -5.2959e-05
19:11214475 G T 0.022449 -1.0198e-05
19:11214533 G T 0.437649 -4.6508e-05
19:11215846 C T 0.023255 -1.1072e-05
19:11216561 C A 0.930790 3.1538e-06
19:11222047 T C 0.029181 7.0781e-06
19:11227326 G C 0.905121 1.5212e-07
19:11227466 T G 0.263962 3.3621e-06
19:11227554 T C 0.258941 1.3328e-05
19:11231203 A G 0.024659 -1.1318e-06
19:11231335 G A 0.076275 8.3327e-07
19:11238637 A G 0.030024 -8.3866e-06
19:11240053 A G 0.491506 -3.0196e-05
19:11241810 A G 0.483441 -3.0564e-05
19:11242658 C T 1.464939 -1.8671e-05
19:11244008 A G 0.079124 -6.8670e-06
19:11245472 C T 1.813771 3.1259e-06
19:11245708 A G 0.268603 1.7643e-05
19:11247522 G A 0.892776 6.3707e-06
19:11256887 C T 1.729055 -9.5240e-06
19:11256982 A G 1.907899 9.0871e-06
19:11258638 A G 0.191600 2.7995e-06
19:11265248 C T 1.583926 3.3571e-06
19:11270867 T C 1.480011 -6.5980e-06
19:11275139 C A 0.655771 -9.4522e-06
19:11275934 T G 1.946483 -4.8894e-06
19:11276744 A G 1.570572 -8.5141e-06
19:11284028 C T 0.580071 8.0815e-06
19:11284302 T C 1.002570 -1.4226e-05
19:11284539 C T 1.393455 -1.6082e-05
19:11294120 C T 0.170770 -1.1573e-05
19:11297633 G A 0.665131 5.7625e-06
19:11298829 T C 0.437673 1.2963e-05
19:11299908 T C 0.805904 5.9139e-06
19:11302807 A G 0.831780 6.8646e-06
19:11303554 G A 0.199434 -8.5417e-06
19:11304404 T C 0.188258 -4.5656e-06
19:11307291 C A 1.943376 7.5761e-05
19:11319491 A G 1.147318 -1.0826e-05
19:11319978 A G 1.183607 -5.0379e-06
19:11324965 T C 0.143078 6.8621e-07
19:11326119 G A 1.209898 -1.7232e-05
19:11330942 G A 0.066371 -3.0730e-06
19:11334295 G C 0.197883 -8.2191e-06
19:11347493 C T 0.152475 -6.1504e-06
19:11348098 A G 0.587925 1.6243e-05
19:11348911 G A 0.154750 1.1383e-05
19:11348960 A G 0.150809 1.4198e-05
19:11350488 T C 0.068231 -8.0423e-06
19:11358799 A G 1.410933 -3.1047e-05
19:11359484 G A 1.519544 -5.3387e-05
19:11362861 G C 0.023710 3.8548e-06
19:11374675 T C 0.328049 1.5576e-05
19:11385052 A G 1.375922 -1.1128e-05
19:11388879 C A 1.701706 -1.6131e-06
19:11393079 A G 0.033362 -1.5080e-05
19:11401608 A C 0.191114 6.7248e-06
19:11403007 A G 0.024006 4.6091e-06
19:11407315 T C 0.598359 1.2399e-05
19:11425097 C T 0.916840 -5.1957e-06
19:11428044 G T 0.521424 -1.4518e-06
19:11433489 C G 0.114809 1.2000e-05
19:11434505 G A 0.180684 -4.2818e-06
19:11434585 G A 0.064015 -2.0105e-05
19:11444131 G C 0.988886 2.4858e-05
19:11445776 C T 0.030955 3.6996e-06
19:11446031 C G 0.071440 -3.0395e-05
19:11447886 T C 0.065032 -2.5347e-05
19:11461486 T G 0.070159 -1.7907e-05
19:11461834 T C 0.035226 2.2976e-05
19:11465316 C G 0.934683 1.1621e-05
19:11466741 G C 0.865986 2.0913e-05
19:11469957 A G 0.095345 -1.4087e-05
19:11473358 G C 0.152387 -2.2208e-06
19:11473415 T C 0.614103 3.4450e-06
19:11474335 A G 0.145346 3.9540e-06
19:11480638 T C 0.292300 -1.0395e-05
19:11490703 T G 0.021851 1.8015e-05
19:11492060 C A 0.041869 -2.1484e-06
19:11498214 G A 0.062213 1.6836e-06
19:11508177 A G 0.194636 -1.2260e-05
19:11510314 G A 0.135881 -2.8807e-06
19:11525395 T G 0.079335 -5.6842e-06
19:11526765 T G 0.940340 -6.4945e-05
19:11531272 G T 1.941312 1.4155e-05
19:11536649 C T 1.923450 2.1658e-05
19:11537377 A G 0.029711 2.6704e-05
19:11537603 A G 0.065341 -1.4439e-05
19:11546269 A G 0.101033 3.2476e-05
19:11552910 A G 0.948248 3.6219e-06
19:11556131 T C 0.096742 -4.0183e-06
19:11556733 T C 0.077047 -1.0793e-06
19:11558275 A G 0.449698 1.7377e-06
19:11558451 G A 0.072518 1.0637e-05
19:11558702 C G 0.062768 1.7058e-06
19:11559489 T C 0.099190 2.3829e-05
19:11559696 A G 0.057957 -3.3388e-06
19:11561629 C T 0.131274 1.1227e-05
19:11564290 A G 0.091493 -8.8407e-06
19:11568522 G A 0.298620 -1.0012e-05
19:11571090 G A 0.096110 -2.3292e-06
19:11579014 C T 0.092152 3.8262e-06
19:11581531 G T 0.087790 -1.6360e-05
19:11583171 G A 0.154264 2.8619e-07
19:11584818 T C 0.081640 1.5260e-05
19:11587418 A G 0.030075 -8.1021e-06
19:11588405 C T 0.039105 -2.9671e-06
19:11606304 T G 0.027195 -5.7209e-06
19:11612565 A G 0.056471 7.4655e-06
19:11617073 T C 0.072039 -1.6394e-05
19:11618630 A G 0.130645 -1.3855e-05
19:11621431 T C 0.054523 -9.5392e-06
19:11625280 A G 0.117260 -7.1206e-06
19:11647265 G T 0.098598 -1.6781e-06
19:11649289 A G 0.043929 1.2704e-05
19:11655010 T A 0.063369 1.3550e-05
19:11661890 G A 1.711783 1.7543e-05
19:11662672 T G 0.648108 -3.6106e-06
19:11670232 A G 1.558778 1.1823e-05
19:11671427 G A 0.099781 6.9400e-06
19:11675455 T C 0.050814 -4.7772e-06
19:11679122 G A 0.054948 1.1696e-05
19:11682495 G T 1.916259 9.9244e-06
19:11683160 C T 0.937596 2.2641e-05
19:11687195 T C 0.233853 5.7281e-06
19:11687908 A G 0.245144 4.1068e-06
19:11688460 C T 0.678064 8.5980e-06
19:11693086 A G 0.175876 2.1507e-05
19:11694301 T C 0.030656 1.9357e-05
19:11696438 G A 0.059092 -1.1806e-05
19:11704468 A G 0.247663 -4.4268e-06
19:11704630 T C 0.521954 7.8961e-06
19:11712508 C A 0.233054 6.1015e-06
19:11723534 T C 0.030983 2.9563e-06
19:11729197 C T 0.949475 5.5547e-08
19:11755737 C G 0.436388 -1.0186e-06
19:11755767 A G 0.093801 -3.8437e-06
19:11758105 G A 0.448817 4.6543e-06
19:11767677 T C 0.230270 -1.0164e-05
19:11770958 T C 0.044806 -4.9604e-06
19:11771854 A G 1.180136 -1.4525e-05
19:11789559 A G 0.185358 1.1138e-05
19:11800020 G A 0.999330 -4.0459e-06
19:11808815 T G 0.175608 8.5060e-06
19:11833390 T C 0.035719 -1.6425e-05
19:11834721 C T 0.878626 2.2313e-05
19:11836477 T G 0.264581 -9.5718e-06
19:11849841 A C 0.709380 1.7082e-05
19:11860233 G A 0.145546 1.7723e-05
19:11864932 C T 0.230090 -4.7408e-05
19:11867626 T G 0.024972 2.3482e-05
19:11871170 G A 1.218330 1.1507e-05
19:11876755 G A 0.037174 -4.4130e-07
19:11879925 G A 0.052279 1.2211e-05
19:11880012 T C 0.781150 -1.5588e-06
19:11884037 G T 0.833864 3.1295e-06
19:11890921 T C 0.173918 -1.0117e-05
19:11891003 A G 1.582308 -9.1124e-07
19:11897377 C T 0.033005 7.5732e-08
19:11898056 G T 0.051103 1.5338e-05
19:11908770 G A 0.296951 9.6688e-06
19:11916890 T C 0.038401 3.9319e-06
19:11924285 C A 0.117171 -8.8303e-06
19:11931746 C T 0.069220 7.2245e-06
19:11942362 G A 0.831753 -2.7679e-06
19:11943462 T C 0.028215 3.1217e-06
19:11943697 A G 1.857146 -1.6841e-05
19:11955632 C T 0.826249 -6.8227e-06
19:11965918 G A 1.007656 -1.5866e-05
19:11967817 C A 0.229964 2.5903e-06
19:11972600 C T 0.180877 -1.5161e-05
19:11979164 C T 0.564697 -1.2697e-05
19:11979669 C T 0.022983 2.4400e-05
19:11994200 T C 0.728704 -2.0902e-05
19:11995066 G A 0.064974 7.8647e-07
19:11997340 A C 0.081949 -8.6752e-06
19:12007234 C T 0.067561 -1.7815e-05
19:12011590 G C 1.815838 7.6517e-06
19:12011706 C T 0.032472 1.6051e-05
19:12029129 A C 0.031758 -1.8994e-07
19:12034211 C A 0.664427 -2.3526e-05
19:12039210 C T 0.126235 -8.1354e-06
19:12059467 G C 0.061482 -5.0652e-06
19:12059645 G A 0.182319 -5.1059e-06
19:12081484 T G 0.061112 -2.6019e-06
19:12082140 A G 0.100808 -4.7120e-06
19:12082263 C T 1.062210 2.0051e-05
19:12089743 T C 0.038989 -4.9244e-07
19:12096308 G A 0.039071 -1.1051e-06
19:12096462 C T 0.064076 -1.3744e-06
19:12098702 T C 0.042726 2.1739e-06
19:12102261 C T 0.095192 -1.3418e-05
19:12133692 T C 0.060177 -8.1127e-06
19:12135341 G T 0.091969 -9.5502e-06
19:12137020 T C 0.041039 -6.5152e-06
19:12145874 A G 0.078244 -7.1632e-06
19:12148162 G A 1.960960 -6.8138e-06
19:12154799 C G 0.150007 -1.6857e-05
19:12165770 C T 0.060932 -3.3283e-06
19:12167353 T C 0.101138 -4.4831e-08
19:12173577 C T 0.149868 -1.7396e-05
19:12179882 A G 0.188133 -1.0002e-05
19:12186732 G A 0.122315 1.7076e-05
19:12186761 G A 0.281040 -1.5382e-06
19:12186921 C T 0.123910 1.2697e-05
19:12187151 G C 0.025454 -2.1923e-05
19:12187907 A G 0.036820 1.9304e-06
19:12191213 G A 0.029915 -9.7734e-06
19:12218042 T C 0.244699 1.2138e-05
19:12222381 G C 1.918741 -2.0886e-07
19:12224172 C T 0.156317 -1.7224e-05
19:12224499 G C 0.029735 -1.0072e-05
19:12225324 C A 0.114265 7.3961e-06
19:12225372 G T 0.079015 4.6749e-06
19:12230298 C A 0.151493 -1.9340e-05
19:12243276 T C 0.079804 5.0353e-06
19:12248233 T C 0.062288 -1.0357e-05
19:12256912 T C 0.217109 8.3077e-06
19:12266108 A G 0.066025 4.7597e-06
19:12272653 A G 0.061737 4.9539e-06
19:12276271 T C 0.058715 -7.6215e-06
19:12283461 G A 0.215046 5.7624e-06
19:12295531 T C 0.027848 -2.0363e-05
19:12296819 A G 0.209120 7.3677e-06
19:12305035 G A 0.058191 3.8916e-07
19:12318055 T C 0.076935 -6.6495e-06
19:12331379 T C 0.033080 5.7213e-06
19:12332980 A C 0.042702 -2.2144e-06
19:12348397 A G 0.208538 6.5002e-06
19:12349903 T C 0.027770 1.6258e-05
19:12360659 A G 0.057433 1.2063e-05
19:12384580 C T 0.338459 -2.2039e-06
19:12401714 A C 0.306344 -1.4222e-05
19:12410074 C T 0.092550 3.7679e-06
19:12419336 G C 0.072001 -3.0620e-06
19:12425269 C T 0.401101 -2.5915e-05
19:12427867 T C 0.063223 6.3281e-06
19:12429782 A G 0.025978 -8.1306e-07
19:12429913 G T 0.038537 -6.2370e-06
19:12435819 C T 0.028460 -1.8048e-05
19:12436410 C A 0.354839 -1.8562e-06
19:12438535 T C 0.138567 2.2478e-06
19:12443441 A G 0.086995 -6.8969e-06
19:12456052 C T 0.053432 -1.4398e-05
19:12462839 A G 0.050365 -5.9615e-06
19:12470073 T C 0.040434 -2.3514e-06
19:12489670 C T 0.039173 4.8912e-06
19:12491949 C T 0.934271 -2.1181e-05
19:12492105 G A 0.610187 -2.1835e-05
19:12500149 G T 0.600140 -2.0254e-05
19:12505873 G A 1.533840 -2.3440e-05
19:12508061 T A 1.531895 -2.4353e-05
19:12520305 C G 1.586503 -2.4826e-05
19:12521588 T C 0.540069 -1.1655e-05
19:12521704 T C 0.431250 -2.1229e-05
19:12532786 T C 0.058069 1.4033e-05
19:12538316 T C 0.058045 3.1408e-06
19:12541532 A C 1.586908 -2.5093e-05
19:12544759 C T 0.557136 -1.2461e-05
19:12548381 G A 0.055111 1.0873e-05
19:12549729 G C 0.058933 -2.8532e-06
19:12551832 A C 0.045415 8.3414e-06
19:12570549 G A 0.054883 1.0480e-05
19:12580895 T C 0.976099 -1.4928e-05
19:12586569 G A 1.587418 -3.1416e-05
19:12593184 A G 0.088001 -1.6911e-05
19:12614905 G C 1.545247 -2.9358e-05
19:12618394 C G 0.040998 1.5314e-05
19:12621562 G A 0.110855 1.6343e-05
19:12624750 T C 0.122744 -8.5060e-06
19:12625754 C G 0.075921 -1.1189e-05
19:12630235 T C 0.199049 1.8562e-05
19:12635446 G A 1.397606 -2.0046e-05
19:12641119 A G 0.224728 -1.1948e-05
19:12641232 A G 1.393019 1.6535e-05
19:12655092 C G 0.078974 -2.0037e-05
19:12660002 G A 1.119806 -1.5972e-05
19:12664631 A G 1.324618 -2.9553e-05
19:12674755 A C 0.081127 9.5036e-06
19:12685157 C T 1.397619 -1.5362e-05
19:12685484 C T 0.051354 3.5680e-05
19:12691185 T C 1.370771 -1.1094e-05
19:12692001 A G 0.986411 -1.6680e-05
19:12699336 T C 0.103773 -3.9636e-05
19:12702210 G C 0.028671 -2.0463e-06
19:12706214 C A 0.078543 1.8419e-05
19:12713831 C G 0.180619 5.6071e-06
19:12716493 A G 1.345317 -2.7262e-05
19:12720024 A G 0.107866 -4.3658e-07
19:12722332 C A 1.375068 -2.5497e-05
19:12724634 A G 0.028450 5.7241e-06
19:12726282 A G 1.361704 -2.0545e-05
19:12731874 G A 0.217912 1.4194e-05
19:12735329 A G 1.332360 -2.2268e-05
19:12744132 A G 1.351786 -2.4114e-05
19:12747581 T G 0.028844 1.5355e-05
19:12752329 A T 0.044653 -2.4236e-05
19:12762773 C T 0.141222 -7.0261e-06
19:12767849 A C 0.029157 1.4897e-05
19:12772090 T C 0.768554 -1.3944e-05
19:12772165 A G 0.785124 -8.5886e-06
19:12774208 C G 0.566795 1.4171e-05
19:12778871 G A 0.051677 6.7370e-06
19:12780179 A G 0.155001 1.3938e-06
19:12780204 C T 0.053530 1.3116e-05
19:12781728 T C 0.124209 -1.1751e-05
19:12793858 T C 0.072695 1.8468e-05
19:12800597 C T 0.026532 1.1161e-06
19:12802153 A C 0.145043 -1.0975e-05
19:12805424 T C 0.053819 1.1632e-05
19:12807187 T C 0.027403 1.3252e-07
19:12811045 C T 0.733257 -2.9415e-05
19:12830209 C T 0.027763 7.5888e-07
19:12874383 T C 0.022520 -9.3430e-06
19:12875807 C A 0.048277 1.5223e-05
19:12876964 C G 0.794617 -1.4502e-05
19:12882997 A C 0.022650 7.3641e-06
19:12886478 A G 0.194262 8.0219e-06
19:12887032 T G 0.081161 1.3920e-05
19:12894502 C A 0.021534 -1.4085e-05
19:12895600 G C 0.055013 -1.0825e-05
19:12919264 A G 0.062040 1.1493e-05
19:12919567 C T 0.214882 2.7925e-05
19:12920443 T C 0.020804 1.2441e-05
19:12921186 C T 0.065307 2.0667e-05
19:12932303 T C 0.326594 1.2417e-05
19:12932724 A G 0.024618 4.0465e-06
19:12942750 G A 0.510956 4.3063e-06
19:12947059 T G 0.317554 -7.4999e-07
19:12950948 C G 0.450521 8.4679e-06
19:12963143 C T 0.530971 6.0065e-06
19:12965675 T C 0.057940 -1.1509e-05
19:12975608 C T 0.075235 -1.2205e-06
19:12982783 C T 0.037826 -7.8191e-06
19:12990502 G A 0.077621 -1.1061e-05
19:12993470 T C 0.030037 1.8477e-05
19:12996740 G A 0.593470 -6.1603e-06
19:12996929 G T 0.025669 -1.7670e-06
19:13001547 G A 0.757701 3.1810e-05
19:13002033 G A 1.896224 -1.9912e-05
19:13010516 A G 0.025346 -1.1991e-06
19:13017948 C T 0.065817 -3.3099e-05
19:13019554 T C 0.374059 -2.3270e-05
19:13024250 C A 1.235394 -2.4337e-05
19:13035006 A G 0.236818 7.9788e-06
19:13035722 C T 0.072097 -2.4352e-05
19:13039284 G A 1.260940 -2.6083e-05
19:13041442 A G 0.053758 -3.6919e-05
19:13048608 G A 1.258665 -2.3863e-05
19:13059147 G A 0.061788 7.9933e-06
19:13061983 T C 0.813224 -1.2203e-05
19:13067792 C G 0.026206 5.9891e-06
19:13084333 A G 0.029011 -1.5240e-05
19:13088686 T C 0.041995 2.0679e-05
19:13108536 A G 0.020426 1.5705e-05
19:13109763 A G 0.320161 1.0726e-05
19:13112137 A G 0.247436 6.3977e-05
19:13116521 C T 0.743171 -2.7039e-05
19:13119675 A G 0.074932 1.4382e-05
19:13122612 G A 0.913556 -2.3802e-05
19:13128151 A G 0.077499 -8.0584e-06
19:13135197 C T 0.102250 -1.2217e-05
19:13136831 A G 0.077462 1.7244e-07
19:13147100 A G 0.091360 -3.7208e-06
19:13149330 G A 0.028229 -4.8565e-07
19:13157280 G C 0.596764 -5.3087e-06
19:13158277 C T 0.106017 9.3171e-06
19:13158643 T G 0.021834 2.9625e-06
19:13176815 C T 0.699976 -1.1316e-05
19:13186524 T C 0.159152 4.0149e-07
19:13186759 A G 0.040471 1.5632e-05
19:13207146 C G 0.090496 1.3755e-05
19:13208537 T C 0.051684 -7.1706e-06
19:13210620 T C 0.072525 -9.5674e-06
19:13212025 T C 0.232286 4.3967e-05
19:13220703 G C 0.617415 1.4286e-05
19:13230438 G T 0.062662 -1.5755e-05
19:13231918 C T 0.513713 1.7133e-05
19:13231995 A G 1.235084 7.0604e-06
19:13233813 G A 0.045296 -8.3860e-06
19:13242340 T C 0.038598 1.6416e-05
19:13243304 G A 0.116825 -5.5304e-06
19:13244108 A G 0.072324 -9.4742e-06
19:13248856 C T 1.393890 2.2774e-05
19:13261586 A G 0.094056 1.2901e-05
19:13262322 G A 1.820483 2.6259e-05
19:13263338 T C 0.430316 -7.5261e-06
19:13264398 T C 0.372927 2.6040e-05
19:13265986 T C 0.023248 -5.7390e-06
19:13267185 T G 1.014170 5.3842e-06
19:13276345 A G 0.591103 -4.4761e-06
19:13278822 C T 0.207403 -1.5997e-05
19:13280998 G T 0.074980 3.2815e-06
19:13283539 A C 0.188245 8.5498e-06
19:13291673 A G 0.067541 -8.9984e-07
19:13291775 T C 0.147430 6.9676e-06
19:13291836 C T 0.057090 -3.6318e-05
19:13291901 G A 0.674229 -7.0729e-06
19:13293164 A G 0.071621 -4.3953e-06
19:13294568 T C 0.089228 -7.1717e-06
19:13296650 T C 0.589539 -1.9231e-05
19:13312429 T C 0.339629 1.7171e-06
19:13312670 T G 1.168883 4.5185e-06
19:13319314 G C 1.198856 -8.0561e-07
19:13321122 C A 1.805095 -1.4172e-05
19:13325733 T C 1.584511 -2.4588e-05
19:13331743 C T 0.110542 1.2267e-07
19:13339673 A G 0.140940 -7.0650e-06
19:13345526 A G 0.902694 3.8039e-06
19:13347001 C T 0.035994 -2.1608e-05
19:13348031 C A 0.171456 -6.6524e-06
19:13353722 T C 0.253821 -3.4712e-05
19:13355068 C G 1.048903 -6.4976e-06
19:13357335 G T 0.633091 3.5088e-06
19:13372631 C A 0.769560 -1.4031e-05
19:13373411 T A 0.039346 -1.0473e-05
19:13374913 C T 0.301030 -8.1611e-06
19:13381657 A G 0.501746 -2.3285e-05
19:13383313 T C 0.744323 5.0695e-07
19:13387276 T C 0.273822 -1.0864e-05
19:13387904 G A 0.457331 1.9087e-05
19:13388237 A C 0.091714 2.5917e-06
19:13389377 T C 1.283399 1.9545e-05
19:13392333 A C 0.049695 -1.7159e-05
19:13393197 A G 0.104048 2.1919e-06
19:13393240 T C 0.064212 -1.3536e-06
19:13394685 A G 0.193732 -1.1203e-05
19:13395726 T C 0.596023 8.4552e-06
19:13396110 T C 0.250652 -6.5415e-06
19:13397560 T C 0.196697 -2.9331e-06
19:13401197 G T 0.282005 2.4366e-05
19:13403754 G A 0.508729 -1.4343e-05
19:13406735 C T 0.056396 -5.1302e-06
19:13411451 G T 0.021834 -9.1113e-08
19:13411482 A G 1.393863 2.2301e-05
19:13416350 G T 0.815162 1.7180e-05
19:13418707 T C 0.321722 -5.6296e-06
19:13421425 T C 0.597461 7.0153e-06
19:13425048 G A 0.021164 -2.3835e-05
19:13429114 C T 0.438689 1.8345e-05
19:13434717 A G 0.438366 4.8638e-06
19:13442795 G C 0.874237 2.0616e-05
19:13445208 T C 1.368395 -1.3731e-06
19:13448511 C T 1.369037 4.6424e-07
19:13450375 C A 0.220604 1.7382e-05
19:13456703 T C 1.446981 1.9312e-05
19:13460986 C T 0.160563 -1.6703e-05
19:13463281 G T 0.569137 2.5594e-05
19:13465001 C A 0.791149 1.3299e-05
19:13466463 C G 0.239993 1.4590e-05
19:13467036 A G 0.076448 -5.0550e-05
19:13468133 T C 0.049960 -2.4682e-05
19:13470316 T C 0.125528 1.6566e-05
19:13472019 C T 0.223753 -1.1544e-05
19:13474977 C T 0.100604 3.2897e-06
19:13478170 C T 0.762760 1.2475e-06
19:13479999 C T 0.024890 3.2382e-05
19:13483837 C T 0.194864 1.3170e-05
19:13484569 G A 0.066708 -1.0793e-05
19:13496653 C T 0.661769 -1.6063e-05
19:13498794 A G 0.304094 -2.9323e-05
19:13517608 T C 0.036834 -8.4660e-07
19:13518462 T G 0.762747 -9.1112e-06
19:13518506 T C 0.058562 -4.9584e-06
19:13519452 C T 0.041804 -1.1241e-05
19:13519709 A G 0.133834 4.0646e-05
19:13521528 G A 0.186453 8.8403e-06
19:13525992 A G 0.021613 -4.7143e-06
19:13529043 G A 0.412436 6.5176e-06
19:13532476 T G 0.572367 1.1003e-04
19:13533204 A G 0.046863 -4.2578e-06
19:13536240 C G 0.022466 -7.1484e-06
19:13539602 G A 0.500923 9.7269e-05
19:13541450 C T 0.640710 -2.0231e-06
19:13556797 A G 0.141042 1.0347e-05
19:13557907 A C 0.391700 6.0784e-06
19:13557924 C A 0.044551 2.1343e-05
19:13561465 C T 0.023581 -1.2007e-05
19:13563538 T G 0.048951 5.7785e-06
19:13569838 C G 0.178497 -1.1575e-05
19:13570339 C T 0.423713 -1.6285e-05
19:13574131 A G 0.669432 -1.1796e-05
19:13576922 C T 0.638575 -1.1525e-05
19:13577102 A G 0.032186 -1.4058e-05
19:13580013 T C 0.141072 4.4992e-05
19:13580943 T G 0.080861 8.6016e-07
19:13581369 C T 0.308082 2.5182e-05
19:13581464 T C 0.027297 5.6446e-06
19:13582342 C T 0.028776 6.7478e-06
19:13584318 A G 0.081402 -1.8425e-05
19:13585351 G T 0.079899 1.7480e-06
19:13585804 G T 0.074660 1.6048e-06
19:13586291 T C 1.771892 -4.7332e-05
19:13587926 T C 0.220040 1.6526e-06
19:13590412 A G 0.970184 2.2146e-05
19:13591949 T C 0.131611 -2.8725e-05
19:13597465 G A 1.213777 3.6373e-05
19:13602721 A G 0.027593 -1.5314e-05
19:13604414 G T 1.356281 1.5174e-05
19:13608768 C T 0.126409 -8.9052e-06
19:13612812 T C 0.034369 -1.0459e-06
19:13614078 A G 0.024839 4.8637e-06
19:13614163 C T 0.140664 7.4790e-06
19:13614471 A G 0.021565 -1.1933e-05
19:13618692 T C 0.023523 6.2379e-06
19:13620363 G T 0.073307 -1.1250e-05
19:13621236 G A 1.396657 4.5458e-06
19:13621283 C A 0.051810 -1.2471e-05
19:13622259 G A 0.476635 8.0288e-06
19:13626960 G A 0.054129 1.5022e-05
19:13630961 C T 0.897706 1.8765e-05
19:13632135 C T 0.047591 -4.9569e-06
19:13636711 A C 0.188105 -2.1572e-05
19:13637996 A C 0.451350 3.9292e-05
19:13640224 T C 0.023211 1.3152e-05
19:13648536 G T 0.457470 1.0211e-06
19:13657463 C T 0.040301 -3.9307e-06
19:13660330 T C 0.041253 -5.5706e-05
19:13660697 G A 0.096779 -1.0006e-05
19:13662460 G A 0.503361 -8.9557e-06
19:13665321 A G 0.049484 -7.3104e-06
19:13667754 A G 0.075541 -6.0407e-06
19:13670714 T C 0.452697 -3.2455e-05
19:13671761 C T 0.023999 9.8528e-06
19:13674239 C A 0.531555 1.5598e-06
19:13676437 T C 1.849956 5.7804e-06
19:13677816 G T 0.020365 4.9245e-06
19:13679916 T C 0.166588 -1.5568e-05
19:13683881 T C 0.474085 1.4295e-05
19:13683961 A G 0.197098 -2.3911e-05
19:13685689 G A 1.659232 8.8294e-07
19:13686099 G A 0.160567 1.7367e-05
19:13687907 A G 1.972546 6.7922e-06
19:13688657 G A 1.144108 1.0776e-06
19:13688691 C T 0.321327 6.2786e-06
19:13690062 T C 0.086124 -1.0111e-05
19:13695192 G T 0.044694 6.2292e-06
19:13696046 T C 0.308942 -1.7556e-05
19:13704512 T C 1.931351 3.8253e-06
19:13704534 G A 0.063114 1.5822e-05
19:13705296 A G 1.686567 -6.1953e-06
19:13710784 A G 0.064535 -1.7539e-05
19:13711281 C A 0.044405 -1.1076e-05
19:13711323 C T 1.115642 -8.4657e-06
19:13712314 G C 0.175778 3.9267e-05
19:13712366 T C 1.174027 8.9717e-06
19:13720573 C T 0.213169 -5.7243e-05
19:13729260 T G 0.023812 3.9543e-06
19:13733678 C T 0.059378 -9.5600e-07
19:13733953 T C 0.039234 -2.1676e-08
19:13739923 A G 0.855355 -1.1405e-05
19:13741324 T C 0.878361 -1.3051e-05
19:13748101 A G 0.230872 -3.6992e-05
19:13750691 T C 0.113313 8.8790e-06
19:13754039 T C 0.035025 3.5222e-07
19:13763845 C T 0.024316 -9.5317e-06
19:13770494 G T 0.149694 -4.2387e-05
19:13772030 G A 0.698677 3.3659e-06
19:13796403 C G 0.074018 -4.2637e-05
19:13796463 T C 0.026515 5.0073e-06
19:13801341 T C 0.520244 6.1142e-06
19:13806779 C T 0.095963 -3.3631e-06
19:13834082 T G 1.228842 9.4839e-06
19:13849023 T C 0.164531 -1.3408e-07
19:13855863 T C 1.181605 1.1428e-05
19:13857240 A G 0.584297 -4.4377e-06
19:13859032 A G 0.177440 -1.9083e-05
19:13865276 C T 0.972934 6.6043e-06
19:13866866 G T 0.651270 1.5143e-05
19:13867018 G C 0.058001 -1.1615e-05
19:13868171 A G 0.043293 -5.0635e-06
19:13868669 A G 0.714446 6.8748e-06
19:13869251 A G 0.852132 -2.2277e-06
19:13870227 T C 0.852941 -2.2676e-06
19:13871350 T C 0.056117 8.5621e-06
19:13880182 T G 0.762883 -4.2819e-05
19:13881056 A G 0.334396 -5.6035e-05
19:13886610 C G 0.030972 2.9240e-06
19:13888403 A G 0.494691 3.3348e-06
19:13888558 T C 0.248636 -3.2719e-06
19:13890205 G A 0.223226 3.5617e-06
19:13900981 A G 0.401111 2.9043e-06
19:13907805 T C 0.381344 7.2573e-06
19:13910539 A G 0.135507 -3.3213e-05
19:13911573 T C 0.641067 -1.7743e-05
19:13927028 A G 0.089647 1.3941e-05
19:13928996 A G 0.042743 -6.5033e-06
19:13929049 A G 0.772681 -6.2475e-05
19:13934296 G A 0.075592 -9.5886e-06
19:13936385 T C 0.154957 -4.4574e-07
19:13940959 C G 0.520554 -1.9184e-05
19:13941022 C A 0.075462 -6.6638e-06
19:13942221 G A 0.657757 -2.0755e-05
19:13954336 C A 0.477345 -2.1581e-05
19:13961126 T G 0.579269 -5.2657e-05
19:13966374 G A 0.587850 1.5251e-05
19:13966800 C T 1.187181 1.6978e-05
19:13967542 T C 0.336763 3.1737e-05
19:13974664 T G 0.252158 -2.1565e-05
19:13975377 G A 0.931045 6.6778e-05
19:13980805 A G 0.054761 7.0034e-05
19:13984905 T C 0.360534 1.0945e-05
19:13995801 A G 0.444748 1.1241e-05
19:13996388 C G 0.034352 -3.2449e-05
19:13997114 T C 0.085839 1.3337e-05
19:13999792 A C 0.083449 1.2270e-06
19:14000170 C T 0.445941 1.0747e-05
19:14000196 T G 0.022061 -5.5365e-06
19:14003969 C G 0.133375 4.2270e-05
19:14024269 T C 0.027525 1.1854e-05
19:14029269 C A 0.419195 4.3502e-06
19:14038791 T C 0.560760 -7.4590e-06
19:14039364 T C 0.379400 -1.0625e-05
19:14040896 A G 0.257166 3.4920e-06
19:14063806 C T 0.290321 -5.2808e-06
19:14065341 C T 0.309584 -1.4818e-05
19:14067171 A G 0.048189 -1.3965e-05
19:14069083 T C 0.770685 -9.4801e-06
19:14074961 G C 0.104157 -9.3445e-06
19:14080492 A G 0.306538 3.7381e-06
19:14083761 C T 0.913080 -1.5057e-05
19:14086513 C G 0.795242 6.2971e-06
19:14087457 G T 0.342709 1.0542e-05
19:14093598 C T 0.590648 -2.6108e-05
19:14107062 C G 0.095185 1.4160e-05
19:14115718 C T 0.077502 -2.9784e-06
19:14119921 C T 0.109060 -5.1429e-05
19:14126779 T C 0.026525 -5.9626e-07
19:14129400 A G 0.313848 5.1695e-06
19:14136812 C T 0.099421 -2.7411e-06
19:14138212 A G 0.365542 6.3129e-06
19:14141666 T G 0.312546 -1.5217e-06
19:14143016 A G 0.477396 1.1009e-05
19:14147960 A C 0.070903 2.1224e-05
19:14150859 G T 0.351191 7.6817e-06
19:14153293 C T 0.352830 -4.9492e-06
19:14154122 T C 0.124607 -1.0908e-05
19:14164223 T C 0.178436 4.2358e-06
19:14165204 C G 0.198383 9.3827e-06
19:14165598 T C 0.035980 1.1676e-05
19:14165823 T C 0.023207 1.0550e-05
19:14169134 G A 0.855987 4.6252e-06
19:14170260 T G 0.094450 2.4171e-05
19:14182611 G A 0.049566 1.1764e-05
19:14185226 C T 0.763519 -1.2989e-05
19:14185493 T C 0.047074 1.0625e-05
19:14195892 C A 0.895513 -1.0010e-05
19:14199106 A G 0.064784 -7.2934e-06
19:14203542 G T 0.273757 -2.1244e-05
19:14204228 A G 0.038568 -2.0970e-05
19:14209033 C T 0.156592 2.6247e-05
19:14213287 G A 0.251036 1.4948e-05
19:14231256 C T 0.259617 1.8217e-05
19:14256345 A G 0.114105 2.2882e-05
19:14268685 T C 0.039921 -2.3881e-05
19:14268799 A G 0.231164 1.5903e-05
19:14269279 G T 0.025019 -3.5360e-06
19:14272925 A C 0.064858 -3.4787e-05
19:14288104 C G 0.065980 4.7924e-06
19:14290944 G A 0.096654 -4.9289e-06
19:14293835 T C 1.071828 -1.3237e-05
19:14299125 A C 0.119861 1.2860e-06
19:14305277 T C 0.262429 2.8116e-06
19:14311832 A G 0.327430 3.5417e-07
19:14314129 G A 1.367174 1.1987e-05
19:14314175 A G 0.049134 -1.6153e-06
19:14329536 A G 0.402366 2.5273e-05
19:14332428 A G 0.268926 2.7133e-06
19:14336749 G A 0.830631 1.8116e-05
19:14340530 T C 0.276055 -1.2496e-05
19:14351574 T C 0.184865 -2.6170e-07
19:14359187 G A 0.117613 -3.3524e-06
19:14366466 A G 0.304067 4.4852e-06
19:14367138 G T 0.970925 -1.7433e-05
19:14369762 G A 0.163089 -1.7429e-05
19:14375535 T C 0.654836 -2.0911e-05
19:14377735 G A 0.055713 5.2620e-09
19:14378182 A G 0.039747 -3.3244e-06
19:14383583 G A 0.383014 -6.3265e-06
19:14383710 T C 0.536951 -2.3376e-06
19:14414959 A C 0.751089 2.8819e-05
19:14420949 T G 0.301721 9.6657e-06
19:14421288 G C 1.217589 2.3457e-06
19:14422512 C G 0.464718 -3.2696e-05
19:14425353 C T 0.863365 1.7525e-06
19:14428201 T C 0.207518 -1.4445e-06
19:14431509 G A 0.021949 -5.6282e-06
19:14447674 T C 0.141929 -5.6757e-06
19:14449080 C T 1.105242 -3.0989e-05
19:14450812 G A 0.792754 -4.3190e-05
19:14454085 G A 0.327937 7.8336e-06
19:14454121 T C 0.069543 -7.7451e-06
19:14460307 A G 0.308796 -4.3872e-05
19:14462121 G A 0.665525 -2.5695e-05
19:14467313 C T 0.107237 -1.5865e-05
19:14474654 T C 0.064284 1.0754e-05
19:14475773 T G 0.310591 2.1110e-05
19:14478974 C T 0.697331 4.4130e-06
19:14481445 T C 0.172055 2.1938e-05
19:14486544 G A 0.125083 6.3120e-06
19:14489017 T C 0.104470 -1.0621e-05
19:14493302 A G 0.564714 -4.0719e-06
19:14494473 G A 0.650291 -3.7718e-06
19:14499616 T C 0.033750 1.3589e-05
19:14506327 G T 0.961776 4.8281e-06
19:14506991 C A 1.510069 2.5571e-05
19:14507633 G A 0.498798 1.5094e-05
19:14509187 G A 1.501236 9.2032e-06
19:14510092 C T 0.121057 1.5355e-05
19:14512489 A G 0.243386 -1.8032e-05
19:14517594 T C 0.164677 7.7778e-06
19:14524126 C T 0.105537 -1.2500e-05
19:14524651 C T 1.487140 -4.3321e-06
19:14535948 G C 0.043531 9.0377e-06
19:14536748 A G 0.074358 -7.4519e-06
19:14538384 T G 0.659715 -1.5089e-05
19:14540036 C T 0.026685 -1.3799e-05
19:14543532 A T 0.131458 6.4459e-07
19:14545628 T C 0.080477 1.3354e-05
19:14550206 G A 0.164864 2.9605e-06
19:14551219 C T 0.250689 -1.1214e-05
19:14552518 G A 1.438489 -1.0229e-05
19:14553699 C A 0.067636 -2.2348e-05
19:14557821 G A 0.707064 2.6103e-05
19:14570703 G A 1.224854 -9.1145e-06
19:14571966 G C 0.424033 8.2489e-06
19:14574266 C T 1.033277 -1.1550e-05
19:14575848 A G 0.112939 -2.1539e-05
19:14575888 A G 0.048148 -9.0547e-06
19:14578707 A G 0.095453 8.7836e-07
19:14580328 G A 0.132409 -3.0434e-05
19:14581063 G A 0.151336 -3.6909e-06
19:14583582 T C 0.560967 2.6333e-05
19:14583772 C G 0.440301 -1.0034e-05
19:14586860 T C 0.284569 1.9920e-06
19:14587982 C T 1.065375 1.2111e-06
19:14590279 C G 0.153349 -1.5419e-06
19:14590713 A G 0.033033 -2.3324e-05
19:14592754 A G 0.153968 9.0540e-06
19:14593929 A G 0.087362 2.0544e-05
19:14600672 A G 0.094318 -3.2718e-05
19:14602385 G T 0.075751 -2.7830e-05
19:14606227 T C 0.096011 -2.6286e-05
19:14607957 T C 0.109522 -1.0750e-06
19:14608008 G T 0.390589 9.7039e-06
19:14613208 T C 0.484475 1.4898e-06
19:14613383 G A 1.699741 1.3544e-06
19:14621320 A C 0.022439 -5.4509e-06
19:14622224 C T 1.906444 -8.3217e-06
19:14625790 A G 0.297957 2.6598e-06
19:14627215 C T 0.169906 2.4834e-05
19:14649255 A G 0.134021 -1.7355e-06
19:14650562 T C 0.399887 2.8459e-06
19:14652278 G A 0.802372 2.5184e-05
19:14653072 T C 0.770237 2.4374e-05
19:14653108 C T 0.403947 3.2334e-06
19:14658004 A G 1.479086 3.3085e-05
19:14660843 T C 0.049345 -1.6890e-05
19:14671388 T G 1.129112 9.8577e-06
19:14672547 A G 0.052078 -1.4278e-05
19:14672697 G C 0.871483 1.5959e-05
19:14672809 C T 1.969072 -3.9420e-07
19:14682003 A G 0.073385 2.1806e-06
19:14691787 T C 0.098547 3.5773e-06
19:14692790 A G 0.129475 1.4331e-06
19:14693713 A C 0.129860 2.1060e-05
19:14700078 C T 0.239636 -2.0764e-06
19:14703377 A G 0.053197 -1.6086e-05
19:14703419 G A 0.207036 -1.4612e-06
19:14705499 A G 0.205295 -2.9029e-06
19:14705574 C T 0.132760 1.3248e-07
19:14707030 C T 0.598219 -6.7749e-06
19:14709815 T C 0.442314 -2.6567e-05
19:14709846 C T 0.098486 1.0896e-05
19:14713522 C T 0.065712 -9.2980e-06
19:14716242 A G 0.262708 1.3102e-05
19:14717791 G A 0.578558 1.7658e-05
19:14719254 A C 0.491281 -2.0084e-05
19:14725135 T G 0.688216 8.2972e-06
19:14727904 G A 0.818103 1.2871e-05
19:14734812 T C 1.771777 -7.5237e-06
19:14736326 T C 0.026128 -1.8766e-05
19:14742924 T G 0.235013 -1.0892e-05
19:14748133 A C 1.856143 5.9058e-06
19:14751886 T G 0.045602 -1.4998e-07
19:14751929 T C 0.883515 1.1972e-05
19:14752325 T C 1.719715 5.2802e-05
19:14752344 C G 0.020654 1.4166e-05
19:14752608 T C 1.492549 5.1927e-06
19:14752863 A G 0.381375 1.3931e-06
19:14758168 A G 0.607664 2.4049e-07
19:14762550 C T 0.610037 -6.8561e-07
19:14766649 T G 1.457507 -1.0227e-05
19:14766749 A G 0.856232 -7.9452e-06
19:14773060 T G 0.111875 1.9767e-06
19:14775700 A C 0.076431 1.4088e-05
19:14779214 A G 0.029147 -2.6002e-06
19:14784342 C T 0.500580 -1.3827e-05
19:14785830 C T 0.068948 -9.0170e-06
19:14790369 A G 0.073613 -4.3734e-06
19:14796710 G A 0.436211 -2.2803e-05
19:14798155 A G 0.032207 4.3996e-06
19:14801062 C T 0.653086 -2.1343e-05
19:14806551 T C 0.165010 1.8625e-05
19:14812758 G A 0.036082 -1.5362e-05
19:14815918 C A 0.085169 9.5936e-06
19:14826016 T C 0.575243 -2.7956e-05
19:14827681 T C 0.029116 -1.5080e-05
19:14827830 A C 0.079474 1.5338e-05
19:14828347 T C 0.033179 -5.2175e-06
19:14828366 C T 0.105626 2.9170e-05
19:14836462 C T 0.064046 -1.3917e-05
19:14837286 T C 0.574597 -2.8265e-05
19:14838552 G A 0.810569 -1.6627e-05
19:14839160 C T 0.550863 -2.3727e-05
19:14840668 T A 0.036504 2.5970e-06
19:14844775 A G 0.508219 5.2646e-06
19:14854034 C T 0.779226 -2.2301e-05
19:14854233 A G 0.021538 1.1971e-06
19:14854338 T C 0.040288 -2.6318e-05
19:14856268 C T 0.037177 1.7531e-05
19:14857055 A G 0.112208 1.4368e-05
19:14862430 G C 1.430584 -4.5885e-05
19:14863150 A G 0.116740 2.8004e-05
19:14871727 C T 0.121438 1.5652e-05
19:14880806 A G 1.092407 2.6777e-05
19:14882346 T C 0.036657 3.9438e-06
19:14887259 G T 1.130339 2.0443e-05
19:14888054 C T 0.612519 1.5686e-05
19:14890243 G A 0.300572 -4.3677e-06
19:14893537 A G 0.048342 5.5072e-06
19:14894602 C T 0.167132 -2.2778e-05
19:14895628 T C 0.402318 -1.8502e-05
19:14898112 A G 0.030099 4.1770e-06
19:14902084 T C 0.477974 -1.1146e-05
19:14910321 G A 0.418358 -2.4007e-05
19:14910438 T C 1.812207 -6.4387e-07
19:14910573 T C 1.507641 1.0861e-06
19:14910654 C T 0.417094 -2.0098e-05
19:14919368 A G 0.028729 -1.8870e-05
19:14919887 C T 0.347414 1.8168e-05
19:14925626 T C 0.558907 2.5743e-05
19:14928826 A G 0.036902 -1.9519e-05
19:14931550 T C 0.167411 -2.4619e-05
19:14932957 G A 0.724363 -2.5598e-05
19:14938616 C T 0.797792 -2.3505e-05
19:14940001 C T 0.555239 3.6198e-06
19:14942624 G T 0.247864 -3.5899e-05
19:14942691 A G 0.806469 -1.8804e-05
19:14949864 C A 0.094107 2.1373e-05
19:14950433 T C 1.457300 1.3963e-05
19:14950679 G A 0.389783 -8.6890e-06
19:14952238 G A 0.344055 2.4077e-05
19:14954503 G A 0.113391 -7.2591e-06
19:14958042 T G 0.122394 -9.0675e-06
19:14972526 C T 0.839586 3.5947e-05
19:14974894 T C 0.089198 3.0205e-05
19:14975040 A G 0.487970 1.5525e-05
19:14975471 T C 1.392649 -7.7474e-06
19:14982788 G A 0.044140 1.5008e-06
19:14985962 G A 0.265275 7.7930e-06
19:14988156 C T 0.312325 3.2936e-05
19:14989048 G T 1.483094 5.7289e-06
19:14990783 T A 0.034053 -4.3559e-06
19:14992939 A G 0.602330 -5.7088e-05
19:14997021 C T 0.814917 -2.3500e-05
19:14997144 G A 0.590675 -3.4880e-05
19:14997227 A C 0.217578 1.0451e-05
19:15000922 G A 0.099183 3.6084e-05
19:15001542 C G 0.068870 1.0468e-07
19:15006487 G A 0.062428 -3.2982e-06
19:15010008 A G 0.056192 5.0485e-06
19:15012726 C T 1.327427 2.5825e-05
19:15013532 G A 0.656519 9.0677e-06
19:15015909 A G 0.327423 6.8880e-06
19:15016329 C T 0.066341 2.7917e-05
19:15016633 T C 0.340074 1.0147e-06
19:15023219 A C 0.070421 -4.1622e-05
19:15025658 C T 0.059065 -1.0051e-05
19:15026753 T C 0.418505 1.7912e-05
19:15026810 A G 0.043973 1.0532e-05
19:15032374 T C 0.063706 3.7630e-06
19:15036496 T C 0.839114 -4.5580e-06
19:15036898 C T 0.304063 3.7815e-06
19:15037242 A G 0.047567 5.3727e-06
19:15038754 T G 0.947350 6.3380e-07
19:15042237 A G 1.860016 -2.8104e-06
19:15043797 T C 0.629814 1.9149e-06
19:15045361 C T 0.049070 5.7250e-06
19:15067803 T C 1.336681 1.5320e-05
19:15072635 G C 0.178290 -3.4010e-06
19:15078987 A G 0.678397 2.0238e-05
19:15079104 A G 0.379903 9.0696e-06
19:15079385 A G 0.059714 -1.7048e-05
19:15101303 C T 1.292786 7.2269e-06
19:15103048 C T 0.069404 -6.1173e-07
19:15103784 G A 0.257737 1.1235e-06
19:15104145 C G 0.913658 9.5318e-06
19:15105380 T C 0.867580 7.7942e-06
19:15106725 A G 0.312039 -1.9347e-05
19:15108291 A G 0.211044 3.0407e-05
19:15108470 A G 0.231079 6.9830e-06
19:15112239 A G 0.130740 4.0043e-06
19:15113675 A G 1.707017 -1.9243e-05
19:15115075 G A 0.037602 9.9750e-06
19:15115678 C T 1.256136 4.4030e-06
19:15115757 T C 0.598450 -8.1281e-05
19:15117912 A G 0.581288 -3.0916e-05
19:15124694 T A 0.767517 1.1978e-05
19:15125643 G A 0.254076 1.0618e-06
19:15127618 T C 1.476931 1.8961e-06
19:15127728 T G 1.437040 2.5141e-06
19:15128250 C T 0.146998 -2.5645e-05
19:15130090 C T 0.294125 1.1198e-05
19:15131213 T G 1.709070 -1.6726e-05
19:15131330 A G 0.548745 -6.5994e-05
19:15133762 C G 1.638007 2.4768e-05
19:15138406 A G 0.068041 -1.4122e-07
19:15139479 T C 0.040968 -3.6204e-06
19:15139625 T C 0.825851 5.7953e-05
19:15146205 T C 0.122254 -2.5557e-05
19:15151718 C T 0.938422 1.1212e-06
19:15153851 C A 0.991381 1.2330e-05
19:15156473 C G 1.533099 2.6784e-05
19:15158135 C T 0.859390 -7.4947e-06
19:15160031 A G 0.094481 -1.2593e-05
19:15169836 A T 0.538392 4.9999e-05
19:15178318 T C 0.461281 -7.1057e-06
19:15179244 C T 0.357920 4.5553e-05
19:15183132 A G 0.100203 3.2348e-06
19:15185722 A G 0.829553 -7.3551e-06
19:15185798 T C 0.164483 -1.5820e-06
19:15190417 A G 0.151646 -4.4686e-06
19:15190752 T C 1.858282 5.4805e-05
19:15194268 A G 0.188071 4.9641e-06
19:15194493 A G 1.159625 4.2405e-05
19:15198507 C T 1.720378 6.4571e-06
19:15198606 T C 0.353646 -1.8880e-05
19:15198631 C A 1.366691 2.3026e-05
19:15198666 A T 0.028521 2.3661e-06
19:15198720 T A 0.023554 9.4892e-06
19:15202789 C T 0.091686 -1.3440e-05
19:15207968 C T 0.099839 -2.4435e-05
19:15209043 G T 0.182734 -7.1268e-07
19:15212304 C T 1.392557 1.0467e-05
19:15214168 C T 0.163559 4.2022e-06
19:15227798 C G 1.390048 5.8617e-07
19:15228982 T C 0.419144 -2.2624e-05
19:15233581 A C 0.989539 -5.3301e-05
19:15233732 A G 0.022228 -1.6382e-05
19:15235879 G A 0.052466 8.5317e-06
19:15236462 C T 0.702390 -1.3422e-05
19:15237039 A C 0.978360 -5.1819e-05
19:15248549 A G 0.089324 8.1277e-06
19:15252255 A G 0.276786 -4.2147e-05
19:15252881 A G 1.608306 -3.0229e-05
19:15268533 A C 1.543870 2.1825e-05
19:15269751 A G 0.039027 3.6602e-05
19:15270636 T C 0.067527 -3.5209e-05
19:15271771 A G 1.567815 1.8902e-05
19:15273335 T C 0.022677 3.0968e-06
19:15273704 A G 0.073875 8.0395e-07
19:15275757 C A 0.264771 -4.7816e-05
19:15277027 A G 1.810140 -1.2801e-05
19:15290236 T G 0.040366 -6.6167e-06
19:15295134 A G 1.445768 2.4291e-05
19:15298270 G A 1.751446 1.9816e-07
19:15300136 G A 0.057046 6.8738e-06
19:15312030 A C 0.247429 -2.4347e-05
19:15313829 A G 0.158938 -1.8250e-05
19:15315506 A G 1.745911 -2.5298e-06
19:15325204 T C 0.040771 5.2504e-06
19:15328028 G A 1.669500 6.6282e-06
19:15337785 T C 1.366480 3.7152e-05
19:15350625 T C 0.031578 3.4994e-05
19:15363477 G A 0.642988 8.0264e-06
19:15380872 C T 1.948265 -3.2436e-05
19:15382591 A C 0.046370 1.2324e-05
19:15387928 T C 0.231446 1.4597e-05
19:15391344 A C 0.040584 -1.1349e-05
19:15394539 G C 0.047417 1.8445e-05
19:15401543 C T 0.025488 1.7405e-05
19:15410160 G A 0.340152 3.9781e-05
19:15410750 A G 0.050885 7.3614e-06
19:15411888 A G 0.348965 3.7191e-05
19:15430227 A G 0.025750 -1.0080e-05
19:15436222 T C 0.026134 9.9034e-06
19:15437484 A G 0.098982 3.5150e-05
19:15441070 T A 1.409046 5.4757e-05
19:15447898 A G 1.056199 8.3923e-06
19:15449468 A G 0.037888 -2.4715e-05
19:15467442 A C 0.180021 7.7700e-06
19:15469602 T C 1.947170 -3.3464e-05
19:15478567 G A 0.033743 -3.1676e-06
19:15483137 A G 0.019994 -1.9957e-05
19:15493929 A G 0.025080 1.9376e-05
19:15501718 T C 0.034226 6.0683e-06
19:15513003 C T 0.080406 -1.4402e-05
19:15513054 A G 1.509086 -1.8484e-05
19:15514660 A G 0.524803 -3.4032e-05
19:15528224 A G 0.309999 -3.4572e-06
19:15528983 T C 0.668052 8.5973e-06
19:15529193 T C 0.218646 1.9799e-05
19:15529992 C T 0.067211 -1.4872e-05
19:15537023 T C 0.066511 1.4247e-05
19:15542483 A G 0.042491 1.1998e-05
19:15549255 T C 1.442762 -1.2004e-05
19:15561428 G C 0.055577 1.1226e-05
19:15565046 A G 0.137060 5.3162e-05
19:15565646 A G 0.038384 -2.4165e-05
19:15566900 A G 0.038238 -5.6667e-06
19:15579645 C G 0.100410 -3.4228e-05
19:15586077 C T 0.663254 3.4677e-07
19:15586672 T A 0.764827 -3.4465e-05
19:15587185 T C 0.780875 -3.4249e-05
19:15587472 C T 0.445523 2.0731e-06
19:15589328 T C 1.075945 -7.6513e-07
19:15593825 G A 0.081507 -1.7545e-05
19:15595193 T C 0.346007 1.4881e-05
19:15597484 G A 0.055893 -1.7859e-05
19:15600034 A G 0.064294 1.1373e-05
19:15611851 T C 0.546790 8.9773e-06
19:15617518 T C 0.348053 1.6312e-05
19:15619880 C T 0.045979 1.3539e-05
19:15621129 T C 0.056899 -2.6437e-05
19:15621503 C T 0.627298 -1.5800e-05
19:15625172 C T 1.667168 1.9794e-06
19:15629992 C G 0.041400 1.3785e-05
19:15632989 G A 0.045884 2.7667e-06
19:15640288 T G 1.100999 3.3543e-05
19:15640669 A G 0.043429 1.1204e-05
19:15643590 A G 0.604019 -3.3458e-05
19:15643854 A G 0.026359 1.8773e-05
19:15644939 C T 0.102372 1.4293e-05
19:15648715 A G 0.237325 -2.8450e-06
19:15648867 T G 0.093852 -3.5427e-06
19:15649293 A G 1.512673 -1.1388e-05
19:15649446 A G 0.103256 9.3976e-06
19:15652416 T G 0.043552 -3.2087e-05
19:15655168 T C 1.420133 -1.0584e-05
19:15655205 G T 0.038836 2.2226e-05
19:15655310 G A 0.886419 -1.3128e-05
19:15657412 T C 1.498995 -8.2109e-05
19:15662732 A C 0.920444 -2.5919e-05
19:15663650 A C 0.064583 8.4475e-06
19:15666533 T C 0.586653 -3.5406e-05
19:15667491 A G 0.022255 -9.2539e-07
19:15671453 C T 0.256690 -4.6843e-05
19:15674488 T C 0.152516 -2.9684e-05
19:15676712 T G 0.040669 -4.1612e-05
19:15676750 G T 0.849996 -2.5430e-05
19:15677321 C T 0.172371 -2.8958e-05
19:15677349 C T 0.188911 1.2248e-05
19:15677710 A G 0.769740 -4.9904e-07
19:15679879 G A 0.825980 -3.3805e-06
19:15680203 C A 0.208066 -1.6548e-05
19:15681069 A G 1.581482 -5.9316e-05
19:15683601 C T 0.297121 -1.4123e-05
19:15684372 T C 0.416257 -2.0844e-05
19:15690666 T C 0.300595 -1.4567e-05
19:15694168 T C 0.221889 -1.3293e-05
19:15696195 C A 1.376422 -2.3183e-04
19:15715554 G T 0.777335 5.7268e-06
19:15715830 A G 0.819718 -3.8709e-06
19:15720533 T C 0.472817 2.0876e-05
19:15724203 G A 1.802171 -7.0097e-06
19:15726560 T G 0.319291 2.8892e-05
19:15727492 A G 0.304862 3.0974e-05
19:15727766 A G 1.061921 -5.4743e-06
19:15738860 G C 0.065151 5.2638e-05
19:15740220 T C 1.477539 -3.6493e-05
19:15740405 T G 0.101274 -1.6427e-05
19:15755840 C T 0.701717 6.8047e-06
19:15763691 A G 0.482989 -7.4364e-06
19:15763721 A G 0.702148 9.5283e-06
19:15768672 G T 0.109141 -2.3336e-05
19:15771115 A G 0.054724 -2.4807e-05
19:15774032 T C 0.038806 9.6545e-06
19:15774241 G T 0.107560 -3.1688e-06
19:15777435 A G 0.064814 -6.9269e-06
19:15778228 A G 0.122696 5.6931e-05
19:15779798 T C 0.443905 -1.7827e-05
19:15780747 T C 0.340502 -1.2772e-05
19:15781200 C T 0.989515 -2.4001e-05
19:15781481 G A 1.140957 -1.3713e-05
19:15782397 T C 0.111728 -2.0165e-05
19:15784061 A C 1.871208 1.2779e-05
19:15784377 T C 0.474051 3.2349e-06
19:15789140 G A 1.871358 1.2336e-05
19:15791132 A T 0.383578 -2.9015e-05
19:15793235 C T 1.072297 -1.5265e-05
19:15796813 T G 0.184012 7.8924e-06
19:15800331 G A 0.258458 1.0700e-05
19:15807491 T G 0.105782 -2.1026e-05
19:15807884 G A 1.048172 -1.7200e-05
19:15807984 A G 0.485250 9.4688e-06
19:15830583 G A 1.326958 -8.8893e-06
19:15839459 A G 0.390147 -2.7488e-05
19:15843563 A G 0.020542 -5.6913e-06
19:15846983 A G 1.870151 1.4342e-05
19:15850632 G A 0.046887 3.4724e-06
19:15852223 C A 1.511646 1.4728e-05
19:15852242 A C 0.105609 -2.0291e-05
19:15852544 T C 0.576627 1.7910e-05
19:15852872 A G 0.550941 2.2822e-05
19:15853080 A G 0.385700 -2.6315e-05
19:15854401 G A 0.049872 -1.2739e-05
19:15882981 G T 0.376245 -2.2538e-05
19:15887706 A G 0.022850 -2.3243e-06
19:15891737 T G 0.063203 -2.2628e-05
19:15898497 A G 0.105286 -2.2931e-05
19:15902208 G T 0.679376 -1.9226e-05
19:15905289 T G 0.268746 2.2833e-05
19:15905414 C A 0.051891 3.1355e-05
19:15905661 A C 0.498887 4.2339e-05
19:15906669 A G 0.365478 -2.3135e-05
19:15918802 G C 0.408937 -3.0131e-05
19:15922626 G A 0.092326 -1.7924e-05
19:15922757 A G 0.704800 9.1174e-05
19:15922930 A G 0.042974 6.9860e-06
19:15923080 T G 0.498941 4.5073e-05
19:15928592 A G 0.221862 2.2260e-05
19:15933059 G A 0.559985 2.6982e-05
19:15940045 T C 0.519894 -2.2682e-06
19:15941100 T C 0.519146 -2.9805e-06
19:15947062 T C 0.556228 2.5487e-05
19:15951195 C T 0.992690 5.0888e-06
19:15953101 T G 1.105197 -1.2322e-05
19:15956576 A G 0.796133 2.1212e-05
19:15961367 G A 0.419640 -2.0281e-05
19:15961620 C A 0.479484 -2.9475e-05
19:15965715 C A 1.882869 1.6220e-05
19:15968804 C G 0.047815 -8.6701e-06
19:15971039 A G 0.026862 -1.7934e-05
19:15971473 T C 1.410750 -1.1935e-06
19:15980529 C T 0.233377 1.1669e-05
19:15986530 T C 0.087831 -1.1737e-05
19:15987607 A G 0.031931 -1.5548e-05
19:15988725 A C 0.075976 -8.8996e-06
19:15990431 T C 0.604410 1.0920e-05
19:15996585 T G 0.040539 -2.0087e-05
19:16001215 A C 0.096892 3.9531e-05
19:16008388 C A 0.328773 -1.1192e-05
19:16012612 G A 0.409107 1.0409e-05
19:16015351 G A 1.454580 -3.4655e-05
19:16017873 C T 1.444296 -3.8010e-05
19:16023735 C T 0.120425 -2.4874e-05
19:16034714 G A 1.622807 -1.9458e-05
19:16037359 G A 1.741943 -1.5682e-06
19:16039973 A G 0.283933 2.1652e-05
19:16040292 G A 1.237253 -2.7713e-06
19:16048848 A G 0.799761 -3.3582e-05
19:16057383 G A 0.078186 2.6805e-05
19:16057677 T C 1.050345 -2.5408e-05
19:16059846 G C 0.050691 -1.8877e-05
19:16060658 G A 0.437676 2.2589e-05
19:16067056 C A 0.095365 -1.8213e-06
19:16071892 C T 0.437068 2.3676e-05
19:16077272 C T 1.176369 -8.2191e-06
19:16077928 T C 0.581006 -1.7642e-05
19:16085184 C T 1.066756 2.6824e-05
19:16086314 C T 0.039350 7.7169e-06
19:16087289 A C 0.116240 1.2099e-05
19:16088702 T G 0.217245 2.3867e-05
19:16090659 T C 0.032332 9.9918e-06
19:16091645 T C 0.062625 -3.2513e-05
19:16105095 G A 0.199097 2.6740e-05
19:16108280 T C 0.030724 -8.7349e-06
19:16111031 A G 0.123108 -1.1616e-05
19:16116646 A G 0.029735 2.0853e-06
19:16123133 C T 0.426613 2.2739e-05
19:16126203 G T 1.364213 2.9814e-05
19:16126821 A G 0.971166 8.6385e-06
19:16128817 T G 1.291008 1.2601e-05
19:16131030 C T 0.202725 3.3744e-05
19:16137386 T C 0.267134 1.6144e-05
19:16137931 T C 0.032122 -8.4682e-06
19:16145653 A G 0.036521 -8.2363e-06
19:16146400 G A 1.016676 1.1268e-06
19:16146951 T C 0.045711 5.2717e-08
19:16149033 T G 0.707296 4.8224e-06
19:16150726 A G 0.592235 1.4478e-05
19:16153445 A G 0.668820 5.5663e-06
19:16157435 A G 1.274131 1.4971e-05
19:16162305 C A 0.023466 -2.1093e-06
19:16163585 T C 1.235424 1.6064e-05
19:16164067 G A 0.039669 5.3462e-06
19:16171361 G T 0.364556 -7.3037e-06
19:16172739 C T 0.204554 2.8430e-05
19:16175248 C G 0.129826 2.0627e-05
19:16175800 G A 0.075058 1.3463e-05
19:16176940 G A 0.757729 -4.0307e-06
19:16177218 A G 0.167751 7.6098e-06
19:16183411 A G 0.243794 2.1821e-05
19:16184052 A C 0.748882 3.9406e-05
19:16184194 G C 0.099676 7.9373e-05
19:16184288 A G 0.066807 -1.1430e-05
19:16184945 T C 0.059507 1.4829e-05
19:16185559 A G 0.036912 8.0269e-06
19:16188323 A G 0.094923 -2.0910e-05
19:16188555 G A 1.284392 4.8261e-05
19:16189320 G A 0.196894 4.8399e-05
19:16189882 A G 0.076629 4.5276e-05
19:16192958 G A 0.769740 2.2427e-05
19:16197377 T C 0.133460 9.0375e-06
19:16229122 T C 0.050290 3.5475e-05
19:16235046 T G 0.548657 3.8670e-06
19:16240000 A G 0.373722 1.0654e-05
19:16240727 C T 1.317938 -9.6780e-08
19:16244326 C G 0.662153 9.8481e-06
19:16246477 C T 0.282093 -2.2852e-05
19:16249146 T G 0.098445 4.1941e-05
19:16250914 A G 0.238545 3.0037e-05
19:16255239 T C 0.158082 1.3595e-05
19:16265241 T C 0.151530 1.5354e-05
19:16265494 A G 1.650301 -1.2075e-05
19:16268856 C T 0.151268 1.5045e-05
19:16278737 T C 0.064284 1.7765e-05
19:16282131 G A 1.459173 -6.3346e-06
19:16287220 T C 1.603197 -5.5306e-06
19:16288567 G A 0.089364 -2.1040e-05
19:16292992 C T 1.691391 -1.9945e-05
19:16296908 T C 0.129373 -9.5985e-06
19:16301100 T C 0.175529 -1.7826e-05
19:16303815 T G 0.044296 1.7364e-05
19:16308495 A G 0.036409 -1.8705e-05
19:16313394 A G 0.028382 -1.0004e-06
19:16314299 T C 0.073181 -2.0461e-05
19:16334083 T G 0.098942 -1.5041e-06
19:16339431 A G 0.081589 4.8532e-05
19:16346751 T C 0.069941 1.2966e-06
19:16347113 C T 0.075282 3.1246e-05
19:16355135 G A 1.438937 2.7020e-06
19:16364561 G C 0.043242 -3.2051e-05
19:16370369 T C 0.149313 -1.7417e-05
19:16370488 A C 1.550533 2.6710e-06
19:16371818 T C 0.085380 1.7796e-08
19:16371881 T G 0.038639 3.7885e-06
19:16373071 A G 1.462566 1.3214e-06
19:16374702 G A 0.092196 2.1800e-06
19:16376773 C G 1.920240 3.9852e-05
19:16376784 A C 0.178107 1.0167e-05
19:16387640 C T 0.176169 8.1749e-07
19:16388394 G C 0.914056 2.3652e-06
19:16390181 T G 0.036490 -2.0245e-05
19:16391727 T G 0.133929 2.2581e-05
19:16392360 G A 0.142194 -7.1768e-06
19:16395596 A G 1.128585 -9.5286e-05
19:16403060 T C 0.240123 -4.9257e-06
19:16405060 A G 0.021313 2.0728e-06
19:16405117 C T 1.300347 -1.1113e-04
19:16405244 T C 0.061669 2.8982e-07
19:16406034 G A 1.290654 -9.7877e-05
19:16407776 G A 0.499539 -2.0489e-05
19:16408009 C T 0.906447 -1.3511e-05
19:16408418 G T 0.033189 -1.2561e-06
19:16411841 G A 1.464494 2.5020e-05
19:16412879 T C 0.598059 3.6862e-06
19:16418618 A C 0.070516 -3.8035e-07
19:16423979 A G 0.337973 6.4058e-06
19:16426657 G A 0.426236 2.9795e-05
19:16427724 G A 0.026933 6.3492e-06
19:16429375 T C 0.213121 2.8122e-05
19:16433250 A G 0.118511 -7.0556e-06
19:16439498 T C 1.508165 1.4642e-05
19:16439800 C T 0.265081 1.9524e-06
19:16440845 A C 0.038449 -2.2523e-05
19:16442782 T C 0.656356 -5.6737e-06
19:16446148 T C 0.111919 -1.8444e-05
19:16448757 C T 0.241136 2.7924e-06
19:16449874 A C 0.122812 -2.2789e-05
19:16454110 G A 1.333563 1.9607e-06
19:16455773 G A 0.364604 3.0592e-05
19:16458528 A G 0.108662 1.9338e-06
19:16459005 G A 1.824328 -2.2596e-06
19:16467754 A G 0.080484 -4.2361e-06
19:16479411 A G 0.159431 -2.5874e-05
19:16479677 C T 0.042137 -2.2550e-06
19:16484637 G A 0.119018 -2.3188e-05
19:16490595 T G 1.934071 -1.1973e-05
19:16495774 C A 1.581108 2.8960e-05
19:16505722 A T 0.048903 1.0752e-05
19:16517281 A C 0.060592 -5.3666e-06
19:16517366 A C 0.040128 2.5057e-06
19:16518631 T C 0.080824 -6.4692e-06
19:16546969 A G 0.308833 2.7208e-05
19:16547607 A G 0.074922 1.5153e-05
19:16548375 G A 1.383956 -4.7538e-07
19:16556440 T G 0.031911 8.4812e-06
19:16556694 C T 0.064597 -8.3851e-06
19:16569843 A G 0.041678 6.1854e-06
19:16577282 C T 0.070611 -9.9915e-06
19:16589750 C T 1.379033 -5.2003e-06
19:16589807 G A 0.098659 -1.7206e-06
19:16593318 T C 0.031516 3.9872e-06
19:16600823 C T 1.734970 2.3031e-05
19:16607233 C G 1.734807 2.2924e-05
19:16612011 C T 0.626716 2.3682e-05
19:16620093 T C 0.037401 1.1883e-06
19:16623119 T C 0.231994 -3.3086e-06
19:16641271 C A 0.021793 3.3422e-06
19:16642465 A G 0.038663 8.4891e-06
19:16642557 T C 0.122584 -4.3097e-06
19:16648046 T C 0.042114 1.0778e-05
19:16660070 T G 0.048237 -3.4042e-06
19:16664264 G A 0.091792 -1.9232e-06
19:16664679 A G 0.107893 6.2568e-05
19:16684758 T C 0.316982 3.1911e-05
19:16697834 C A 0.121506 -3.1775e-05
19:16699813 T C 1.093159 -6.4656e-06
19:16700051 G A 0.786042 -4.5690e-07
19:16703836 A G 0.034474 -1.0705e-05
19:16710008 T C 0.237297 -1.3720e-06
19:16716903 T C 0.064053 -8.2185e-06
19:16723993 T C 0.181302 1.4920e-06
19:16724544 C T 0.025774 -1.2678e-05
19:16728041 T G 0.173826 -5.4540e-06
19:16731720 T C 0.095708 -1.1941e-05
19:16731915 A G 0.130438 -1.8353e-05
19:16733385 A G 0.312522 3.4625e-05
19:16735394 G C 0.067748 8.6615e-06
19:16741300 A G 0.108492 5.0108e-06
19:16752944 A G 0.028555 -1.0823e-05
19:16754780 C A 0.347305 5.3007e-06
19:16756182 T C 0.111698 2.1976e-05
19:16769056 C T 0.146682 -1.3163e-05
19:16769327 A G 0.088603 2.4719e-06
19:16773592 G A 0.302377 3.8555e-05
19:16796295 C T 1.741824 3.5575e-06
19:16797415 G A 0.100604 2.2013e-05
19:16800133 T C 0.226860 -2.7730e-06
19:16800563 C T 0.114176 9.3572e-06
19:16813032 A G 0.037908 -6.1703e-06
19:16815476 C T 0.093573 3.2878e-06
19:16831060 T C 0.751789 1.6781e-05
19:16834445 A T 0.044986 3.6360e-05
19:16838500 G T 0.043667 -1.3456e-05
19:16838587 A G 0.367439 -9.5851e-06
19:16842052 T G 1.149959 -1.0603e-05
19:16842740 G A 0.616779 -1.3942e-06
19:16843701 A G 1.177158 -9.1599e-06
19:16844844 G A 0.661877 -2.6185e-05
19:16847476 C T 0.021256 -1.7416e-05
19:16850837 G T 0.093505 -2.2658e-05
19:16855265 G A 0.898189 4.0981e-06
19:16856864 T C 0.107608 1.5629e-05
19:16860084 T C 0.069210 -1.8567e-05
19:16860882 A G 0.042148 7.2198e-06
19:16865935 C T 0.071148 -1.7140e-05
19:16868884 C G 0.757579 1.8642e-06
19:16869466 T C 0.610091 4.6417e-06
19:16876099 C T 1.946456 -8.2998e-06
19:16879669 T C 0.066011 -1.8364e-05
19:16886075 T G 0.042083 -1.5543e-05
19:16899731 G A 0.153992 1.4168e-05
19:16899865 G A 0.086743 3.9534e-05
19:16900179 T C 0.184077 -5.5250e-06
19:16900878 A G 0.727511 -6.9745e-06
19:16907371 C T 0.085648 3.1239e-05
19:16918485 A G 0.034495 -8.0279e-06
19:16922063 T A 0.060282 1.6428e-06
19:16941077 C T 0.069469 2.2473e-06
19:16945049 C A 0.218568 -1.6786e-05
19:16945185 A G 0.028246 -9.2868e-06
19:16947691 A G 0.042239 2.9335e-05
19:16953880 A G 1.248078 3.3759e-05
19:16958074 A G 0.041175 1.8246e-05
19:16979865 G A 0.307460 -1.2173e-05
19:16981044 G A 0.329212 -6.7592e-06
19:16984045 T C 0.031989 2.9893e-06
19:16994443 A G 0.034977 -8.7341e-07
19:16998384 C T 0.132651 -4.8232e-05
19:17000632 A G 0.375983 -1.4875e-06
19:17001203 T C 0.034872 1.7900e-05
19:17001551 A G 0.679965 -2.8550e-05
19:17003789 G T 1.051674 -2.7929e-05
19:17012657 A G 0.182747 3.8563e-05
19:17014718 C T 0.109447 -7.4041e-06
19:17015499 A G 0.077482 3.8512e-05
19:17017878 A G 0.393859 -2.6933e-05
19:17019907 A G 1.247711 2.3517e-05
19:17024672 T G 0.496177 1.7612e-05
19:17025292 A G 1.123322 2.4408e-05
19:17025311 A G 0.114962 6.1395e-06
19:17028280 A G 1.181432 1.5675e-05
19:17041172 A G 0.212730 -1.1824e-05
19:17041611 A G 0.896897 3.7831e-05
19:17046191 T C 0.222529 4.8002e-05
19:17047032 T C 0.076673 -3.8801e-05
19:17049586 A G 0.502830 -4.3502e-05
19:17051434 C A 0.538029 2.4852e-06
19:17059209 T G 0.857286 -3.4988e-05
19:17059275 A G 0.406765 2.2589e-06
19:17062644 C T 0.450667 -5.3516e-05
19:17067856 C T 0.061105 -8.8256e-07
19:17079074 T C 0.142806 2.3049e-05
19:17081707 T G 0.041250 -3.8111e-05
19:17082922 T C 0.061173 -4.7900e-06
19:17085341 T C 0.229763 -5.2635e-05
19:17086171 A G 0.042216 -2.2050e-05
19:17088014 C T 0.077043 -1.0337e-05
19:17088608 A G 0.049430 -1.1041e-05
19:17088810 C T 0.078159 -6.7382e-06
19:17089382 G A 0.657475 3.7608e-05
19:17091141 T G 0.615045 3.1640e-05
19:17094824 A G 1.358691 1.3233e-05
19:17100731 G A 0.347207 -9.4739e-06
19:17105830 T C 0.170824 -9.1127e-06
19:17107910 T C 0.089245 -4.8726e-06
19:17108022 T C 0.156008 -4.3287e-06
19:17108127 T C 0.026733 -1.1563e-05
19:17108135 T C 0.744177 -2.4115e-06
19:17108136 A G 0.077322 6.3221e-06
19:17112415 T G 0.064875 -2.9882e-05
19:17113147 G A 0.307004 -1.0489e-05
19:17113634 A G 0.602911 -2.7214e-05
19:17116245 C T 0.857649 -9.2724e-06
19:17117783 C T 0.069302 -1.5287e-05
19:17118433 T C 0.302601 1.1356e-06
19:17120983 C T 0.093944 -8.0891e-07
19:17124587 C T 0.366610 2.5643e-05
19:17129309 G T 0.127677 6.4557e-06
19:17131961 A G 0.782173 -2.9200e-05
19:17133028 A C 0.230165 3.5090e-06
19:17134159 G T 0.724788 1.1903e-05
19:17135636 C T 0.090887 -2.3749e-05
19:17140357 T C 0.116203 2.9979e-06
19:17145272 G A 0.360976 -6.0820e-06
19:17146800 T C 0.056230 -2.6507e-07
19:17148420 G A 0.411793 -5.8531e-06
19:17153149 A G 0.882924 2.0924e-05
19:17157608 T C 0.127276 -5.3912e-06
19:17160720 A G 0.044840 -6.9279e-06
19:17161093 C T 1.390874 -2.7636e-05
19:17163661 T C 0.564918 -2.7145e-05
19:17171582 G A 0.801590 1.1745e-05
19:17180033 T C 0.392849 -2.5138e-05
19:17182017 C T 1.406595 -3.2043e-05
19:17196639 A G 0.051535 -1.0283e-05
19:17198195 G A 0.256901 1.4629e-05
19:17209145 A G 0.120945 2.2392e-05
19:17211670 C T 0.136574 -1.6652e-05
19:17212410 T C 0.581193 -8.4974e-06
19:17212989 T C 0.039877 -1.0265e-05
19:17212992 T C 0.392074 -3.2011e-05
19:17215648 T G 0.412548 -3.3428e-05
19:17230199 T C 0.744493 4.8026e-06
19:17230372 A C 1.876780 -4.3479e-06
19:17239693 G A 0.553202 -8.9880e-06
19:17240426 A G 0.097160 -4.0788e-05
19:17241649 A C 1.305392 -1.8066e-05
19:17244095 T G 0.297682 2.9462e-05
19:17246861 C T 0.300582 2.5702e-05
19:17247006 T C 0.063128 -1.3553e-05
19:17252151 C T 0.782204 -3.0515e-06
19:17259242 A G 0.064593 2.8796e-05
19:17268511 A G 1.369904 -1.2013e-05
19:17269510 T C 0.224752 -1.9111e-05
19:17271923 C G 0.065277 -4.9757e-07
19:17273893 T G 1.311053 -1.7670e-05
19:17279752 A C 0.693958 1.9291e-05
19:17283303 C T 0.502783 3.8880e-05
19:17283890 A G 0.146386 -2.5294e-05
19:17284445 C T 0.179776 -8.5574e-06
19:17294296 T C 1.169723 3.1364e-05
19:17294869 A G 0.068595 4.4630e-06
19:17296679 A G 0.357631 1.3398e-04
19:17305781 G T 0.070210 -8.0533e-06
19:17311226 A G 0.088021 3.0721e-05
19:17312226 A G 0.054010 -1.2391e-05
19:17314961 T C 0.158187 -1.7666e-05
19:17318012 A G 0.059242 -2.2759e-05
19:17320884 T A 0.808444 3.8355e-05
19:17325829 A G 0.133960 -3.7587e-06
19:17337882 G C 0.238515 -1.0544e-05
19:17337928 T C 0.135592 1.1701e-05
19:17338033 T C 0.732196 2.0212e-05
19:17344200 A G 0.155657 -1.4191e-05
19:17347616 C T 1.713626 1.0241e-05
19:17348079 A G 0.169580 9.9411e-07
19:17358133 A G 0.787793 1.7161e-06
19:17359299 T C 0.189826 1.4080e-05
19:17362941 C A 1.198771 1.1848e-05
19:17367092 C T 0.046731 1.5364e-05
19:17367435 C T 0.453805 2.1116e-05
19:17374726 C G 0.330898 5.0381e-05
19:17393015 T C 1.617013 2.0787e-05
19:17394124 G T 1.029969 -3.0298e-05
19:17394375 C G 0.024050 -1.4139e-05
19:17395055 G C 1.621284 1.8282e-05
19:17396344 A G 0.054727 1.9337e-05
19:17400369 A G 0.094206 3.1264e-05
19:17405010 A G 0.188612 5.5941e-06
19:17411147 T G 0.025046 3.5849e-06
19:17412218 T C 0.145686 -1.2968e-05
19:17412399 A G 0.604223 -9.0824e-05
19:17414786 G T 0.822689 -1.3393e-05
19:17417080 T C 0.219197 7.5253e-05
19:17422735 A G 0.029497 -2.1344e-05
19:17422833 C T 1.725913 2.6534e-05
19:17430915 A G 0.564558 1.6969e-05
19:17432677 A G 0.114482 -4.6988e-06
19:17443283 A G 0.103198 -8.9428e-06
19:17450016 C T 1.442643 -7.1268e-06
19:17451981 A G 0.059388 -2.4452e-05
19:17453377 A C 0.218816 7.2109e-05
19:17456223 G A 0.552679 1.8289e-05
19:17457197 C G 1.771892 2.0356e-05
19:17459425 A G 1.948187 4.8062e-06
19:17462792 A G 0.042063 2.6196e-05
19:17464411 A G 1.448280 -5.4063e-05
19:17464713 T C 1.557503 -1.2382e-04
19:17472247 C T 0.118929 6.6641e-06
19:17473015 A G 1.018495 3.4524e-05
19:17473421 G C 0.479538 -7.8913e-06
19:17473730 T C 0.040730 -1.5064e-05
19:17473947 T C 0.881023 3.9723e-05
19:17475518 G A 0.041097 9.7428e-06
19:17476933 T G 0.032839 -3.3831e-06
19:17480874 G A 0.150959 2.8476e-06
19:17483973 A G 0.069754 2.0217e-05
19:17484125 T C 0.103746 3.0240e-05
19:17485311 T C 1.585837 4.1319e-07
19:17489148 T C 0.152900 -1.6623e-05
19:17489237 G A 0.099142 -1.3531e-05
19:17500397 G A 0.036786 6.5088e-06
19:17503724 T C 1.769227 -2.6096e-05
19:17504123 T C 0.081596 3.1155e-06
19:17505790 T G 1.675796 -5.6809e-06
19:17505859 T C 1.660844 -2.6083e-07
19:17512412 A G 0.229984 -1.1033e-05
19:17512462 G A 0.085206 6.6052e-06
19:17514180 G A 1.861940 -6.8483e-05
19:17516764 T C 1.651671 -5.1683e-06
19:17524706 T G 0.047628 1.4627e-05
19:17530909 T G 0.048441 1.6783e-05
19:17535472 A G 0.081694 4.4740e-06
19:17541017 G A 1.082279 1.7587e-05
19:17544039 T C 0.812282 2.8233e-05
19:17544165 T C 1.959828 -2.1284e-05
19:17547292 G A 1.903788 2.5378e-05
19:17549328 G C 0.094318 8.0337e-07
19:17552306 G A 0.785345 1.4828e-06
19:17556054 G A 1.875566 8.7798e-06
19:17562969 C T 0.683171 -2.9834e-06
19:17573805 C A 0.426018 2.9138e-05
19:17581948 T C 0.191097 2.1044e-05
19:17586392 A G 1.856300 2.8198e-05
19:17586841 A G 0.099312 -1.0126e-06
19:17590281 T G 1.049909 4.2491e-06
19:17592844 A G 0.791489 6.1972e-06
19:17601462 G A 1.801818 2.0049e-05
19:17602078 A G 0.109335 -1.1180e-05
19:17608516 C T 0.679829 -3.3380e-05
19:17610785 T C 0.027664 2.5298e-05
19:17617811 A G 0.301149 -1.6497e-05
19:17619544 T C 0.131665 2.7797e-06
19:17623339 G A 1.052724 1.8101e-05
19:17626158 T C 0.068367 9.6593e-06
19:17628587 G A 1.075571 3.2607e-05
19:17629172 A G 0.421092 1.8206e-05
19:17633725 A C 0.074830 1.0200e-05
19:17634505 G C 0.230756 -5.4220e-05
19:17635484 G A 1.650617 4.4456e-06
19:17636437 A G 0.275834 1.3346e-05
19:17636577 G A 0.117522 2.6799e-05
19:17638121 A G 0.064811 -7.0064e-06
19:17642295 T G 0.440892 7.6178e-06
19:17642864 C T 1.726086 -5.6219e-06
19:17644301 T C 0.092506 1.3497e-05
19:17646924 A G 0.086825 1.3500e-05
19:17647337 C T 0.164245 -4.1356e-06
19:17648208 T G 0.026267 2.6652e-06
19:17648350 C T 1.940218 2.7017e-06
19:17650053 A G 0.154804 6.8371e-06
19:17651636 A G 0.027882 -3.5695e-06
19:17653298 A G 0.056379 -3.4224e-06
19:17660300 A G 1.133467 -7.2287e-06
19:17667970 C T 1.748733 -7.2250e-06
19:17668133 T C 0.913522 -1.0524e-05
19:17671382 A G 0.109508 -1.3671e-05
19:17680566 A G 0.226931 4.3527e-06
19:17685133 C T 0.116301 8.8149e-06
19:17691751 T C 0.860366 7.7615e-06
19:17696097 A G 0.526520 -8.5677e-06
19:17696103 C T 1.501334 -1.3475e-05
19:17696738 G A 1.752629 -3.0041e-06
19:17701011 C T 0.369445 -2.7402e-06
19:17710372 A G 0.180558 1.8276e-05
19:17712974 T C 0.124063 1.2554e-06
19:17715183 C T 0.502473 -9.7061e-06
19:17716896 T G 0.179143 1.5171e-05
19:17717328 G A 0.107649 -8.1807e-06
19:17721464 T C 0.131781 5.0982e-07
19:17723374 T C 0.613304 1.2560e-05
19:17728134 A G 0.032839 -2.9750e-05
19:17728572 T C 0.496415 5.4247e-06
19:17729787 G T 0.743742 -8.3921e-06
19:17733278 A G 0.107132 7.0639e-06
19:17734848 T C 0.940710 -8.9567e-06
19:17735631 A G 0.053595 -6.4908e-06
19:17740115 A G 0.110178 -6.1957e-06
19:17741047 G A 0.671309 -7.7169e-06
19:17743622 A C 0.172051 1.8823e-06
19:17746940 T C 0.119851 -1.0923e-05
19:17752689 C A 0.702482 -2.5931e-05
19:17756179 C T 0.406068 -2.9385e-05
19:17757820 A C 0.839783 2.8850e-06
19:17759289 C G 0.186331 1.8425e-05
19:17760940 A C 0.187497 2.4214e-05
19:17762614 C T 1.216875 -2.8683e-05
19:17763392 G A 1.721565 -2.7369e-05
19:17764936 G A 0.020243 3.9929e-06
19:17765746 C T 0.263085 3.6451e-05
19:17766491 T C 0.183998 1.9285e-05
19:17766900 T C 0.880591 -7.2055e-06
19:17768244 A G 0.043076 3.8580e-06
19:17769166 T C 1.846386 -2.5420e-05
19:17771022 C T 0.354805 -3.6538e-05
19:17774986 G T 0.024584 2.1376e-05
19:17775626 A G 0.387692 -9.4144e-06
19:17776259 G A 0.360408 -1.8447e-05
19:17776294 G A 0.725583 -1.5738e-05
19:17777508 G C 1.726651 -2.9960e-05
19:17777595 A C 0.090554 1.4417e-05
19:17778834 A G 0.045265 8.2376e-06
19:17782217 A G 0.993370 -5.4538e-06
19:17783613 C A 0.040312 1.8582e-05
19:17784853 C A 0.357859 -8.6500e-06
19:17788648 C T 0.533164 9.6973e-06
19:17788789 A G 0.100686 -3.2152e-06
19:17789776 G A 0.888986 5.0230e-06
19:17791982 A C 0.023013 -1.9424e-05
19:17795360 G C 1.218228 -1.5061e-06
19:17795884 A G 0.118950 -1.2485e-05
19:17795894 A G 0.066348 4.0386e-06
19:17796397 G A 0.369962 2.0192e-05
19:17797720 A G 0.054475 -3.3707e-05
19:17808817 T G 0.247697 3.8722e-05
19:17809770 A G 0.094957 -4.6928e-06
19:17818117 C T 0.288621 -1.6865e-05
19:17818179 T G 0.358858 2.5366e-05
19:17827150 T C 0.049430 -2.8370e-05
19:17828017 C T 0.106846 -1.0306e-06
19:17829572 T C 0.138893 -1.9708e-05
19:17829907 C T 0.042950 1.1215e-05
19:17832748 T G 1.080355 -3.2392e-07
19:17836943 T C 0.022803 -1.6827e-05
19:17837512 A G 0.558625 -7.0576e-06
19:17844894 G A 0.991242 4.8649e-07
19:17848186 T A 0.131240 -5.5217e-06
19:17857482 T C 0.412154 1.1882e-05
19:17858342 A G 0.021861 2.6647e-06
19:17860775 A G 0.362982 2.8387e-05
19:17864452 C T 1.829094 1.5912e-05
19:17867179 A G 0.095443 -1.0489e-06
19:17869818 A G 1.970996 8.6716e-06
19:17873415 G A 0.044439 -9.9315e-06
19:17880628 G T 0.733019 -3.2603e-06
19:17881746 G C 0.025502 -3.2007e-05
19:17885270 G A 0.808835 3.8755e-06
19:17892495 T C 0.127541 -2.3063e-06
19:17893374 G A 1.875339 -2.8202e-06
19:17893602 G A 0.343970 -4.8883e-06
19:17895280 C A 1.578813 4.0477e-05
19:17899886 T C 0.289872 -2.0601e-05
19:17900395 G C 0.111093 -1.9911e-05
19:17901396 T C 0.199971 2.1454e-05
19:17902177 A G 0.247755 2.0963e-05
19:17908594 T G 0.390024 1.6042e-05
19:17909096 C T 0.500066 3.1712e-06
19:17910639 G A 1.256472 2.6499e-05
19:17914484 A G 0.207464 6.7422e-06
19:17918524 T G 0.144843 1.2204e-05
19:17921015 C A 1.073776 -7.9199e-06
19:17922311 A G 0.119806 -1.3442e-05
19:17922666 A G 0.034362 4.6848e-06
19:17922795 A G 1.516362 1.2767e-05
19:17923414 C T 0.035161 4.7408e-06
19:17923738 T C 0.260192 -2.0004e-05
19:17924753 T C 0.662755 -2.5945e-06
19:17927285 G T 0.107523 -3.8162e-05
19:17927400 T C 1.291161 1.0722e-05
19:17927562 T G 0.087658 1.6546e-05
19:17934018 A G 0.563738 -1.1656e-05
19:17936259 A G 0.437200 1.3364e-06
19:17937758 T C 0.370009 -3.6299e-05
19:17938452 G A 0.120622 -9.7317e-07
19:17938492 C T 0.211030 -6.2393e-06
19:17938891 G A 0.883372 -8.5746e-06
19:17945471 A G 0.029633 3.6950e-05
19:17947546 G A 0.779464 -1.1119e-05
19:17952064 G C 0.049291 -1.0170e-05
19:17952930 G A 0.151353 -1.4789e-06
19:17955021 A G 0.583746 -1.3992e-05
19:17957309 C T 1.605818 2.1819e-05
19:17958446 T C 0.049940 -3.0583e-05
19:17959709 G T 0.128880 -9.1972e-06
19:17964955 A C 0.173418 -1.2564e-05
19:17964968 A G 0.061659 -4.5907e-06
19:17970394 G A 0.025730 -7.6417e-06
19:17971425 A G 0.240677 -6.9980e-06
19:17988089 C T 0.417536 1.3146e-05
19:17992385 C T 0.132647 1.4267e-06
19:17997481 A G 0.104728 -5.7843e-06
19:17999239 T C 0.060211 -9.5577e-06
19:18000497 T C 0.020124 -5.7968e-07
19:18002383 A G 0.096745 -1.6139e-05
19:18006979 T C 0.491064 2.7523e-05
19:18007077 G A 1.616136 -1.4425e-05
19:18013787 T C 0.045649 -4.3356e-05
19:18024271 C T 0.482472 -2.9639e-05
19:18040729 A G 0.067361 1.0027e-05
19:18041309 C G 0.795949 -7.5773e-06
19:18042786 A G 0.368374 7.5903e-06
19:18042945 G A 0.400380 1.5301e-05
19:18044600 A G 1.308218 8.4957e-06
19:18047283 G T 0.750178 4.1570e-05
19:18047521 T C 0.520761 -1.5994e-05
19:18050292 G A 0.451320 6.6751e-06
19:18052388 T C 0.239256 2.6899e-05
19:18056018 A G 0.074075 -4.0741e-06
19:18056669 G A 0.041209 1.3116e-05
19:18074997 T C 0.275382 -1.9382e-05
19:18080448 A G 0.138148 -7.3647e-06
19:18083619 A C 0.358317 -2.9196e-05
19:18091447 T C 0.025271 1.1347e-05
19:18096073 A G 0.368973 -1.3307e-05
19:18101830 C A 0.232106 2.1889e-05
19:18107992 T C 0.050776 -7.7669e-06
19:18113429 C T 0.846505 1.2338e-06
19:18117646 T C 0.439498 -6.7395e-06
19:18123738 C T 0.440699 -2.8539e-06
19:18123965 T C 0.143255 -9.0827e-06
19:18128467 T C 0.094124 2.0391e-06
19:18130500 C T 1.208586 -3.0103e-05
19:18134596 G A 0.947952 -2.9673e-05
19:18142682 C T 0.344320 -1.3942e-05
19:18148593 C T 0.035334 1.1626e-05
19:18150118 A G 0.402151 3.2149e-06
19:18158423 T G 0.456270 8.3441e-07
19:18159810 A G 0.046295 6.3475e-06
19:18163177 A G 0.364393 -1.2583e-05
19:18164546 T C 0.387899 2.0222e-05
19:18169997 T A 0.983140 6.9331e-07
19:18171683 G A 0.050249 3.1861e-06
19:18172841 G A 0.799278 -8.8931e-06
19:18173603 C T 1.011801 3.1163e-06
19:18183095 T C 0.021565 4.7554e-06
19:18183917 T C 0.211999 1.6272e-05
19:18186618 C T 0.635383 -9.5121e-06
19:18188408 T C 0.368323 -1.6073e-05
19:18194511 G C 0.143231 7.3403e-06
19:18197635 A G 0.407785 -1.7073e-05
19:18201266 T C 1.485178 -4.3439e-06
19:18201757 T C 0.987448 1.3041e-05
19:18205384 C T 1.481279 -9.3596e-06
19:18214031 T C 0.813408 -8.1122e-06
19:18221647 T C 0.892348 -2.5885e-06
19:18235973 A G 0.030819 -1.3318e-05
19:18240127 C T 1.875777 2.9564e-07
19:18244690 A G 0.510983 -1.0538e-05
19:18248146 C T 1.875502 -1.1579e-06
19:18255359 A G 1.068204 1.3744e-05
19:18264940 A G 1.898002 2.4587e-06
19:18267380 G A 0.036704 -8.9674e-06
19:18276856 C T 1.894888 -2.2684e-07
19:18285944 A G 0.538845 -1.0882e-05
19:18304700 G A 0.572489 -7.3888e-06
19:18307224 C A 0.149378 -9.5554e-06
19:18308430 A G 0.038435 -4.3109e-06
19:18309068 A G 0.039421 -3.0095e-05
19:18309365 G A 1.389745 -2.8600e-05
19:18310678 C G 0.136112 7.8480e-06
19:18311199 G A 0.666304 -2.0599e-05
19:18314266 A C 0.083680 8.1589e-06
19:18322095 A G 1.388260 -2.5976e-05
19:18326222 C T 0.579554 -1.3293e-05
19:18329240 C T 1.235750 -1.9695e-05
19:18329784 T C 0.656479 -7.7279e-06
19:18356348 A G 1.183883 -2.7233e-06
19:18356573 T C 0.162019 -4.5845e-07
19:18367864 C T 0.090163 -1.2797e-05
19:18367995 A T 0.026257 -1.5929e-05
19:18368810 T G 0.894690 -5.1111e-06
19:18369644 A G 0.437979 -1.2924e-05
19:18371197 T C 0.044500 7.4918e-06
19:18371452 G A 0.512119 -1.4362e-05
19:18373075 G T 0.896380 -4.3919e-06
19:18375659 T C 0.510337 -1.4374e-05
19:18375846 A G 0.329259 7.5659e-06
19:18376780 C T 0.045082 1.0791e-05
19:18377496 G C 0.843588 -5.6057e-06
19:18377761 G A 0.286724 2.4850e-06
19:18378219 G A 0.877572 -6.6777e-06
19:18379164 T G 0.842218 -2.9622e-06
19:18380072 A G 0.767126 -5.7409e-05
19:18384950 G T 1.267185 7.6458e-06
19:18385214 C T 0.217521 2.4817e-06
19:18390253 A G 0.222736 -2.4420e-05
19:18390864 G A 0.532378 -3.2531e-06
19:18398335 G T 1.032125 1.4194e-05
19:18401142 C A 0.240554 4.2611e-05
19:18408839 T C 0.226860 1.3700e-06
19:18410369 A G 0.087814 4.8820e-05
19:18411802 C T 1.699214 -9.1418e-06
19:18411946 C T 0.081997 -4.2212e-06
19:18417378 C T 1.581852 7.4872e-06
19:18420704 A C 0.905839 1.3802e-06
19:18428632 T C 0.081531 5.7191e-06
19:18432929 A G 1.403906 1.9910e-05
19:18433175 C T 0.177682 -1.6835e-05
19:18433225 C T 1.752653 -9.0982e-06
19:18433248 G C 0.495976 2.0886e-05
19:18433714 A G 0.119694 -1.9777e-05
19:18439383 T C 1.094046 -1.8219e-05
19:18441850 A G 0.107343 -3.8503e-05
19:18455857 A C 0.023228 -8.3846e-06
19:18457739 T C 0.190659 8.9545e-06
19:18457955 C A 0.090143 -2.2472e-05
19:18459377 G A 0.534027 -2.6985e-05
19:18459947 T C 0.540460 1.1038e-05
19:18463680 C T 0.082701 4.9233e-05
19:18467886 C T 1.547463 9.0555e-06
19:18473780 C T 1.909884 -6.4322e-06
19:18474705 A C 0.300143 4.3752e-06
19:18482358 A G 0.514210 -6.5182e-06
19:18494090 G A 0.058749 2.2739e-06
19:18497141 A T 0.460312 -1.3984e-05
19:18497903 A G 0.293683 1.3978e-05
19:18499784 G C 0.961915 -2.5424e-05
19:18502835 A G 1.321045 -2.8566e-05
19:18502861 T C 0.039125 -2.3083e-06
19:18513594 C T 0.825239 -2.4898e-05
19:18514714 A G 0.069628 9.5485e-06
19:18515741 C T 0.934414 -2.8460e-05
19:18518216 C A 0.584749 -3.6505e-05
19:18533642 C T 0.695668 -1.8357e-05
19:18534135 A G 0.077530 -6.7242e-07
19:18535494 G A 0.042896 1.9955e-05
19:18537044 A G 0.046941 -3.7019e-05
19:18545786 T G 0.415261 -2.1348e-05
19:18552139 A C 0.104208 -1.2152e-05
19:18558517 A G 0.042637 1.8238e-05
19:18560563 A G 0.105347 4.6575e-06
19:18567039 T C 0.603968 7.0500e-08
19:18581017 A G 0.022820 -1.7175e-05
19:18589657 A G 0.024513 2.1767e-06
19:18589943 T C 0.150027 2.0518e-06
19:18599090 A G 0.020175 -2.0546e-06
19:18600056 A G 0.276871 1.3100e-07
19:18602796 G T 0.267447 3.9907e-06
19:18613917 T C 0.256044 -3.2297e-06
19:18618867 A G 0.705276 -1.4841e-05
19:18621422 A G 0.062744 9.7247e-06
19:18631845 G C 0.025509 -1.6895e-05
19:18633437 C A 0.423727 7.4944e-06
19:18640467 C T 0.528737 -4.0041e-05
19:18645354 T C 0.080851 -1.2499e-05
19:18651751 C A 0.037755 -1.3996e-05
19:18651801 C T 0.020916 -7.5885e-07
19:18651830 T C 0.073205 -1.7946e-05
19:18653921 C T 0.039448 1.1693e-05
19:18674087 G T 0.060238 2.0770e-05
19:18675145 T G 0.351127 1.0954e-05
19:18684563 T C 1.143959 -3.9183e-05
19:18685964 T G 1.207746 -2.7054e-05
19:18693972 C T 0.051514 -8.4546e-06
19:18694433 A G 0.488412 -2.5852e-06
19:18696055 A G 0.484611 -3.0216e-06
19:18699333 C A 1.130778 -3.9045e-05
19:18700047 G A 1.009700 -5.2613e-05
19:18706504 A G 0.466197 -3.8435e-05
19:18707048 C T 0.702927 -2.2817e-06
19:18724695 A G 0.045486 -1.0274e-05
19:18726211 G C 0.196751 1.6959e-05
19:18733355 T G 0.102100 2.9604e-05
19:18749085 A G 0.176777 9.3368e-07
19:18749354 A G 0.271058 -2.3103e-06
19:18759279 C T 1.320739 -2.8946e-05
19:18763596 C T 1.275012 -3.0323e-05
19:18764027 A G 0.033529 -1.7521e-05
19:18780799 T C 0.430785 -3.7684e-06
19:18780917 A G 0.340907 -1.9877e-05
19:18782377 G A 1.241187 -4.9710e-05
19:18783426 T C 0.055631 1.4136e-06
19:18790286 A G 0.074786 -1.5833e-06
19:18796655 A G 0.291270 -1.8430e-05
19:18803172 G T 1.080878 -2.9319e-05
19:18811112 C T 0.139536 -2.2828e-07
19:18820164 T C 0.057994 1.3953e-05
19:18820308 A C 0.961602 -3.2068e-05
19:18829733 A G 1.460849 8.1492e-06
19:18829770 G A 0.670085 -3.6257e-05
19:18834049 G C 0.057668 -2.3951e-05
19:18834982 T G 0.220982 -4.8026e-06
19:18836112 T C 0.059408 -1.7633e-05
19:18847921 A G 0.383092 1.2043e-05
19:18861479 T C 0.058304 -3.8172e-05
19:18873581 T C 0.196160 -2.5250e-05
19:18876208 G C 0.136516 1.1074e-05
19:18878300 T C 0.036059 9.2454e-06
19:18881023 C T 0.310071 -2.0769e-06
19:18895370 A G 0.186375 2.1290e-05
19:18897440 C T 0.108135 -8.4569e-06
19:18899893 G A 0.046550 7.5527e-06
19:18902592 G T 1.197693 -2.3104e-05
19:18912264 C A 0.850581 1.9653e-05
19:18915988 G A 0.393965 -5.9319e-05
19:18922444 T C 0.277799 -1.3248e-05
19:18926686 T C 0.738673 -7.9150e-06
19:18926705 A G 0.681760 3.4215e-05
19:18928635 T G 1.197540 4.8317e-06
19:18959096 A G 0.373324 -4.6898e-06
19:18959209 A G 0.829356 4.8808e-07
19:18966159 A G 0.064525 1.0076e-05
19:18968688 T G 0.089504 2.6688e-06
19:18972008 G A 0.154644 -4.3168e-05
19:18972358 A C 0.398381 4.0267e-06
19:18974059 C G 0.797993 2.5765e-06
19:18976484 T C 0.028834 -7.8975e-07
19:18977937 C G 1.782207 -2.8333e-05
19:18978480 C A 0.047475 -4.9014e-05
19:18980172 A G 0.791258 -1.2578e-06
19:18986645 C T 0.240792 1.4135e-05
19:18994994 A G 0.022633 3.7317e-06
19:18996899 A G 0.157517 1.8850e-05
19:18997323 T C 0.080521 -2.2762e-05
19:19016108 G A 1.057634 -4.2674e-06
19:19017862 A G 0.257968 -1.5123e-05
19:19018834 C G 0.085764 -2.3550e-05
19:19023853 C T 0.940248 1.5274e-05
19:19023881 T C 0.110858 -1.6595e-05
19:19030571 T C 0.083428 -2.6892e-05
19:19034011 T C 0.138754 5.9326e-06
19:19034558 A G 0.035491 5.2488e-07
19:19035428 T G 0.032727 -3.4501e-06
19:19039490 G T 0.973247 7.0945e-06
19:19039698 C G 0.259168 5.5526e-06
19:19049198 A G 0.859557 8.9724e-06
19:19054148 T C 0.063801 3.3660e-05
19:19056153 G A 0.683929 8.4292e-07
19:19063559 A G 0.062897 4.7266e-07
19:19067847 A G 0.125875 2.7728e-06
19:19067994 G T 0.157221 3.9349e-05
19:19079308 T A 0.061367 1.0342e-05
19:19079393 C T 0.827850 -3.7607e-06
19:19083203 T G 0.023200 -2.8203e-06
19:19093619 A G 0.426263 -4.0579e-05
19:19104843 A C 0.056848 -1.0202e-06
19:19109957 T C 0.078825 9.9596e-06
19:19114627 A G 0.115363 -1.9083e-05
19:19128187 A G 0.080484 -8.0159e-06
19:19136541 T C 1.482938 -3.2155e-05
19:19151445 C T 0.045146 2.1741e-05
19:19155672 A G 0.101216 -1.7824e-05
19:19164983 T C 0.037731 -1.5686e-05
19:19167462 C T 1.483111 -3.1538e-05
19:19168228 A C 0.029759 5.6194e-06
19:19168851 G A 0.044881 -1.2461e-05
19:19173556 A C 0.165466 1.7321e-05
19:19182803 A G 0.349012 -1.5422e-06
19:19190774 A C 0.041403 3.7308e-06
19:19202350 G A 1.646976 -1.6864e-05
19:19212298 T C 0.564745 -1.9543e-05
19:19216113 T C 0.075221 8.0866e-06
19:19216728 G A 0.441994 -2.4765e-05
19:19229251 C T 0.388838 -6.6708e-06
19:19230816 C T 0.092322 1.1300e-05
19:19232666 T C 0.249438 6.1297e-06
19:19243849 T C 0.051667 2.1918e-05
19:19248107 T C 1.359521 -3.3018e-05
19:19253393 A G 0.128357 1.8452e-05
19:19258385 G A 0.071974 1.3486e-05
19:19265578 A G 0.637089 -2.2772e-05
19:19267458 T C 0.275875 1.5609e-05
19:19267990 T C 0.977707 -5.2308e-06
19:19281777 T G 0.050889 -3.9218e-06
19:19283551 G A 1.058599 4.0207e-07
19:19283646 C T 1.122747 1.0688e-05
19:19289954 A G 0.041740 -2.0702e-05
19:19295875 G A 0.286666 9.9789e-06
19:19299431 T C 0.164106 1.1019e-05
19:19301186 A G 0.376785 -9.1596e-08
19:19303185 A G 0.311825 -1.2754e-05
19:19304899 C G 0.116250 1.5581e-05
19:19307797 T C 0.132658 2.2658e-06
19:19309704 A G 0.026940 6.6342e-06
19:19315180 A G 0.503786 -4.3931e-06
19:19318465 A G 0.277446 2.5563e-05
19:19329924 T C 0.151455 8.1770e-06
19:19334580 C A 0.143602 2.7037e-05
19:19335083 G A 0.222236 2.8660e-05
19:19345356 T C 0.064903 9.6480e-06
19:19347367 A G 0.139597 -7.8505e-06
19:19349377 G A 0.047530 -2.9398e-05
19:19353979 T G 0.153543 -8.2144e-06
19:19354937 C T 0.546130 1.8831e-05
19:19361152 G C 0.089126 2.1718e-05
19:19361735 A G 0.319033 -2.4192e-05
19:19366643 A G 0.318553 -2.7146e-05
19:19368482 A G 0.062638 1.8317e-05
19:19370021 T C 0.041491 -1.9088e-05
19:19375822 C T 0.067830 -1.2016e-05
19:19379549 T C 0.151027 -2.6017e-06
19:19384914 T G 0.029398 -1.2560e-05
19:19388446 A G 0.138189 -1.7033e-05
19:19406707 C A 0.077329 -9.0866e-07
19:19408164 A G 0.107162 6.5956e-06
19:19413092 T C 0.318761 -2.8343e-05
19:19432416 A G 0.109631 -1.9287e-06
19:19440066 T C 1.314365 1.6150e-05
19:19443334 G A 0.150231 8.0198e-06
19:19444968 A C 0.093233 2.1083e-05
19:19445856 T C 0.351307 1.0175e-05
19:19451591 G A 1.665842 3.8705e-05
19:19455864 T C 0.075609 -3.1755e-06
19:19468525 A G 0.085907 2.5279e-05
19:19478022 T G 1.299378 9.1786e-06
19:19495652 T C 0.055890 1.0678e-05
19:19499549 G C 0.105160 -1.1288e-05
19:19505087 T C 0.242948 9.6297e-06
19:19508013 G A 0.254212 8.9973e-06
19:19510363 G C 0.098173 8.5980e-06
19:19515562 C T 0.054098 7.5609e-06
19:19521328 A G 0.028453 5.6269e-06
19:19524105 A G 0.335083 -3.8129e-05
19:19525792 C T 0.600531 -1.9137e-05
19:19530210 G C 0.064338 -1.4642e-05
19:19544403 G T 0.151989 1.4431e-05
19:19557965 G A 0.052796 -1.5929e-05
19:19570428 G A 0.060439 1.3495e-06
19:19584258 G A 0.036650 -2.3743e-05
19:19584969 T C 0.052055 -1.4919e-05
19:19597026 A G 0.035025 1.1549e-05
19:19625547 G A 0.698881 -1.0897e-05
19:19653130 G T 0.024241 1.2384e-05
19:19657041 A G 0.071427 5.3288e-06
19:19658232 A C 0.042474 -3.9174e-06
19:19658472 T G 0.164443 6.6760e-06
19:19662220 T C 0.162015 8.0313e-06
19:19689164 C T 1.599820 4.8513e-05
19:19689191 T C 0.072182 9.6094e-07
19:19697281 T C 0.031006 1.6829e-05
19:19703762 T C 0.173949 -2.7250e-05
19:19708551 G C 0.095447 1.3348e-05
19:19714886 A G 0.108264 -3.7534e-05
19:19714991 A C 0.101770 9.1264e-06
19:19719840 G A 0.807271 -8.6674e-06
19:19728071 T C 0.507842 2.7221e-05
19:19738554 A G 0.961446 1.6787e-08
19:19745479 T C 0.075860 -3.3482e-06
19:19751456 A C 1.654697 2.1063e-05
19:19753882 T C 0.658042 -5.3881e-06
19:19757073 C A 0.025951 4.8372e-06
19:19758733 T C 0.070489 -2.3894e-06
19:19762676 T C 0.051375 1.5789e-05
19:19765499 T C 0.028287 -2.9355e-05
19:19768495 G T 0.034974 -2.5778e-05
19:19769157 A C 0.354829 3.0810e-06
19:19770951 A G 0.047183 1.0515e-05
19:19772373 A G 1.919965 1.1018e-05
19:19779012 A G 0.082497 2.4380e-05
19:19779689 T C 0.023894 -1.9203e-05
19:19789528 G A 0.171671 1.3492e-05
19:19790159 C A 0.082384 2.1080e-05
19:19790178 G A 0.070557 4.4625e-07
19:19802984 G A 0.038761 8.9895e-06
19:19804445 C A 0.822478 -1.0764e-05
19:19805254 A G 0.125120 -5.1468e-06
19:19814798 G C 0.058355 3.3836e-06
19:19822049 C T 1.160227 -4.7502e-06
19:19827507 T C 0.080324 5.4436e-07
19:19830051 T C 0.528723 -1.0460e-06
19:19830928 T C 0.441161 -1.4031e-05
19:19849713 T C 0.568022 -2.9634e-05
19:19855549 C A 0.044453 -1.4813e-05
19:19855893 A G 0.702573 2.6696e-06
19:19860880 A G 0.484876 -1.1135e-05
19:19860922 A G 0.567138 1.5874e-05
19:19861682 T C 0.095436 7.7258e-06
19:19861732 G A 0.174761 4.0731e-06
19:19863284 G A 1.662282 1.0502e-05
19:19866007 A G 0.067520 8.4159e-07
19:19866113 G C 1.092060 -6.2624e-06
19:19872093 G A 0.920057 -1.0643e-06
19:19875009 C A 0.474622 6.6931e-07
19:19885616 C A 0.029541 1.9530e-05
19:19887108 T C 0.072977 -2.5588e-05
19:19887827 C T 0.071848 9.4818e-06
19:19899564 C T 0.751218 6.1276e-06
19:19914095 G T 0.379427 -1.9208e-05
19:19920967 A C 0.353629 3.2993e-05
19:19939387 G A 0.911543 -9.2143e-06
19:19970787 T G 0.475669 1.8375e-05
19:19971156 C T 0.323327 2.8585e-06
19:19971872 T C 0.039064 5.8518e-06
19:19976701 T A 0.632092 1.9681e-05
19:19997384 G A 0.032485 2.5917e-06
19:20011986 T C 0.043412 -2.2155e-05
19:20023866 C T 1.889502 -6.2705e-06
19:20036176 C T 0.045129 -1.1364e-05
19:20046147 A G 0.500838 1.2154e-05
19:20055464 G A 0.215124 -1.0953e-06
19:20060363 A G 0.032767 9.7491e-06
19:20061262 T C 0.056376 -2.0840e-05
19:20071761 A G 0.178994 -1.8005e-06
19:20073398 C T 0.349957 1.2367e-06
19:20074284 C A 0.053394 -1.2199e-05
19:20083710 T C 0.046234 1.6548e-05
19:20084581 T G 1.193953 -2.3749e-05
19:20089412 A G 0.327960 -1.6600e-05
19:20102753 G A 0.028739 -2.8242e-05
19:20108539 T C 0.036110 3.0585e-06
19:20111134 C T 0.877256 -1.8081e-05
19:20112840 T C 0.037490 -1.8743e-05
19:20116963 T C 0.334679 -3.4276e-05
19:20117685 A G 0.066361 6.0897e-06
19:20133846 T C 0.322392 -5.0826e-05
19:20136547 G A 1.958995 -7.3087e-06
19:20144768 T C 1.592181 -1.2177e-05
19:20156008 C T 0.035457 -9.5176e-06
19:20161719 C A 0.449963 -4.3978e-05
19:20170214 T C 1.144380 2.6318e-05
19:20170912 G A 1.621076 -3.4042e-06
19:20171270 G A 0.161379 1.5985e-05
19:20171692 C G 0.477121 -3.4365e-05
19:20179430 T C 0.032071 -5.5441e-06
19:20183832 A C 0.044405 1.0636e-05
19:20208036 G A 0.029932 8.7949e-06
19:20217944 T C 0.677353 -1.1084e-05
19:20223681 A G 0.102219 7.3047e-06
19:20247808 A C 0.265482 1.2578e-05
19:20255084 T C 0.272050 1.5289e-05
19:20262323 G A 1.806329 -2.1478e-05
19:20265029 A G 0.054169 3.6956e-06
19:20289532 T C 0.115563 -3.9881e-06
19:20291263 C T 0.349444 8.0263e-05
19:20303526 G A 0.069764 1.6417e-05
19:20351541 C G 0.175961 1.2808e-05
19:20358297 C T 0.035198 1.5610e-05
19:20369304 A C 0.050746 2.5753e-05
19:20389273 A C 0.294112 -2.8566e-07
19:20403988 T G 0.301908 5.5348e-05
19:20418837 G A 0.406564 5.5963e-05
19:20422435 C T 0.048869 -1.2806e-05
19:20424851 A G 0.086417 -8.6436e-06
19:20426066 A C 0.030265 -6.7048e-06
19:20431314 T C 0.024676 -1.1194e-05
19:20431814 T C 0.345891 4.8399e-05
19:20435126 T G 0.030415 -8.4950e-06
19:20437339 A G 0.049896 -8.7940e-06
19:20445717 A G 0.065427 4.0809e-06
19:20447879 A G 0.393373 3.4749e-05
19:20456636 G A 0.384744 1.6068e-05
19:20471382 A G 0.056182 -3.1627e-06
19:20473395 A G 0.061479 -1.0348e-05
19:20473890 C T 0.436490 3.5483e-07
19:20474400 A G 0.138985 8.9963e-06
19:20475058 T C 0.304845 -1.0458e-05
19:20476403 G T 0.667239 1.8639e-05
19:20477792 G A 0.126892 2.5346e-06
19:20477828 A G 0.540558 1.7514e-05
19:20478740 T C 0.044058 -2.5117e-06
19:20480398 A G 0.030095 7.0259e-06
19:20484866 A G 0.837590 -9.6078e-06
19:20484975 T C 0.051823 7.1753e-06
19:20486908 C T 0.311968 -9.1863e-06
19:20487930 A G 0.611560 -1.2817e-05
19:20494856 A G 0.265540 -7.0593e-06
19:20495521 G A 0.251420 -4.7055e-06
19:20499493 G T 0.549432 4.2767e-07
19:20685655 C T 0.068153 -1.1340e-05
19:20722999 G A 0.818164 -1.0102e-05
19:20725868 A G 0.100023 1.7105e-05
19:20728777 C A 0.102535 2.0363e-06
19:20740149 T C 0.470359 -2.6415e-07
19:20753241 G A 0.263058 -2.1346e-05
19:20762601 C T 1.109838 -5.2102e-06
19:20769305 G A 0.060061 -9.3024e-06
19:20769956 T C 1.264292 2.8450e-05
19:20770087 T C 0.261892 -2.1003e-05
19:20789256 A G 1.305209 2.3783e-05
19:20796683 C T 0.185420 -1.7662e-05
19:20798284 C T 1.782411 -2.0432e-06
19:20804513 A G 1.325346 2.1421e-05
19:20804691 C T 1.766847 -1.3996e-06
19:20808143 G T 0.185729 -1.6884e-05
19:20821787 C T 0.722714 -2.1189e-05
19:20822671 T C 0.079311 -4.6803e-06
19:20823585 C T 0.247799 -4.0404e-05
19:20824921 G T 0.021137 -1.0657e-05
19:20828522 G A 0.163950 -1.7804e-05
19:20839841 G A 0.727650 -5.0780e-06
19:20843682 A G 0.028878 -1.4529e-05
19:20848680 C T 0.505520 2.5084e-05
19:20851203 G A 1.976718 1.1423e-05
19:20853996 A G 0.061408 -2.0803e-06
19:20857905 C T 0.578320 3.1997e-05
19:20873090 G A 0.902918 2.2877e-05
19:20873204 G A 1.975712 1.5741e-05
19:20874651 C T 0.572659 2.5618e-05
19:20885931 G A 0.041410 -3.1796e-05
19:20888452 G A 1.903612 -4.0143e-06
19:20891137 C T 0.329640 2.4616e-06
19:20899284 G A 1.035715 -5.8589e-06
19:20899673 A G 0.344977 -1.5304e-05
19:20909853 C A 0.129615 -1.8536e-05
19:20910008 C T 0.225296 3.4046e-06
19:20910795 C T 0.261936 1.2952e-05
19:20915457 T C 1.545226 -2.6236e-05
19:20915998 C G 1.282988 -3.7207e-05
19:20916004 C T 0.562524 4.9245e-06
19:20917782 A G 0.267053 -1.0905e-05
19:20922418 A G 0.422275 3.5521e-06
19:20947168 G A 0.777835 7.4853e-08
19:20957571 T G 0.302268 2.5027e-06
19:20957603 T C 0.047727 -1.5878e-06
19:20957884 C A 0.280611 -2.3449e-05
19:20964071 T C 0.859169 -7.4203e-06
19:20976742 G A 1.344188 -1.8100e-05
19:21008838 G A 1.670306 -1.1243e-06
19:21019670 T G 1.154189 -1.1475e-05
19:21023438 T G 0.186827 -7.3533e-06
19:21040493 A C 0.188558 -1.1678e-05
19:21045381 T C 0.036133 3.6578e-05
19:21049012 T C 0.086519 1.3077e-05
19:21052783 A G 0.053758 3.6597e-05
19:21054492 A G 0.023010 2.3531e-05
19:21057493 C T 0.484162 -1.2817e-07
19:21064770 G T 0.263428 -3.8558e-06
19:21080307 T C 1.669337 -1.3936e-06
19:21081419 T C 0.032285 -5.5240e-06
19:21083526 G C 0.020049 -4.4603e-06
19:21084783 A C 0.210728 -5.2924e-07
19:21085170 A C 0.135837 -1.3294e-05
19:21105097 G A 0.849388 -9.4429e-06
19:21112544 A C 0.099836 1.1046e-05
19:21114806 T C 0.257683 5.3307e-06
19:21115359 G A 0.164759 -7.5224e-06
19:21131850 G C 0.257999 6.6011e-06
19:21155436 G A 0.210364 -3.1849e-06
19:21155558 C T 1.140946 -9.7138e-06
19:21158021 A G 1.712933 -4.7315e-06
19:21160126 C T 1.512003 -3.5037e-05
19:21168754 A C 1.646337 -1.1858e-05
19:21170348 G A 1.175706 6.9651e-06
19:21178242 C T 1.850547 -1.0374e-05
19:21210260 C T 0.157504 3.1999e-05
19:21229821 G A 1.868100 -1.6499e-05
19:21234122 G C 0.179364 9.8975e-06
19:21256196 C T 1.659423 -2.0052e-05
19:21280455 C T 0.028334 8.3635e-07
19:21283183 A C 1.229522 -3.5029e-06
19:21290447 G A 1.659215 -2.0769e-05
19:21297358 A G 1.839430 -1.4855e-05
19:21302820 T C 0.180806 9.0081e-06
19:21311540 T C 0.039387 3.2014e-06
19:21312923 G A 1.769203 5.6513e-06
19:21318383 A G 0.048305 -6.3345e-07
19:21326358 G A 0.253596 -6.5325e-07
19:21327578 C T 0.072158 3.1792e-05
19:21341532 A G 1.656013 -3.0097e-06
19:21343086 C T 1.241139 8.1000e-06
19:21347598 G A 1.911860 -8.3158e-06
19:21384253 T C 1.027318 1.8040e-05
19:21386700 C T 0.060357 2.1873e-05
19:21387192 T C 0.443255 -1.7317e-05
19:21387754 G C 1.468710 1.2758e-05
19:21391164 G A 0.044976 -1.2005e-05
19:21399204 T C 1.462355 1.3542e-05
19:21413137 T C 0.337864 2.2839e-05
19:21419552 G A 0.435259 -1.0304e-05
19:21436738 T C 0.683099 5.6148e-06
19:21438007 T C 0.132766 -3.1617e-05
19:21452793 A G 0.028470 -8.0851e-07
19:21460822 G A 0.046669 -4.5136e-06
19:21461151 G A 0.028395 1.7684e-05
19:21471978 C G 0.028752 -9.0847e-07
19:21472565 T C 1.940761 -1.9408e-05
19:21477379 T C 0.514128 -1.7031e-05
19:21477403 G T 0.453465 -4.8890e-06
19:21477431 C T 0.980794 6.7217e-06
19:21477842 C T 0.022973 -1.7586e-05
19:21489383 G A 0.028565 5.1202e-06
19:21495804 C T 1.489272 -7.9661e-06
19:21517720 A G 0.499716 -1.3767e-05
19:21535707 T G 1.439845 3.2888e-06
19:21539382 T C 0.451248 -3.0658e-06
19:21544571 A G 0.990885 3.7157e-06
19:21555789 T C 0.026440 -1.9875e-05
19:21563958 C T 0.213692 4.8445e-06
19:21575024 A G 1.942832 -1.8372e-05
19:21590555 A G 1.439291 3.5671e-06
19:21610017 G C 0.028786 -4.1017e-06
19:21619651 A G 0.370275 1.8127e-05
19:21647062 A C 0.030568 6.3378e-06
19:21647585 C T 1.068605 1.8527e-05
19:21666210 T C 1.449331 -5.2680e-06
19:21670924 G A 0.398160 -4.1085e-05
19:21676849 T C 0.035776 -1.0537e-05
19:21680184 T C 1.466435 2.4450e-06
19:21696963 C T 0.403936 -4.1844e-05
19:21704845 A G 1.064984 3.4906e-05
19:21705808 A G 0.035630 -9.3761e-06
19:21719213 A G 0.047091 -3.1807e-05
19:21723036 T C 1.055006 3.1619e-05
19:21742793 A G 0.100227 -2.5910e-06
19:21747792 A G 0.039414 -3.0558e-06
19:21752009 G A 1.177586 5.3617e-06
19:21758279 A C 0.057018 -2.6388e-06
19:21764865 T C 0.034175 -7.7302e-06
19:21776332 A C 0.425168 2.4829e-05
19:21780332 A G 0.067636 4.2711e-05
19:21781883 A G 0.641251 6.3961e-06
19:21783615 T C 0.206937 -3.0599e-05
19:21790341 A G 1.146893 -6.2214e-06
19:21792791 T C 0.496697 -1.8445e-05
19:21798441 G A 0.884627 7.8206e-06
19:21809013 T C 1.141824 -5.7902e-06
19:21811332 T C 0.070240 3.7602e-05
19:21811401 T C 0.039027 -2.1843e-05
19:21821785 T C 0.521183 1.5828e-05
19:21826268 T C 1.451109 -7.6294e-06
19:21831014 G T 1.635801 -3.0395e-05
19:21831442 A G 1.418607 2.1511e-06
19:21832930 T C 0.043154 -8.9472e-06
19:21835586 A C 1.506380 -7.4054e-06
19:21842436 T C 0.747903 -3.4963e-05
19:21847694 A C 1.509202 -6.6307e-06
19:21863419 C T 1.328909 4.1039e-06
19:21867281 T C 0.045473 2.9615e-05
19:21873509 C T 0.878640 1.8281e-05
19:21876656 C T 0.075595 2.8247e-05
19:21878980 A G 0.153380 3.5953e-05
19:21907988 T C 0.164242 -5.9135e-06
19:21908053 T C 0.861726 -2.0873e-05
19:21910125 T G 0.022167 1.4566e-06
19:21916979 G A 0.135065 -2.1362e-05
19:21929721 G A 0.177495 2.6450e-05
19:21935009 G A 0.135908 -2.4343e-05
19:21940268 G T 0.032210 2.9583e-06
19:21941366 A G 0.091819 1.6692e-06
19:21948570 C T 0.138573 -1.6034e-05
19:21955380 A G 0.404898 3.3528e-06
19:21957137 T C 0.437132 -2.0309e-05
19:21957871 T G 1.959800 -7.8113e-06
19:21962370 G A 0.040026 -1.6743e-06
19:21963691 T C 0.041219 -8.9388e-06
19:21982409 G A 0.065001 -1.0056e-06
19:22001761 T C 0.027681 1.1119e-06
19:22019133 A G 0.045207 -1.6449e-05
19:22021575 C T 0.048621 -1.9278e-06
19:22025509 A T 0.028742 2.0731e-06
19:22029417 G A 0.111127 -3.8106e-05
19:22029556 T G 0.178977 2.9161e-05
19:22030057 A G 0.727926 2.5503e-06
19:22032658 A G 0.078971 9.6273e-06
19:22034057 A G 0.167584 2.1986e-05
19:22041119 G T 0.402039 -3.5797e-05
19:22045128 C T 0.383259 -9.2297e-06
19:22055253 T C 1.057188 -4.2785e-06
19:22062158 C T 0.386597 -1.4742e-05
19:22062351 C T 0.050464 -4.7675e-06
19:22068858 C T 0.332951 6.0374e-06
19:22069241 T C 0.052058 9.3908e-06
19:22075059 A G 0.371832 2.7339e-05
19:22075704 G T 0.354646 -2.2006e-05
19:22098198 A G 0.024339 5.4941e-06
19:22100319 A G 0.996910 -3.3927e-06
19:22102503 C T 1.583841 -1.2792e-05
19:22106166 T C 0.028960 -7.1788e-06
19:22112089 T C 0.136085 1.9509e-05
19:22114065 T C 0.056869 1.7897e-05
19:22116436 G A 0.040074 8.6536e-06
19:22123840 T C 0.369721 2.1160e-05
19:22130311 C T 1.162563 -1.4097e-05
19:22140211 A G 0.055944 8.0679e-06
19:22158299 A C 1.162274 -8.8149e-06
19:22159020 T C 0.024101 -8.3710e-06
19:22161919 A G 0.052276 7.3471e-06
19:22218800 G A 0.040798 -8.1582e-06
19:22223356 A G 0.073593 -4.7078e-06
19:22228340 T C 0.283593 7.8619e-06
19:22256396 A G 1.122822 5.8760e-06
19:22278121 C T 0.535115 -5.4787e-06
19:22279541 C T 1.150078 3.0965e-06
19:22306448 A C 0.055597 -2.1940e-05
19:22317759 G A 0.675868 2.4670e-05
19:22347554 G A 0.109267 8.6825e-06
19:22360919 T C 0.700149 2.7988e-05
19:22364233 T C 0.295910 -5.2840e-06
19:22377109 A C 0.483815 -4.6865e-06
19:22377487 T C 0.051891 1.1298e-05
19:22377604 T C 0.701196 3.0074e-05
19:22405414 T C 0.077856 -1.2337e-05
19:22407824 C T 0.658750 2.6847e-05
19:22423526 A G 0.051174 -5.3535e-07
19:22425239 G A 0.172609 -8.7639e-06
19:22425589 A G 1.234391 1.8414e-05
19:22425682 C T 0.394410 5.9209e-05
19:22444291 C G 0.060422 -1.8019e-05
19:22445651 T C 0.760041 1.4539e-05
19:22449420 G A 0.319475 2.3987e-06
19:22449958 T C 0.134449 -3.8954e-06
19:22450922 G A 1.579377 -2.4395e-05
19:22462015 T C 0.064039 -3.2463e-05
19:22477395 G A 0.236719 -2.8518e-05
19:22510418 A C 0.077808 -1.7817e-05
19:22511980 T C 0.102389 1.1546e-05
19:22515251 T G 1.065202 1.5825e-05
19:22521619 A G 0.034773 6.9965e-06
19:22529531 A C 0.317105 1.9610e-05
19:22529540 G A 0.109297 1.4284e-05
19:22529868 T C 0.291045 -3.4799e-05
19:22532516 G A 0.056471 -7.8451e-06
19:22539115 C T 1.055954 1.6668e-05
19:22556518 T G 0.102454 7.0448e-06
19:22558770 G A 0.063009 -2.8275e-05
19:22578548 G A 0.056971 -1.1018e-05
19:22587866 T C 0.037816 -1.8466e-05
19:22588578 A G 0.031285 7.3678e-06
19:22600624 T C 0.946613 -1.6833e-05
19:22607800 T G 0.065916 -1.0259e-05
19:22610527 T C 0.082942 -6.9228e-06
19:22613229 C T 1.749355 2.8083e-05
19:22628842 T C 0.385186 -4.5968e-06
19:22633116 A G 0.410294 4.7177e-05
19:22635383 A G 0.813765 3.1770e-05
19:22646085 A G 0.099407 1.5374e-05
19:22647744 G A 0.192872 9.7505e-06
19:22664872 T C 0.269725 1.7847e-05
19:22666958 C T 0.399027 2.3360e-06
19:22671000 G T 0.507896 2.8282e-06
19:22671140 C A 0.052136 2.6257e-05
19:22676305 T C 0.363227 -1.9467e-05
19:22680542 A G 0.094617 -1.1926e-05
19:22686205 C T 0.031547 6.1789e-06
19:22686566 G A 0.246236 2.3254e-05
19:22692436 A G 0.128615 -2.9580e-06
19:22693766 G A 1.111902 -1.1322e-05
19:22695709 A C 0.033257 7.0573e-06
19:22696100 G T 0.097915 -2.1172e-05
19:22696688 T C 0.038530 8.8669e-06
19:22709845 A C 0.528268 2.6315e-05
19:22709951 T G 0.121000 -9.0484e-06
19:22710077 A G 0.157878 2.5738e-06
19:22712746 A G 0.021402 -3.1708e-05
19:22715633 C A 0.276746 1.7025e-05
19:22718095 T C 0.030452 1.7834e-05
19:22729122 G A 0.566965 -2.4911e-05
19:22729318 A C 0.449718 -1.0137e-05
19:22730114 T C 0.694485 4.8089e-06
19:22730500 C T 1.381192 3.7820e-06
19:22730741 C A 0.258346 -1.4340e-05
19:22731058 A G 0.025869 5.6769e-07
19:22740700 T C 0.029915 -5.4768e-06
19:22741675 T C 0.103562 -6.3311e-06
19:22749478 A G 0.074194 -1.3154e-06
19:22750932 G A 0.102202 -2.3204e-06
19:22765256 G A 0.072882 2.4615e-07
19:22772400 A C 0.116111 1.4888e-05
19:22774004 T C 0.151785 2.5507e-05
19:22776235 A G 0.156793 -5.8863e-06
19:22778594 C T 0.028484 -6.2350e-06
19:22783220 A C 0.062173 -3.6598e-06
19:22785453 A G 0.054071 -6.4263e-06
19:22786020 T G 0.274012 8.2693e-06
19:22787875 T C 0.053758 -5.7797e-06
19:22790859 G A 0.379138 7.9538e-06
19:22794881 G A 0.037854 1.0093e-05
19:22795101 C T 0.427276 1.1780e-05
19:22795425 A G 0.110076 5.4256e-06
19:22798508 A G 0.070771 -8.8669e-06
19:22799293 G T 0.471793 8.9696e-06
19:22801465 A G 0.112742 4.8413e-06
19:22809599 A C 0.163321 1.1453e-05
19:22824508 C T 0.058712 1.0299e-05
19:22831067 A G 0.323388 2.7027e-05
19:22862809 C A 0.228162 8.7844e-06
19:22873262 T C 0.226398 1.1085e-05
19:22898319 A C 0.059878 2.8527e-07
19:22907330 A C 0.025794 1.7779e-05
19:22909691 G A 0.044504 5.5497e-06
19:22936708 T C 0.166126 1.1800e-05
19:22942325 C G 0.550526 2.9056e-05
19:22942335 A G 0.166938 1.3733e-05
19:22952111 G A 0.220971 1.2055e-05
19:22968965 C T 0.082799 -2.4649e-05
19:22977282 G C 0.053418 -6.9615e-07
19:22987722 A G 0.058790 -1.9082e-05
19:22993956 A G 0.054669 -1.5041e-06
19:22997307 T C 0.341308 1.7458e-05
19:23007349 A G 0.286670 1.5944e-06
19:23019283 G A 0.069469 -8.8066e-06
19:23024001 C T 0.593303 2.4764e-05
19:23029147 G A 0.294748 1.3352e-05
19:23056535 G A 0.065963 6.1985e-06
19:23065113 T C 0.071760 9.1204e-06
19:23065123 T C 0.301404 2.2053e-05
19:23065177 A G 0.243917 8.8210e-06
19:23079898 G A 0.352235 1.6656e-05
19:23086017 A G 1.633608 -1.7804e-05
19:23089268 A G 0.157575 1.8131e-05
19:23091911 C T 1.548327 -8.3509e-06
19:23092231 A G 0.033376 6.4779e-07
19:23093984 A G 0.098238 2.6106e-05
19:23094266 A G 0.021596 -1.2446e-05
19:23097741 T A 0.043351 -2.8619e-05
19:23114797 A G 0.076564 1.1446e-05
19:23123102 C T 1.957859 1.4955e-05
19:23150326 G A 0.065372 -1.4237e-05
19:23166913 C T 0.285361 2.1977e-05
19:23173631 T C 0.071733 -1.0537e-05
19:23175433 T C 0.046918 -1.9938e-05
19:23199441 A G 0.420782 3.7620e-05
19:23205816 T C 0.037568 5.8307e-07
19:23207354 T G 0.050226 1.1775e-05
19:23228410 C T 0.623983 9.7771e-05
19:23235972 G A 0.043528 7.8263e-06
19:23237309 A G 0.031003 -6.1920e-06
19:23259625 C A 0.495847 3.5899e-05
19:23281024 T C 0.032920 -4.3678e-06
19:23284350 T C 1.304274 -6.3022e-05
19:23353326 A G 1.260729 -3.9293e-05
19:23370420 G A 1.808247 -3.1823e-05
19:23380260 T C 0.251468 -1.7121e-06
19:23388145 G T 1.469437 -9.0194e-06
19:23393286 C T 0.609095 2.4762e-08
19:23395317 G A 0.306620 -9.9404e-07
19:23417651 T C 1.729962 -1.0709e-05
19:23421735 A G 1.119905 -6.7422e-06
19:23430351 G A 0.302037 3.3537e-06
19:23438838 C T 1.113173 -8.3998e-06
19:23443731 T C 0.091867 -2.5513e-05
19:23447373 C G 0.040454 1.9727e-05
19:23456998 T C 0.033536 -1.2442e-05
19:23458931 G T 1.139097 -3.6805e-07
19:23464969 T C 0.508362 -6.5276e-06
19:23465137 G T 0.898430 -1.3168e-05
19:23467962 G A 0.078063 -8.9553e-06
19:23476810 G A 0.033298 -2.0394e-05
19:23476834 C T 0.068544 -8.3430e-06
19:23479490 C G 0.654255 -2.2413e-05
19:23483927 T C 0.367905 -2.3523e-06
19:23489219 G A 0.028055 2.3439e-05
19:23526022 C G 0.094478 -1.9286e-05
19:23528062 T C 0.523596 5.4361e-06
19:23545516 C G 0.117192 2.2736e-05
19:23546049 A C 0.038442 1.7603e-05
19:23555298 T C 0.523688 5.2523e-06
19:23558905 G A 0.025958 -1.8920e-06
19:23567697 C T 0.781201 1.7120e-05
19:23569065 T C 0.436704 6.4861e-06
19:23588441 A T 0.040981 -1.7270e-05
19:23599638 G C 0.023377 1.1484e-05
19:23611747 T C 0.121601 1.8961e-05
19:23620632 C T 0.406972 -5.3869e-06
19:23622615 C T 0.528213 6.6306e-06
19:23625662 T G 0.252641 1.2935e-06
19:23625939 T C 0.029272 1.0621e-05
19:23633079 C T 0.408016 1.6849e-06
19:23642611 T C 0.061272 1.1299e-05
19:23646411 A G 0.782530 7.1903e-06
19:23647039 A G 0.099754 1.0282e-05
19:23647079 C T 0.031867 -2.9957e-05
19:23647327 T C 0.026991 3.6269e-06
19:23656542 T C 0.114856 1.7211e-06
19:23666679 G A 0.220631 2.5959e-05
19:23669376 A G 0.040641 -3.1542e-06
19:23703174 G A 0.055798 -3.4523e-05
19:23703329 A G 0.063791 3.9759e-06
19:23704463 G A 0.854845 -6.8638e-06
19:23705539 C T 1.901664 -3.7372e-06
19:23705776 A C 1.431142 -2.3321e-05
19:23711555 C T 0.069465 1.7639e-05
19:23712588 G A 0.304441 -3.6491e-05
19:23727470 A G 0.693047 7.1018e-06
19:23728457 A G 0.020396 -1.2516e-05
19:23730219 T C 0.047006 4.6411e-06
19:23730930 A G 0.042943 8.6908e-06
19:23749873 C T 0.058089 7.2722e-06
19:23753052 G A 0.545383 -1.9982e-05
19:23754225 C A 0.199015 -2.3799e-05
19:23760685 T C 0.056668 4.1063e-06
19:23763379 T G 0.905706 -1.3332e-05
19:23763992 T C 0.116492 3.2374e-05
19:23787727 A G 0.901779 -1.5457e-05
19:23792931 A G 0.085750 -6.6992e-06
19:23804126 G T 0.079651 1.1355e-05
19:23838240 C T 0.057743 1.0881e-05
19:23842818 T C 0.041614 1.9232e-05
19:23842939 G A 0.569423 -6.0262e-06
19:23853324 T C 1.836010 -1.8530e-05
19:23868654 A G 0.028076 2.5200e-05
19:23884680 T C 0.353476 5.5174e-06
19:23899814 T C 0.114105 -2.5205e-05
19:23910097 A G 0.087542 -1.3539e-06
19:23920778 T C 0.040641 -8.5757e-06
19:23934998 C T 1.150401 -5.7861e-06
19:23944559 G C 0.036548 7.3795e-06
19:23958819 T C 0.089069 -1.9742e-06
19:23969121 A G 0.163130 2.3529e-05
19:23995568 T C 0.057916 1.0291e-05
19:24000793 C G 0.046527 -4.5842e-06
19:24001773 A G 0.694557 -1.1177e-05
19:24006227 C T 1.968538 1.9028e-05
19:24021327 A G 0.350066 -3.2358e-05
19:24024887 C T 1.067605 -7.5285e-06
19:24041525 A G 0.029031 2.9546e-05
19:24047360 A C 0.777961 3.2240e-07
19:24053751 T C 0.290358 -1.0365e-05
19:24054026 A T 0.043817 3.0352e-05
19:24055104 C T 0.236985 2.9494e-05
19:24057266 A G 0.110168 -3.8925e-05
19:24067865 T C 0.099523 -8.2460e-06
19:24070498 C A 0.039972 -1.1633e-05
19:24070778 A G 0.251512 3.6994e-05
19:24072882 G A 0.043674 3.2989e-06
19:24079510 A G 1.966889 9.0353e-06
19:24125287 A G 1.798081 2.3274e-05
19:24127624 G T 0.052214 -1.5579e-05
19:24139767 T C 0.020487 4.0540e-06
19:24149545 T C 1.529288 3.0360e-05
19:24149908 G T 0.111382 -5.7819e-06
19:24160329 G A 0.457052 7.3166e-06
19:24161870 G T 0.035151 -1.0397e-05
19:24164206 C T 0.033566 -2.3676e-05
19:24166081 G A 0.051796 2.4453e-05
19:24169805 G C 0.032241 2.4907e-05
19:24179959 T A 0.046051 -2.1667e-06
19:24186208 A G 0.205577 -3.4476e-06
19:24217122 C T 0.097568 -4.8111e-06
19:24217139 T C 0.058593 -4.9631e-05
19:24233294 C T 0.058361 -3.8056e-06
19:24236645 T C 0.363009 2.4064e-06
19:24240656 G A 0.125168 -2.6798e-05
19:24240905 T C 0.323667 1.3753e-05
19:24248288 A G 0.052959 -1.4803e-05
19:24253557 G A 0.307266 2.3516e-05
19:24255870 T G 0.148378 7.9880e-06
19:24262325 C T 0.047196 -1.4092e-05
19:24305439 T C 0.202687 -5.4697e-06
19:24322381 C T 0.023088 -1.4685e-05
19:24330167 T C 0.115747 -7.0116e-06
19:24339807 G A 0.042845 -7.6154e-06
19:24340241 A G 0.104483 -1.5862e-05
19:24345778 C T 0.041009 1.6282e-05
19:24356598 A G 0.068534 4.2476e-05
19:24362331 A G 0.054339 -5.6381e-06
19:24364901 T C 0.084112 -1.9210e-05
19:24364970 G C 0.033220 8.2740e-06
19:24368053 G A 0.849990 8.3739e-06
19:24369562 C A 0.414676 4.3291e-06
19:24371555 A T 0.032132 -1.4561e-05
19:24371875 T G 0.035926 -9.1878e-06
19:24373539 T G 0.261331 4.4899e-05
19:24373829 A G 0.072831 -1.1198e-05
19:24375177 A T 0.324812 1.3093e-05
19:24375888 G T 1.660966 -1.1159e-05
19:24422173 C G 0.111113 -1.5516e-05
19:24424589 T C 0.112126 -2.2594e-05
19:24424905 C T 0.029799 2.5293e-05
19:24438442 A G 0.279465 -1.2125e-05
19:24451636 C T 0.532042 -2.5525e-05
19:24452081 A C 0.041927 1.0609e-05
19:24455949 T G 0.041984 9.1502e-06
19:24460170 A G 0.027199 3.1128e-06
19:24475700 T G 0.032801 -7.2650e-06
19:24489990 A G 0.032818 6.9924e-06
19:24490299 A G 0.089116 -2.1872e-05
19:24497789 T C 0.055675 1.2467e-05
19:24503985 A C 0.055111 -8.3038e-06
19:24505670 A C 0.022633 -3.8454e-06
19:24506468 T C 0.110450 -2.0852e-05
19:24508765 T C 0.054088 -1.6462e-05
19:27751259 A G 0.022378 -5.1275e-06
19:27764782 G C 0.044252 2.0420e-05
19:27775514 T G 0.111334 -2.0053e-05
19:27815701 C A 0.850044 3.2738e-06
19:27902897 T C 0.022973 -6.7755e-06
19:27916659 G T 1.666328 -3.6359e-05
19:27925741 A G 0.021619 -3.8178e-06
19:27951768 G A 0.415975 -2.7823e-05
19:27957925 G A 0.114016 2.4370e-05
19:27980320 T C 0.061125 -4.9286e-06
19:27982892 G A 0.437829 -4.4274e-05
19:27991717 T C 0.059636 -4.0141e-05
19:27995663 C T 0.121581 3.5953e-05
19:27995745 A G 0.282688 -1.2112e-05
19:28001564 G T 0.420028 -3.2413e-05
19:28016499 G C 0.054900 -3.4719e-07
19:28016953 T C 0.022371 -6.6652e-06
19:28019803 G C 0.066603 4.2137e-06
19:28028452 C T 0.030432 2.1617e-05
19:28040672 A C 0.113829 -7.4803e-05
19:28041084 A G 0.113030 -3.7672e-06
19:28048684 A C 0.330497 4.5750e-06
19:28068991 T C 0.093441 -1.6042e-05
19:28070483 C T 0.062815 -3.3535e-06
19:28070846 A G 0.467397 -3.5035e-05
19:28073564 A G 0.036477 -8.5845e-06
19:28077014 C T 0.177705 3.5344e-07
19:28118617 T C 1.776717 -2.5070e-05
19:28127084 A C 0.042233 4.1420e-06
19:28141550 A G 0.054125 -1.2378e-05
19:28151265 T C 0.112803 2.3865e-05
19:28165125 T C 0.029935 1.0692e-05
19:28168589 G A 1.069921 -2.6376e-06
19:28182937 C T 1.821761 3.2030e-05
19:28209961 T C 0.046391 1.5652e-05
19:28211945 A G 0.286649 -1.5618e-05
19:28225540 T C 0.060449 -4.1405e-05
19:28228748 G A 1.580877 3.9664e-05
19:28230529 A G 0.051324 8.5331e-06
19:28233061 A G 0.104395 1.7958e-05
19:28243145 T G 0.111042 -2.1090e-05
19:28248720 G A 1.690606 1.5893e-05
19:28254459 A G 0.049308 -9.2709e-06
19:28257867 C T 1.976878 6.6010e-06
19:28258323 A G 0.321644 -1.8543e-05
19:28276821 T C 0.047543 3.3048e-06
19:28292429 A G 0.069523 -5.1192e-06
19:28295716 G T 0.042814 -5.5243e-06
19:28296631 G A 1.652586 1.9023e-05
19:28303250 A G 0.421112 6.5979e-06
19:28324767 A C 0.439706 -2.1599e-05
19:28332962 A G 0.087199 1.2653e-06
19:28334171 A G 1.519326 1.9201e-05
19:28336804 C A 0.053741 -1.0491e-05
19:28342243 G A 1.977163 7.6676e-06
19:28370633 A G 0.048855 9.7623e-06
19:28381105 A C 0.200209 -2.2481e-05
19:28386094 T C 1.867036 2.7411e-05
19:28398984 C T 0.756274 3.4203e-06
19:28401593 A G 0.046418 1.3368e-05
19:28402233 A G 0.072015 4.1396e-06
19:28404607 C A 0.093584 1.3224e-05
19:28407608 T C 0.030901 9.1489e-06
19:28411824 C T 0.078604 -5.1197e-06
19:28412458 G A 0.239297 5.9675e-06
19:28414634 G C 0.362367 2.4702e-06
19:28424869 G C 0.396175 -4.0272e-05
19:28451242 C T 1.151085 -2.4867e-06
19:28451369 T C 1.131838 4.8197e-05
19:28454294 G C 0.044405 5.1069e-05
19:28457604 A C 0.050885 -1.6064e-05
19:28460549 G A 0.248639 1.5736e-06
19:28463783 A G 0.121989 2.0245e-05
19:28465772 C T 0.035525 -1.2787e-05
19:28466735 A G 1.219867 3.0166e-05
19:28471934 C T 0.022133 -3.0272e-06
19:28473282 G A 0.356176 2.2192e-06
19:28481413 A G 1.802192 -6.4443e-06
19:28490006 T C 0.037123 1.0483e-05
19:28492811 T C 0.152213 -3.1436e-05
19:28493032 T C 0.021925 1.5995e-05
19:28496053 G A 0.346789 -2.8184e-05
19:28501323 T C 1.412548 -2.8261e-05
19:28502329 T C 1.050375 -5.1253e-06
19:28517625 A G 0.116039 2.5193e-06
19:28524691 T C 0.356043 1.9137e-05
19:28529700 T C 0.028970 8.4040e-06
19:28531621 A G 0.140341 3.3279e-06
19:28532239 C T 0.137870 1.9871e-06
19:28537639 G T 0.039741 6.7212e-06
19:28538863 A G 0.050790 8.4141e-06
19:28550010 C T 1.030337 -9.3840e-06
19:28554581 T C 0.119409 1.8325e-05
19:28566063 C T 0.858805 2.1133e-05
19:28571149 T C 0.157126 -5.3809e-06
19:28576562 C T 0.022435 -5.9429e-07
19:28585824 A G 0.043623 -1.6592e-05
19:28586861 T C 0.698653 6.6893e-06
19:28587534 G A 0.277551 3.8434e-05
19:28597399 A G 0.075272 1.2334e-05
19:28608226 C T 0.446951 1.8074e-06
19:28613100 C T 0.156762 -4.0955e-06
19:28626726 C T 0.277558 1.9786e-05
19:28635580 T C 0.142449 -4.9768e-05
19:28636232 C T 0.820275 5.4246e-06
19:28636412 T C 0.039894 -2.1041e-05
19:28637480 T C 1.638051 -2.8945e-06
19:28637578 C T 0.431811 -2.4749e-05
19:28638041 T C 0.041896 4.1727e-05
19:28638670 A G 0.035593 1.9551e-05
19:28639253 A G 0.025145 -8.4348e-07
19:28640442 A G 0.067133 3.1612e-06
19:28640799 T G 0.031241 -5.5423e-06
19:28641137 A G 0.145023 -1.9493e-05
19:28641647 G C 0.760676 -7.2463e-06
19:28642296 G A 0.030755 -4.3358e-06
19:28644659 T C 0.701734 -3.9414e-07
19:28647940 A G 0.121768 -1.9836e-05
19:28651771 A G 0.048447 -5.8101e-06
19:28652149 A G 0.047866 -2.0240e-05
19:28654939 G A 1.073185 2.5058e-06
19:28675899 T C 1.741933 1.9320e-05
19:28684431 C A 1.774432 8.9575e-06
19:28689127 C T 0.044439 -1.6561e-05
19:28700623 T C 1.816002 7.2618e-06
19:28706198 G A 0.437901 -9.9491e-06
19:28713777 C T 0.027290 4.7379e-06
19:28718178 A C 0.508862 -1.0592e-06
19:28719141 T C 0.112568 -6.8426e-06
19:28721326 C G 0.052935 1.6798e-05
19:28721782 G A 0.057083 5.2702e-06
19:28723140 C T 0.860940 -5.8683e-07
19:28735650 C T 0.045649 2.3096e-07
19:28743692 A G 0.062961 3.8628e-05
19:28752366 G A 0.334420 -2.9111e-05
19:28754354 A G 0.031030 -3.9969e-06
19:28757910 G A 1.454512 -1.2328e-05
19:28758493 G T 0.052616 8.1335e-06
19:28778454 C T 0.989015 7.8451e-07
19:28782862 T C 0.666389 1.4467e-05
19:28795748 A G 0.040934 1.5412e-05
19:28796676 T G 0.185620 -8.9158e-07
19:28805909 G A 0.317897 -7.9914e-06
19:28807469 G A 0.240486 1.6382e-05
19:28813329 A G 0.082007 -1.0236e-05
19:28815146 T C 0.077489 -3.2569e-05
19:28825495 G A 1.001955 3.7231e-06
19:28830897 T C 0.023391 7.9017e-06
19:28837785 T C 1.560617 -2.2860e-05
19:28840011 G A 0.860954 -8.8438e-06
19:28843848 A G 0.060517 2.0895e-05
19:28847002 C T 0.701876 -1.1411e-05
19:28854341 G A 0.338847 -3.3614e-05
19:28858235 T C 0.025237 8.6769e-06
19:28858360 T C 0.027868 -1.2534e-05
19:28865562 G A 0.048090 3.8788e-06
19:28872257 T G 0.095447 -3.3472e-06
19:28875236 A G 1.484584 -2.0025e-05
19:28877503 A G 0.025346 1.4406e-05
19:28878692 A G 0.030309 6.8156e-06
19:28891967 T C 0.093298 -5.2782e-06
19:28895255 C T 1.541537 -3.7295e-05
19:28896805 C T 0.101084 3.2384e-05
19:28903474 G A 0.661799 -1.2783e-05
19:28905043 G A 0.071723 -2.2947e-05
19:28906836 C T 0.743752 -2.2953e-05
19:28908521 T C 0.069200 7.3020e-06
19:28914248 T C 1.548062 -2.4360e-05
19:28914675 T G 1.825956 1.7222e-06
19:28914861 A G 0.037656 -6.2103e-06
19:28916284 G A 0.035804 -3.6249e-05
19:28916594 G A 0.091394 4.6393e-06
19:28917565 G A 1.148055 3.1115e-05
19:28919302 A G 0.045374 3.4295e-06
19:28920973 G T 0.117593 6.0415e-06
19:28930300 T G 0.039305 8.0842e-09
19:28930615 G T 0.073083 1.6417e-05
19:28934684 T C 0.039322 -1.1187e-05
19:28935319 C A 0.163402 -2.1369e-05
19:28937303 C T 0.161624 1.4113e-05
19:28937905 A G 0.749426 -8.4104e-06
19:28949901 T C 0.085359 -1.6139e-05
19:28951414 T C 1.550996 -1.6281e-05
19:28957736 C T 0.058701 1.2917e-05
19:28960903 T C 0.950196 -1.7220e-05
19:28974774 C T 1.704525 -3.9063e-05
19:28979951 G A 0.260882 -5.5636e-06
19:28984457 A G 0.020253 1.8997e-05
19:28985846 G C 0.041318 -1.4608e-05
19:28993359 T C 0.833857 -4.1092e-05
19:28993537 C A 0.047887 2.4232e-05
19:28995008 T C 0.035300 1.7060e-05
19:28995669 C T 0.102338 -3.5620e-06
19:28996386 T C 0.034083 1.5592e-05
19:29003064 G A 0.647928 8.3635e-06
19:29003067 C T 0.274774 -3.2758e-05
19:29012523 A G 0.104364 -1.1033e-05
19:29025886 C A 0.031880 -4.7918e-06
19:29034950 C A 1.824188 -3.1902e-05
19:29040045 T C 0.561657 1.5768e-05
19:29044574 C A 0.041801 -3.6056e-05
19:29048925 G A 1.818361 -1.1642e-05
19:29058117 G A 0.027226 -9.7653e-06
19:29065673 C T 0.126599 1.7040e-05
19:29082698 T G 0.549918 1.5630e-05
19:29098275 C T 0.041311 -9.0989e-06
19:29098332 A G 0.040720 -9.6736e-06
19:29099106 T G 0.041369 -5.7208e-06
19:29107018 C T 0.332727 -4.0968e-05
19:29108704 C T 0.069557 2.5198e-05
19:29119554 G T 0.929981 -1.2245e-05
19:29131218 T C 0.046163 1.2843e-05
19:29137209 C T 1.370751 -3.8916e-05
19:29142119 A G 0.026138 1.2603e-05
19:29150490 A G 0.906824 -1.4541e-05
19:29154853 T C 0.051657 -1.8547e-05
19:29176742 C A 0.075775 3.3387e-05
19:29191959 A G 0.121173 -1.0581e-05
19:29195101 C T 0.080307 -1.7890e-06
19:29198305 C G 0.045639 -5.3408e-06
19:29200002 A G 0.589301 -4.9230e-05
19:29214739 T C 0.333322 -5.1213e-05
19:29218970 C T 0.832202 -1.7254e-05
19:29222661 A G 0.870436 -5.6256e-06
19:29226742 G T 0.557846 -6.0345e-05
19:29228056 A G 0.423370 -2.3572e-05
19:29228263 T C 1.846389 -1.2913e-05
19:29235703 C T 0.806693 1.0628e-06
19:29245208 G T 1.241275 -1.9428e-05
19:29247283 T C 0.209429 2.1849e-06
19:29258200 T C 0.020627 -5.2963e-06
19:29274694 T C 0.211925 -3.8602e-05
19:29282022 C A 0.076608 2.1834e-05
19:29292188 A C 0.110511 1.7107e-05
19:29302701 C T 1.504646 1.0964e-06
19:29312485 G A 1.319519 -5.9416e-06
19:29315486 A G 0.124372 1.7441e-06
19:29317054 C T 1.323180 -1.3073e-05
19:29317172 G T 0.027749 9.3578e-06
19:29320726 C A 0.025199 1.2929e-06
19:29322264 C T 0.458442 5.6706e-06
19:29325498 A G 0.041784 2.2801e-05
19:29325795 G A 0.035249 1.6180e-05
19:29331929 T C 0.092013 8.3020e-06
19:29335032 T C 0.103055 -2.3058e-05
19:29335480 A G 0.126470 3.3567e-06
19:29336664 T C 0.289440 2.1016e-06
19:29344527 T C 0.044779 3.1877e-06
19:29347340 T C 0.020467 1.0118e-05
19:29352675 C A 0.032648 4.6146e-06
19:29357319 C A 0.021364 6.6197e-06
19:29361872 C T 0.031013 -1.7799e-05
19:29362764 G A 0.057807 8.1521e-07
19:29368930 C T 0.938337 -2.8670e-05
19:29371557 C A 1.571571 -3.4553e-05
19:29373446 G A 0.024601 -6.7421e-06
19:29374599 A C 0.374416 5.4512e-06
19:29377814 A G 1.811024 -4.2185e-05
19:29378120 C A 0.096208 -3.1128e-05
19:29382942 G A 0.133055 1.1216e-05
19:29384049 C A 0.149320 -1.3155e-05
19:29384112 T C 0.998541 -1.7879e-05
19:29392454 T G 0.281832 -1.0945e-05
19:29395781 A G 0.026587 -1.9494e-05
19:29396344 T C 0.999058 5.1605e-05
19:29398494 A G 0.194436 2.1959e-05
19:29401976 C T 0.026495 1.3827e-05
19:29402035 G A 1.282750 3.4766e-05
19:29405089 T G 0.028310 -8.2060e-06
19:29409510 C T 1.261477 4.2221e-05
19:29415548 A G 0.713854 4.5770e-05
19:29417330 T C 0.186966 5.9556e-06
19:29420446 T G 1.410984 5.8493e-05
19:29423609 A G 1.412392 5.5130e-05
19:29447925 G T 0.038911 -1.0886e-05
19:29453299 G A 0.229971 3.7920e-05
19:29463254 T G 0.102100 -6.5066e-06
19:29475815 C T 0.052415 2.0730e-05
19:29477912 A G 0.029242 -1.3588e-05
19:29480853 G A 1.670098 -1.1148e-05
19:29481855 T C 0.033050 2.8958e-06
19:29483103 A G 0.052517 -2.1629e-06
19:29486865 A G 0.348196 -9.7236e-07
19:29488446 G T 0.352912 5.6840e-07
19:29490697 G A 1.933051 -1.0538e-05
19:29494686 T C 0.074538 8.2887e-06
19:29496714 C T 0.739390 2.4911e-05
19:29501786 A G 1.571044 -2.9589e-05
19:29504552 T C 1.429092 -1.8170e-05
19:29505798 C T 1.702601 -1.4063e-05
19:29508489 A G 1.126399 -2.1263e-05
19:29515771 C T 0.396256 -3.0146e-05
19:29518869 C T 0.582172 -9.7755e-06
19:29521294 A G 0.043372 -7.8989e-06
19:29525308 G A 0.140035 -2.6919e-05
19:29527839 A G 0.557727 2.1414e-05
19:29531195 A G 0.032720 -2.4657e-08
19:29537189 T C 0.024397 -1.0166e-06
19:29541459 A C 0.113585 1.7688e-05
19:29545730 T C 0.206169 -4.1835e-05
19:29556972 C T 0.246355 -4.0924e-06
19:29562733 C T 0.081399 1.7860e-05
19:29568915 T C 0.105425 -1.5130e-05
19:29572039 G A 0.565979 3.3289e-05
19:29574837 T C 0.171004 1.0473e-05
19:29575619 T C 0.245624 -5.6608e-06
19:29579153 T G 0.148705 1.4704e-05
19:29583826 T C 0.987659 1.6782e-05
19:29589082 A G 0.065103 -1.7261e-07
19:29590888 T C 0.064355 -1.0437e-06
19:29594192 T C 0.049563 -1.0638e-05
19:29594621 T G 0.029337 -1.2334e-06
19:29603139 T C 0.041318 -1.9219e-05
19:29604802 T C 0.093682 2.2292e-05
19:29606361 G A 0.671924 -3.9792e-05
19:29611377 T C 0.558006 -4.1258e-05
19:29619409 G T 1.397415 -2.7439e-05
19:29620129 C T 0.108794 1.1520e-06
19:29634981 A G 0.045360 9.4340e-06
19:29635128 G A 0.112208 -1.2910e-05
19:29635277 T G 0.604543 1.2602e-05
19:29639464 G A 0.052061 1.0452e-05
19:29643858 G A 0.701363 -5.8264e-05
19:29654388 T C 0.072926 -2.5605e-05
19:29659141 C A 0.086033 7.5329e-05
19:29673890 G T 1.905162 -1.9551e-05
19:29675112 A G 0.247663 6.3838e-06
19:29676514 A C 0.252005 1.1103e-05
19:29677766 T C 0.136360 -1.1406e-05
19:29680838 T C 1.149847 -2.0468e-05
19:29681344 C T 0.077788 1.0700e-05
19:29682785 C A 0.289281 -5.9356e-06
19:29693858 A G 0.146237 -1.9957e-06
19:29695371 T C 0.760197 8.1356e-06
19:29706319 C T 1.838437 4.8919e-06
19:29707067 C A 0.021732 1.4294e-05
19:29708421 C G 0.052313 1.1087e-05
19:29731293 A C 0.045534 1.3553e-05
19:29731610 G A 0.171844 6.7871e-06
19:29736342 A G 0.520805 4.0161e-05
19:29738641 T C 1.316265 1.5392e-05
19:29749444 C T 0.586004 -1.6939e-05
19:29751114 A G 0.523318 3.6019e-05
19:29755884 T C 0.473534 2.0860e-05
19:29756330 T C 0.056410 -1.1133e-05
19:29759765 T G 1.919264 5.2953e-06
19:29761474 G A 0.046091 3.6267e-05
19:29774048 T C 0.044823 3.2652e-05
19:29775039 C A 0.022038 1.7368e-05
19:29777240 C A 0.022690 -3.0146e-06
19:29777327 G T 0.962415 2.6577e-05
19:29781502 A G 0.699255 1.9884e-05
19:29787392 A G 0.025910 -1.1506e-05
19:29789395 T C 0.057124 7.6113e-06
19:29789727 G A 0.746156 2.2530e-05
19:29793077 A G 1.734079 1.7823e-05
19:29800978 T C 0.088661 2.0665e-05
19:29802929 T C 0.028779 1.3684e-05
19:29812294 T C 0.833086 -1.7112e-05
19:29820529 G A 0.841092 -1.7775e-05
19:29828675 A G 0.051286 8.7327e-06
19:29851078 C A 0.848766 -2.0257e-05
19:29854071 T C 0.429054 -1.1870e-05
19:29864112 T C 0.322721 6.8149e-06
19:29873748 A G 0.940289 -2.3510e-05
19:29876248 C T 0.097939 -1.3837e-05
19:29877326 G C 0.035362 -1.0253e-05
19:29880707 A G 0.926778 -2.1666e-05
19:29886029 C T 0.515858 2.4083e-05
19:29889598 C T 0.132379 -1.9863e-05
19:29890018 G A 0.631636 2.4853e-06
19:29891053 G A 0.030537 6.7451e-06
19:29894462 C T 0.031204 4.2898e-06
19:29898144 T C 0.241204 -2.6476e-05
19:29898561 A G 0.377945 1.4401e-05
19:29903677 A G 0.354710 2.2485e-05
19:29904601 A G 0.050195 1.2681e-05
19:29907437 T C 0.116441 3.1092e-06
19:29912529 A G 0.178416 5.8628e-06
19:29916920 C A 0.224674 1.0300e-05
19:29918517 A G 1.096929 -2.9088e-05
19:29918577 A G 0.077893 2.3105e-05
19:29921071 A G 0.173408 -1.8154e-05
19:29922219 A G 0.072916 -1.9923e-05
19:29923487 A G 0.036137 4.2592e-06
19:29925167 A G 0.934547 -4.4035e-05
19:29926643 A G 0.448780 -3.4882e-07
19:29928415 T C 0.081786 -1.5078e-05
19:29928712 T C 0.866666 -4.1124e-06
19:29931900 C A 0.044378 -8.9356e-06
19:29934907 A G 0.021987 -2.7942e-05
19:29937228 C T 0.147287 1.0425e-05
19:29937281 T C 0.044810 -7.0079e-06
19:29939913 C T 0.043963 -6.3305e-06
19:29941731 A G 0.207818 -4.7137e-05
19:29945801 G A 0.866996 -7.9217e-05
19:29947251 T C 0.429744 -3.1320e-05
19:29949075 T G 0.122268 1.7145e-05
19:29956972 C T 0.388824 -1.3336e-05
19:29968837 T C 0.211153 -5.2301e-05
19:29971517 A G 1.601867 -6.5076e-05
19:29981460 A G 0.226833 -1.8507e-06
19:29982870 T G 0.058664 1.1936e-05
19:29983973 T C 1.435374 -3.6939e-05
19:29987471 T C 0.462525 -5.3396e-06
19:29989095 A G 0.792978 6.8226e-07
19:29989468 T C 0.037616 -1.7127e-05
19:29994722 T G 0.237597 -1.8155e-07
19:29997906 A G 0.037344 9.7887e-06
19:29998668 A G 0.025267 -1.5665e-05
19:30012512 A G 0.268610 2.2735e-06
19:30015157 A G 0.756889 5.5379e-05
19:30016450 A G 0.065770 -2.7902e-06
19:30018049 T C 0.081698 1.1275e-05
19:30018733 T C 0.119143 -6.4135e-06
19:30020187 G C 0.510653 -2.0965e-05
19:30020752 T C 0.048206 -1.3267e-06
19:30024323 A G 0.047720 -3.8841e-06
19:30029436 T C 0.119980 -9.0002e-06
19:30030552 A G 0.254936 1.1979e-05
19:30030578 A G 0.943764 -2.2375e-05
19:30038888 C T 0.220383 -3.7789e-06
19:30041392 C T 0.039856 1.3219e-05
19:30041553 A G 1.086005 1.4030e-05
19:30042328 G C 0.125878 -1.4868e-05
19:30043138 T C 0.049437 8.0440e-06
19:30046175 T C 0.068438 -3.6905e-06
19:30050566 G T 0.251430 -1.3693e-05
19:30053198 T C 0.143615 -2.1737e-06
19:30053798 C A 0.386135 2.1197e-05
19:30054067 C G 0.739108 1.6454e-06
19:30054617 C T 0.022449 -1.1953e-06
19:30055611 A G 0.031829 5.5852e-06
19:30056335 A G 0.727633 -4.1983e-06
19:30058810 C T 1.350559 6.1333e-06
19:30063414 T C 0.050749 -6.1625e-06
19:30064955 G A 0.537291 1.4530e-05
19:30067853 G A 0.542003 2.4573e-05
19:30069369 A G 0.049206 1.0215e-05
19:30071288 A G 0.032132 -6.0727e-06
19:30071417 G A 0.708050 6.7650e-06
19:30072420 T C 1.280972 2.9909e-05
19:30077328 T C 0.072906 -2.8913e-05
19:30077596 A G 0.709370 8.6246e-06
19:30079604 T C 0.748967 -3.4565e-05
19:30079779 C A 0.064515 -1.4395e-05
19:30083910 G A 0.089317 -1.8109e-05
19:30086896 A G 0.029619 1.7871e-05
19:30088059 C A 0.937396 1.5078e-06
19:30088293 G A 1.030850 1.3189e-05
19:30091937 T C 0.034440 2.6582e-05
19:30094586 T G 1.673008 2.1532e-05
19:30096708 A G 0.152662 2.7708e-05
19:30100689 C G 0.110600 -9.5758e-06
19:30101339 A G 0.027148 1.4069e-05
19:30103548 G T 0.553916 2.2244e-06
19:30104294 T C 0.756107 6.4336e-06
19:30104871 T G 0.057114 -1.2394e-05
19:30105969 G T 0.795820 3.2496e-06
19:30106275 A G 0.046299 -1.7137e-05
19:30111656 C T 1.143819 1.2717e-05
19:30116022 G A 0.437074 2.1750e-05
19:30117442 G A 1.289835 6.3003e-05
19:30122903 C T 0.844462 1.9137e-05
19:30131336 G C 0.049059 1.2119e-05
19:30136923 T C 0.046962 8.7369e-06
19:30137035 G A 1.785458 1.3635e-05
19:30137261 C T 0.185763 1.0806e-05
19:30138140 T C 1.008476 1.3320e-05
19:30148025 G A 0.043021 -1.4602e-05
19:30154437 G A 1.452554 -5.6284e-06
19:30155027 G C 1.009757 -3.0968e-06
19:30159275 C T 1.929586 -4.5977e-06
19:30159984 A G 0.058905 5.5760e-06
19:30160756 G A 0.028477 1.3695e-05
19:30162495 G T 0.444224 -1.7125e-06
19:30163565 A G 0.094872 5.1935e-06
19:30164574 A G 0.465514 -8.0081e-06
19:30170065 T C 0.086369 -1.0855e-06
19:30171093 T G 0.262024 1.1989e-06
19:30171271 G T 0.779790 -6.0391e-07
19:30182948 A G 0.115380 -3.8277e-06
19:30183330 C T 1.532059 1.0686e-05
19:30193721 A G 1.520397 7.4607e-06
19:30197380 C T 0.302812 -1.0170e-06
19:30198465 G A 0.694529 5.1756e-06
19:30199851 T C 0.146954 -8.6723e-06
19:30201323 A G 0.495987 8.3006e-06
19:30204176 C T 0.162665 -2.2262e-05
19:30205448 T C 0.314331 -2.4043e-05
19:30215181 C T 0.077764 2.7455e-06
19:30217150 C T 1.898386 -1.5144e-05
19:30219615 T C 0.258278 -5.5781e-06
19:30221454 C T 0.087151 -1.2196e-05
19:30226476 C T 0.762281 2.3008e-05
19:30228198 T C 0.049920 3.7074e-06
19:30230249 G A 0.496357 -1.1809e-05
19:30230345 A G 0.123543 -5.0810e-06
19:30231754 C T 1.308867 6.3879e-07
19:30232105 C T 0.728307 1.4873e-05
19:30240345 T C 0.053962 4.2220e-06
19:30241422 G A 1.476189 2.8945e-08
19:30241475 C T 0.626346 -8.1027e-06
19:30244353 T C 0.063801 8.5438e-06
19:30255068 C T 1.146240 7.9593e-06
19:30258569 A G 0.138873 3.1036e-05
19:30260113 C T 0.081582 -6.3153e-06
19:30265614 G A 0.084863 6.3619e-06
19:30274623 A G 0.525517 -6.9771e-05
19:30280567 T C 0.214070 9.9936e-06
19:30295633 A G 0.465228 -5.9720e-06
19:30296853 C T 0.659525 3.3248e-05
19:30304018 T G 0.035198 9.8593e-06
19:30304385 C T 0.036735 2.7359e-06
19:30304483 C T 0.805809 5.8844e-06
19:30304789 G T 0.040033 1.9708e-05
19:30308385 C T 0.082884 2.5066e-05
19:30325913 T C 0.039261 -3.7353e-06
19:30326771 C G 0.103242 9.2421e-06
19:30328851 T C 0.441436 -8.1794e-07
19:30336837 T C 0.360181 -1.9940e-05
19:30337127 C A 0.884457 3.4160e-05
19:30339093 A G 0.078560 -2.6364e-06
19:30339765 A G 0.039078 -2.2716e-05
19:30349522 G C 1.908358 -5.1443e-07
19:30350819 T C 0.051779 -2.2745e-05
19:30352791 C T 0.117029 -9.8094e-06
19:30355448 A G 0.059555 -4.5830e-05
19:30356181 T C 1.930157 1.0220e-05
19:30360116 T C 0.338966 -2.4706e-05
19:30365074 A C 0.568940 4.3028e-05
19:30366802 A C 1.216541 -2.5257e-05
19:30368922 G T 0.048709 -1.5636e-05
19:30370370 T C 1.087321 -1.8772e-05
19:30372395 T C 0.127701 -1.1670e-06
19:30376718 G T 1.538916 -2.9643e-05
19:30378420 C G 0.596285 2.1976e-05
19:30378554 G A 0.831365 -1.0992e-05
19:30378841 T G 1.123410 -1.4878e-05
19:30378942 G T 0.111994 -2.9831e-07
19:30383460 T C 0.130710 1.9008e-05
19:30383554 T C 0.038564 1.5380e-05
19:30395259 T G 0.228077 1.4116e-05
19:30399256 C T 1.861512 -8.4156e-06
19:30402471 T C 0.024370 2.9443e-05
19:30410228 G T 1.737343 -5.8374e-06
19:30414587 T G 0.178630 8.4360e-06
19:30417876 A G 0.021817 3.4178e-05
19:30418862 A G 1.124909 -3.1675e-05
19:30421275 T C 0.034430 1.5510e-05
19:30445395 G T 0.026937 -1.7797e-06
19:30452494 A G 0.022932 -1.9883e-07
19:30455972 C G 0.026614 4.5940e-06
19:30458799 T C 0.051011 -2.2880e-05
19:30461690 C A 1.951209 3.7286e-06
19:30463292 G C 0.037619 1.6828e-05
19:30466015 C T 0.085118 5.1035e-06
19:30477382 T C 0.048604 -3.9260e-06
19:30497886 T C 0.299895 -8.6969e-05
19:30498141 C T 0.052704 9.7304e-07
19:30504955 A G 0.058137 2.5368e-06
19:30505396 T C 0.022772 -7.0362e-06
19:30508706 C A 0.325499 2.4261e-05
19:30511638 C T 0.098251 1.4427e-05
19:30521185 G T 1.889849 4.6976e-06
19:30541207 T G 1.806955 -1.3678e-07
19:30560024 G A 0.020127 2.7890e-05
19:30565618 C T 0.078223 -9.6151e-06
19:30569433 G T 1.654898 1.1118e-05
19:30572558 C T 0.037633 8.2413e-06
19:30572756 G A 0.134089 4.1260e-06
19:30577229 C T 0.719729 -2.0252e-05
19:30581795 C G 0.359048 2.1588e-05
19:30587532 A G 0.127572 9.1767e-06
19:30588434 C G 0.581203 1.5426e-06
19:30595531 A G 0.054608 -7.7069e-06
19:30596797 A G 0.116260 1.3078e-06
19:30596841 C T 1.202058 -1.2147e-05
19:30597632 G A 1.646677 -5.5098e-05
19:30599463 T C 0.061924 2.5986e-06
19:30602549 T C 0.085285 -1.9692e-07
19:30602910 C T 0.429581 3.5548e-05
19:30603410 T G 0.110283 -2.1412e-05
19:30607984 G A 0.039261 2.5173e-06
19:30608028 T C 0.145686 1.4916e-05
19:30610400 G A 1.047954 3.3268e-06
19:30618161 G A 0.061465 1.6360e-05
19:30619897 A G 0.105330 -1.4929e-05
19:30621181 A G 0.094590 -1.3254e-05
19:30626316 T C 0.079777 1.7227e-05
19:30636648 A T 0.363594 -8.1372e-06
19:30637701 A G 0.056230 -9.3428e-06
19:30639831 T C 0.912798 5.8919e-06
19:30640689 C A 0.746309 -7.6732e-06
19:30642023 A G 0.372927 3.4233e-05
19:30642734 A G 0.066932 -1.2592e-05
19:30644765 A G 0.050868 2.7896e-06
19:30647280 T C 1.978115 6.5363e-06
19:30647556 G A 0.024122 3.8044e-06
19:30656451 T C 0.043072 1.3279e-05
19:30670527 G A 0.408016 3.5371e-05
19:30681696 C T 0.032873 -4.2034e-06
19:30684725 A G 0.168373 6.3294e-07
19:30685618 T C 0.024724 4.2118e-07
19:30687222 G A 0.038466 -3.3847e-06
19:30694102 T C 0.020436 -1.6989e-06
19:30695468 A G 0.021273 1.4054e-05
19:30696024 A G 0.021902 -1.7487e-05
19:30704582 T C 0.116362 -3.5389e-06
19:30706975 T C 0.297685 8.7856e-06
19:30710785 G A 0.546865 1.4899e-05
19:30715169 G A 0.050304 -1.9712e-06
19:30725858 G T 1.565054 -1.7013e-05
19:30726401 G A 0.130618 4.5570e-05
19:30728153 G T 0.094862 6.4027e-06
19:30730695 A G 0.252729 6.9858e-05
19:30734591 C T 0.272642 -1.0207e-06
19:30735021 T C 0.322245 -5.7223e-06
19:30740362 C T 0.040726 1.9677e-06
19:30741623 C G 0.575094 3.7447e-05
19:30747112 T G 0.355441 9.7499e-06
19:30748666 T C 0.062421 3.9517e-05
19:30750368 T C 0.126303 3.6245e-06
19:30759794 T C 0.054180 3.5917e-06
19:30768628 A G 0.031061 1.8736e-06
19:30772256 T C 0.413021 1.7053e-05
19:30776641 T C 0.277497 3.0445e-05
19:30782662 G A 1.901708 1.2114e-05
19:30786595 T C 0.065331 -3.9304e-06
19:30790428 C A 0.959658 -4.2956e-05
19:30791599 T C 0.020878 -6.9201e-07
19:30803794 A G 0.072273 3.0372e-05
19:30805849 T C 0.112619 3.3362e-05
19:30806165 A C 0.210316 7.3500e-06
19:30817573 A G 0.283766 2.4488e-06
19:30818773 C G 1.215107 5.0109e-06
19:30821354 T G 0.110855 1.5148e-05
19:30821605 C T 0.079342 -3.5992e-05
19:30827371 T C 0.869603 -2.4480e-06
19:30828695 A G 0.428150 4.6594e-06
19:30832210 A G 0.118110 -7.6126e-06
19:30834503 C A 1.073616 4.6816e-06
19:30840169 A G 0.064722 -1.0381e-05
19:30840250 T G 1.523749 -1.7826e-05
19:30844089 T C 0.628396 -7.8112e-06
19:30849140 T C 1.634628 -1.7048e-05
19:30849722 A G 0.020997 1.5020e-05
19:30852084 G A 1.522077 -9.6198e-06
19:30852662 C T 0.083024 3.3215e-05
19:30853313 A G 0.112718 2.0591e-06
19:30855651 A G 1.521873 -1.0762e-05
19:30858084 T C 0.637569 4.3496e-06
19:30860721 G A 1.870871 6.0408e-07
19:30860814 A G 0.086519 -2.9920e-05
19:30861683 G A 1.549836 -9.7426e-06
19:30867886 T G 0.070764 1.3873e-05
19:30873514 T C 0.683001 -6.3306e-06
19:30873795 G A 0.055159 -1.1153e-05
19:30878696 C T 0.062553 -2.5790e-06
19:30880662 A G 1.293262 3.2795e-06
19:30883251 A G 0.075588 1.3475e-05
19:30883369 A C 0.033638 3.1371e-09
19:30883488 T C 0.043661 -1.5416e-05
19:30885459 T C 0.039948 -7.5038e-06
19:30894040 A G 0.591345 1.9847e-06
19:30894239 A G 0.076105 8.7085e-08
19:30895733 A C 1.266881 2.7893e-06
19:30904136 G C 0.475622 -1.9957e-05
19:30909276 A G 0.029425 -3.2975e-06
19:30909504 A G 1.055703 4.7173e-05
19:30910039 A C 0.031496 -1.0760e-05
19:30914411 C T 1.216905 2.7072e-05
19:30922052 A C 0.255102 -7.8081e-06
19:30922212 C T 0.163824 -7.0083e-06
19:30927154 A G 1.896809 -2.7397e-07
19:30930222 T C 1.181064 1.6859e-05
19:30931199 A C 0.074456 1.3561e-05
19:30932010 T C 0.148453 -1.2966e-05
19:30937843 G A 1.377951 3.7037e-05
19:30939748 G A 0.025740 6.5345e-06
19:30943455 A G 1.207012 3.4092e-05
19:30948861 A G 0.071447 1.9691e-05
19:30952008 G T 0.482411 -2.3484e-05
19:30954080 G A 0.345405 -7.5591e-07
19:30954808 A G 0.051820 8.7548e-06
19:30955279 A G 0.566710 -2.2520e-05
19:30959041 T C 0.158843 8.1385e-06
19:30963604 G A 0.294391 -1.4917e-05
19:30963730 G A 0.387488 -1.7525e-05
19:30967249 G A 0.174390 -2.3625e-05
19:30970357 C G 0.775683 -2.0978e-05
19:30971238 T G 0.037248 4.2686e-06
19:30973192 T C 0.040217 1.5247e-05
19:30973383 G A 0.253317 -2.0658e-05
19:30975704 C T 0.032397 -9.5481e-07
19:30978066 T C 0.101036 -8.6009e-06
19:30982538 C A 0.037371 -7.7660e-06
19:30984809 A G 0.060976 -1.8709e-05
19:30990570 A G 0.066701 -4.2994e-06
19:30991130 C A 0.107778 -3.6665e-06
19:30995755 T C 0.151540 -1.7237e-05
19:31005604 C T 0.040563 -1.4501e-05
19:31007688 T C 0.064148 4.7556e-06
19:31009539 G A 0.321358 1.8578e-05
19:31015438 A G 0.549428 2.9752e-05
19:31018429 T C 0.169117 2.6314e-05
19:31023918 A G 0.163079 -2.5481e-05
19:31028277 C T 0.307783 2.3627e-05
19:31029243 C T 0.139950 -1.1796e-05
19:31033240 T C 0.324295 6.9379e-06
19:31034110 G A 0.059341 -1.7524e-05
19:31039669 T C 0.067758 -3.1463e-05
19:31043722 A G 0.237906 -1.0257e-05
19:31044025 G A 0.738564 -1.5562e-05
19:31050122 C T 0.186970 -2.7998e-05
19:31051406 C T 0.797469 3.8371e-06
19:31051497 T G 0.079369 -1.6515e-05
19:31052274 G A 0.852801 1.7703e-05
19:31052575 T C 1.969657 5.9455e-06
19:31056668 T C 0.092285 6.7927e-05
19:31057349 G A 0.681664 -3.0616e-05
19:31061389 T C 0.038615 -1.4109e-05
19:31066727 T C 0.054336 -1.1348e-05
19:31071370 T G 0.030908 -5.2085e-06
19:31077263 T G 1.577606 1.4355e-05
19:31078219 G A 1.005532 -1.7238e-05
19:31079932 A G 0.093210 -2.0818e-05
19:31083083 G A 0.126174 2.0741e-05
19:31085074 A G 0.033893 -7.3816e-06
19:31086904 T C 0.459432 -2.4299e-08
19:31086961 C T 0.032516 -2.4499e-06
19:31088621 A G 0.050817 1.3457e-05
19:31093228 T C 0.306076 1.4738e-06
19:31094077 A G 1.144095 1.5454e-05
19:31096453 T C 0.528485 -4.2962e-06
19:31114510 T C 0.391945 -8.9647e-06
19:31125759 A G 0.919458 1.1342e-05
19:31133103 A G 0.056570 -1.5072e-05
19:31137727 C G 0.040675 8.3846e-07
19:31138845 T C 0.085084 2.1086e-05
19:31139892 T C 0.678812 1.5360e-05
19:31144120 T C 0.062577 4.7928e-06
19:31144136 T G 0.051555 8.6182e-06
19:31145527 A G 0.371998 3.0394e-06
19:31151734 C T 0.442300 7.9274e-09
19:31155393 A G 0.085672 -2.1222e-05
19:31158467 G A 0.395297 -1.2257e-05
19:31159109 G A 0.032438 -1.8378e-05
19:31162172 T C 0.353602 1.4964e-05
19:31165269 G A 1.150099 7.6147e-06
19:31168632 G T 0.022867 -9.3942e-06
19:31168875 T C 0.027613 -1.7641e-06
19:31168921 C T 0.070359 9.5803e-06
19:31173021 C A 0.034110 1.3349e-05
19:31174166 G A 0.091278 -1.7819e-05
19:31174455 A C 0.119868 2.0517e-05
19:31176391 T G 0.452768 -3.8546e-05
19:31180822 A G 0.401641 1.2608e-05
19:31181584 T C 0.335263 -7.0747e-05
19:31186609 T C 0.073827 2.8419e-05
19:31187433 A G 0.146366 2.3281e-05
19:31194640 A G 0.828955 5.6415e-05
19:31196775 A G 0.088946 1.8933e-06
19:31200108 T G 0.033356 1.7071e-05
19:31202253 C T 0.259182 1.0116e-05
19:31211438 G A 0.753394 2.2744e-05
19:31213356 T C 0.080919 -1.4035e-05
19:31218845 T C 0.093278 1.2755e-05
19:31221994 T G 0.041546 1.1016e-05
19:31223698 T C 0.035256 1.0874e-05
19:31226616 T C 0.335192 4.9475e-06
19:31232297 T C 0.033182 1.4999e-06
19:31232672 C T 0.323643 -1.1787e-05
19:31235859 G A 0.029272 3.7838e-06
19:31238256 T C 0.064620 5.0831e-06
19:31238357 T C 0.963483 1.6475e-05
19:31240705 T C 0.450340 1.4814e-05
19:31246855 C T 0.130353 1.9947e-05
19:31260602 A G 0.058263 -8.4827e-06
19:31261801 G A 1.875033 2.9430e-06
19:31264890 T C 0.029374 1.2617e-05
19:31268298 G A 0.129771 1.8499e-05
19:31271898 G C 0.109549 5.5117e-05
19:31280051 G A 0.637664 1.3230e-05
19:31291599 T C 0.056801 -7.0400e-06
19:31293296 A G 0.054785 -5.1490e-06
19:31296081 C A 1.180174 3.6857e-05
19:31296731 A G 0.034977 2.9690e-05
19:31299589 A G 0.103950 -3.5428e-06
19:31311018 C T 0.322953 -6.0464e-05
19:31313655 A G 0.067140 -1.6720e-05
19:31317393 A G 0.827789 2.3161e-05
19:31317637 G A 0.091394 5.2921e-05
19:31323219 A G 1.734647 -2.0464e-05
19:31323833 A G 0.020545 7.4776e-06
19:31326553 T G 0.087103 4.4214e-05
19:31329217 G A 0.040801 1.1812e-05
19:31336779 G A 1.415842 2.2857e-05
19:31340238 T C 0.035015 6.9868e-06
19:31349625 C G 0.188265 6.0958e-07
19:31349758 G A 0.573394 -1.4567e-05
19:31357234 C T 0.059762 1.6537e-05
19:31358049 C T 0.709662 2.1816e-05
19:31360379 G A 0.584477 -1.3837e-05
19:31363298 A G 0.689912 1.7135e-05
19:31368666 A T 0.066613 9.3357e-06
19:31369317 T C 0.173384 5.8415e-06
19:31370575 G A 0.468431 -1.8966e-05
19:31375761 G A 0.468655 -2.1931e-05
19:31376020 A G 0.042008 -1.7555e-05
19:31377262 T G 1.401964 1.8652e-05
19:31377831 T C 0.228227 3.5463e-05
19:31378860 G A 0.038479 1.9137e-05
19:31389577 G A 0.124947 -1.7870e-05
19:31392777 C T 0.156895 6.9007e-05
19:31398485 G A 0.052687 -7.0242e-06
19:31402272 G A 0.411127 8.3198e-06
19:31405718 C T 0.138594 -1.5328e-05
19:31412471 G A 0.138519 -1.4365e-05
19:31418690 T C 0.242271 2.9853e-05
19:31423621 T C 0.054479 7.3585e-06
19:31426988 A G 0.049386 1.1810e-05
19:31434053 A C 0.263860 2.2311e-05
19:31434505 A G 0.050606 1.2295e-05
19:31450347 T C 0.140297 1.5459e-05
19:31462839 T C 0.065946 -3.1280e-06
19:31466067 T C 0.050379 -1.9695e-05
19:31469824 A C 0.037395 3.2103e-06
19:31469854 G A 0.048230 1.4717e-05
19:31480081 T G 0.063587 -2.4343e-05
19:31481093 T C 0.132188 -1.0139e-05
19:31482204 C T 0.424770 5.1779e-06
19:31482804 T C 0.249163 2.3124e-05
19:31486976 T C 0.063753 4.0672e-06
19:31487264 A C 0.046156 2.7902e-05
19:31493818 T C 0.384863 5.2196e-06
19:31496031 T C 0.054839 -1.0030e-05
19:31498374 C T 0.042229 -1.1800e-05
19:31499573 G A 0.023642 1.3859e-06
19:31505211 A C 0.140025 -5.2944e-06
19:31509362 G A 0.100965 -6.9367e-06
19:31523757 G A 0.294146 1.4374e-05
19:31537074 C T 0.101094 -8.3004e-06
19:31548483 T C 0.040434 -9.8339e-06
19:31569303 A G 0.038289 -1.6304e-05
19:31571547 A C 1.240446 1.4285e-06
19:31572959 G A 0.083007 4.6868e-06
19:31577977 G A 0.024693 1.6144e-06
19:31582566 A G 0.021772 2.1021e-05
19:31592513 C T 0.029565 2.2119e-06
19:31596778 T G 0.033546 -5.3743e-06
19:31600124 T C 0.036375 1.0126e-05
19:31601268 A G 0.117637 5.2110e-06
19:31603130 A G 0.105547 1.0074e-05
19:31609586 C T 0.092479 -4.9065e-06
19:31610698 G A 0.112062 -1.5143e-05
19:31611508 C G 0.037010 3.4493e-06
19:31615493 A G 0.021201 4.3138e-08
19:31617287 T C 0.029912 -2.6697e-06
19:31619508 C G 0.060792 -2.4229e-05
19:31629231 A G 0.032897 4.7243e-06
19:31635312 G A 0.421503 3.5282e-05
19:31637949 T C 0.044238 1.9938e-06
19:31638703 A G 0.033903 1.7095e-06
19:31646806 A G 0.280122 3.8887e-05
19:31648664 C T 0.805442 9.1581e-06
19:31651321 C A 0.492233 2.0283e-05
19:31653986 G A 0.034699 2.2427e-06
19:31668216 T C 1.232776 2.0390e-05
19:31668261 A G 0.028633 -9.9529e-06
19:31668562 C T 0.128955 1.2645e-05
19:31668729 G T 0.133123 -9.7690e-06
19:31685359 A C 0.074256 1.3481e-05
19:31687438 T C 0.034593 3.7772e-05
19:31689981 A G 1.338551 3.3761e-05
19:31692062 A G 0.039703 -1.6259e-05
19:31693677 G A 0.374137 -1.4548e-05
19:31695817 C T 0.083146 -9.2569e-06
19:31702426 A C 0.041264 5.3853e-06
19:31706411 G A 1.279836 1.1387e-05
19:31713247 T C 0.135187 -1.7014e-05
19:31720924 A C 0.938286 1.2811e-05
19:31738241 C T 1.890046 -1.1549e-05
19:31744613 A G 0.307072 2.2780e-06
19:31751255 T C 0.240840 -3.4954e-05
19:31754001 T C 0.073606 3.1331e-05
19:31764851 T C 0.539069 3.7400e-06
19:31768416 G A 0.234839 -2.7659e-06
19:31769763 A G 0.577402 -1.2237e-06
19:31770009 T C 0.386607 -1.9009e-05
19:31771997 C T 0.203796 -2.1703e-05
19:31772928 T C 0.185209 9.5377e-06
19:31774536 G C 0.979570 7.1874e-07
19:31774939 C T 0.491737 2.5992e-05
19:31777331 C T 0.031210 -1.4820e-05
19:31781021 G A 0.665437 -1.3461e-05
19:31783410 T C 0.078026 1.5469e-05
19:31783499 T C 0.235006 7.7256e-06
19:31788925 A C 1.539113 -4.6292e-06
19:31796006 A G 0.081147 -1.1702e-06
19:31798667 T C 0.190322 -2.3754e-05
19:31799729 T C 0.034852 -1.3234e-06
19:31801130 A G 0.731921 2.6226e-05
19:31801364 A G 0.142368 3.5714e-05
19:31803670 T C 0.177940 1.2442e-06
19:31803771 A G 0.023738 9.4951e-06
19:31810800 A G 0.767755 1.2459e-05
19:31814253 T C 0.033808 2.4854e-05
19:31814718 A C 0.122176 -5.9130e-06
19:31814934 G A 0.025747 -2.1443e-05
19:31815528 T C 1.962112 -8.0238e-06
19:31816779 C T 0.523498 5.7034e-06
19:31817174 A G 0.049450 1.1624e-05
19:31820493 C T 0.612077 1.3954e-05
19:31820573 T C 0.139250 1.0687e-05
19:31830343 T C 0.258043 3.7100e-05
19:31830613 T C 0.219095 4.7494e-05
19:31838995 T C 0.256918 2.5170e-05
19:31849330 T C 0.078172 7.5174e-06
19:31849368 T C 0.280611 1.9858e-05
19:31850047 G A 0.771372 -9.5584e-06
19:31853164 G A 0.048512 -1.8411e-05
19:31875286 C T 1.123488 2.6560e-06
19:31881461 G T 1.176957 8.7535e-06
19:31891775 T C 0.054027 1.6201e-05
19:31892006 T C 0.039499 -2.0274e-05
19:31898449 T C 0.399398 -4.5218e-05
19:31909387 G A 1.898128 -6.3489e-06
19:31911129 A C 0.028538 -5.1618e-06
19:31914769 G A 0.072964 3.3850e-06
19:31926820 T C 0.026400 -1.3457e-05
19:31929293 C T 0.271224 2.2146e-05
19:31931387 A G 0.066198 8.0064e-06
19:31948775 G T 0.122084 -1.6903e-05
19:31950747 G T 0.027549 2.2811e-05
19:31958905 A C 0.650056 -1.0020e-05
19:31961928 T C 1.278649 -2.9214e-06
19:31968057 T C 0.065797 -1.9062e-05
19:31970764 A C 0.122111 1.7837e-06
19:31991852 C T 0.706871 2.9645e-05
19:31992137 G A 0.829512 2.9106e-05
19:31998572 A G 0.029738 -3.1522e-06
19:32006545 G A 0.032261 -6.5774e-06
19:32006579 G A 1.017999 1.1373e-05
19:32006706 C G 0.381610 -3.3049e-05
19:32023243 A G 0.105473 -1.6570e-05
19:32025128 A G 0.101576 -3.6542e-05
19:32025155 C T 0.078512 -3.7804e-06
19:32027994 T C 0.374620 1.5743e-05
19:32032136 G A 0.045088 -2.9048e-05
19:32034831 A C 0.654204 -7.2288e-06
19:32038701 G A 0.808910 -4.9522e-06
19:32039324 G A 0.765392 1.0305e-05
19:32044867 A G 0.029364 7.5292e-06
19:32049764 C A 1.873265 -9.9808e-06
19:32054113 A G 0.068452 -7.8525e-06
19:32054247 A T 0.022245 -9.2961e-06
19:32055501 C T 0.108288 7.2896e-06
19:32056417 C T 0.696471 2.8197e-05
19:32056504 T C 0.021245 -8.5455e-06
19:32057219 A G 0.069169 -5.9611e-06
19:32058761 A G 0.070655 -2.0479e-05
19:32080805 T C 0.057372 7.6680e-06
19:32083696 C T 1.909803 7.3144e-06
19:32091682 C A 0.065107 4.3136e-05
19:32092203 A G 0.043885 8.3860e-06
19:32092690 A G 0.023180 8.2984e-07
19:32096558 G A 0.087352 5.3447e-06
19:32098628 C T 0.083034 -9.9502e-06
19:32098759 G A 0.258223 -4.2274e-05
19:32114496 T C 0.025189 -1.1540e-05
19:32115446 A G 0.171140 -3.1511e-06
19:32119538 T C 0.045857 6.3613e-06
19:32121000 A G 0.048859 5.8075e-06
19:32121222 G C 0.122584 5.9668e-06
19:32121768 G A 0.166782 -3.1322e-05
19:32123755 T C 1.092455 -1.1309e-05
19:32126009 T C 1.248881 1.0767e-05
19:32129025 T C 0.028616 8.8637e-06
19:32132527 C T 0.095980 5.0008e-05
19:32132896 T C 0.069720 -1.2248e-05
19:32135683 A G 0.062829 4.3807e-08
19:32139234 T G 0.045490 3.8656e-06
19:32150689 A G 0.070587 1.7560e-05
19:32151452 A G 0.676908 1.0450e-05
19:32158464 G A 0.339282 1.2066e-06
19:32160195 A G 0.092074 2.9711e-06
19:32175784 G A 0.047645 -1.5492e-05
19:32182610 T C 0.184151 8.8914e-06
19:32183078 C G 0.050399 1.3015e-05
19:32183171 T C 0.192389 4.3504e-06
19:32193223 T C 0.067061 -5.0899e-06
19:32196860 T C 0.063046 5.9796e-06
19:32199939 T C 0.067670 -8.7045e-07
19:32200796 C T 0.206835 1.7879e-05
19:32202781 T C 0.039377 -4.6783e-06
19:32204489 G A 0.294068 2.7253e-05
19:32211378 T C 0.055370 2.2845e-05
19:32212013 A C 0.059157 -1.2120e-05
19:32224893 T C 0.116774 8.9704e-06
19:32225299 G A 0.973410 2.9582e-05
19:32226925 C T 0.098959 1.6709e-05
19:32236994 A G 0.200879 -1.9660e-05
19:32266903 C A 0.039771 -5.7804e-06
19:32267705 G A 0.244515 8.5774e-06
19:32273379 T C 0.025420 -9.3288e-08
19:32308773 C T 0.391082 -1.2580e-05
19:32314430 A C 0.265145 6.0133e-06
19:32320059 T C 0.064311 1.6465e-05
19:32322440 C T 0.262426 -2.2300e-07
19:32323786 G A 0.258543 -3.4547e-07
19:32332457 T C 0.027321 2.3529e-06
19:32334506 A G 1.331381 1.0062e-05
19:32364649 T C 0.074935 3.4869e-08
19:32368991 T C 0.461176 -1.5762e-05
19:32369250 A G 0.162845 9.4393e-06
19:32372820 T C 0.161730 8.8276e-06
19:32386651 T C 0.030748 -7.0660e-06
19:32390553 A G 0.128357 -4.7341e-06
19:32392612 C T 0.162858 5.8850e-06
19:32397913 C T 0.095015 -1.0136e-05
19:32420682 A G 0.024231 -2.2526e-06
19:32429817 G A 0.127272 1.7478e-06
19:32436858 C G 0.087807 -6.4385e-06
19:32438350 C T 0.128901 5.3969e-06
19:32441437 C T 0.719413 -8.9923e-06
19:32441692 C T 0.171745 2.5909e-05
19:32441876 T C 0.051059 -2.9506e-05
19:32443306 C T 0.121251 1.6843e-05
19:32445456 C T 1.146794 -1.4699e-05
19:32447812 G A 0.032298 -1.6889e-05
19:32448451 T G 0.091210 2.1597e-05
19:32451742 A G 0.974389 -1.7916e-05
19:32452917 A G 0.161906 1.0415e-05
19:32454258 G A 0.034692 -1.7777e-05
19:32460930 A G 0.463637 -1.5740e-05
19:32461213 G A 1.267841 -1.5468e-05
19:32463364 T C 0.375191 -1.1188e-05
19:32463578 G A 0.538104 1.7909e-05
19:32464320 T C 0.066487 1.2901e-05
19:32465584 G A 0.452795 7.0788e-06
19:32465691 A G 0.040108 8.7204e-06
19:32466503 T G 0.915997 -2.1978e-05
19:32471523 C A 0.207308 -3.5184e-05
19:32475670 C T 0.081426 2.9921e-05
19:32477283 T C 0.168233 -3.7028e-05
19:32479224 C T 0.086607 -7.3519e-06
19:32482208 G A 0.645008 -8.2059e-06
19:32495999 C T 0.035382 2.8282e-06
19:32501034 A G 0.098170 -2.1803e-06
19:32501719 A G 0.051297 -3.0768e-05
19:32506010 G A 0.812646 -2.7616e-05
19:32506466 A C 0.107169 1.0409e-05
19:32506502 G A 0.040047 -1.5582e-05
19:32507413 T G 0.330245 -5.0806e-06
19:32525591 A G 0.138339 -5.5763e-06
19:32526017 A G 0.506737 -2.1927e-05
19:32527926 G A 0.023894 1.1145e-06
19:32530093 A G 0.118477 -3.9851e-06
19:32539157 A G 0.059432 -1.1304e-05
19:32548457 T G 0.556235 -1.9167e-05
19:32558226 A G 0.116325 -5.3140e-06
19:32560699 C A 0.129271 -7.8074e-06
19:32561397 T C 0.086169 2.4792e-05
19:32564134 T G 0.131634 -3.0592e-05
19:32568772 T G 0.025057 2.1129e-06
19:32569522 C T 0.102409 -1.1436e-05
19:32571303 T C 0.030112 2.6224e-05
19:32572648 C T 0.724900 -1.7929e-05
19:32573127 C A 0.710685 2.5196e-05
19:32573303 C A 0.242710 -1.9609e-05
19:32573668 C T 0.270826 1.3036e-05
19:32574015 C T 0.918445 -1.6731e-05
19:32574053 G A 0.900365 2.0399e-06
19:32575338 C T 1.124549 -2.0369e-05
19:32578412 G A 0.696372 -6.9057e-05
19:32582254 A C 0.027348 3.1664e-05
19:32587171 A G 0.242441 5.4977e-05
19:32587297 T C 1.390864 2.8233e-05
19:32591791 T C 0.164803 -6.1915e-07
19:32596995 C T 0.028402 1.7079e-05
19:32598831 A G 0.112813 -4.3871e-06
19:32600340 A G 0.049464 -1.8048e-05
19:32600350 G A 0.235971 -2.3414e-05
19:32610710 T C 0.096660 -3.0207e-06
19:32611716 G A 0.261375 2.7196e-05
19:32615759 A G 0.159747 -3.2569e-05
19:32617588 T C 0.858302 3.1657e-05
19:32621441 A G 0.034756 -2.3518e-05
19:32624132 A G 1.277392 7.5140e-06
19:32631274 T C 1.422278 1.0630e-05
19:32632463 C T 0.086947 -1.3848e-06
19:32632913 G A 0.207229 1.2526e-05
19:32645972 T C 0.304842 -2.6804e-05
19:32646577 A G 0.055138 6.2692e-06
19:32647937 C T 0.294387 -2.3009e-05
19:32657156 C T 0.055781 -8.3897e-07
19:32669446 A C 0.048893 1.9425e-06
19:32672006 T C 0.945174 2.6617e-05
19:32672658 G A 0.386852 -9.7811e-05
19:32674538 T C 0.167723 -6.4487e-05
19:32676434 T C 0.087141 -1.4211e-05
19:32677182 T C 0.875216 -8.1044e-05
19:32686646 T C 0.222835 -1.7428e-04
19:32690766 A G 0.030187 -8.8955e-06
19:32697020 C A 0.102035 9.6288e-06
19:32702245 T C 0.026743 2.5140e-05
19:32703208 C T 0.592412 2.1010e-06
19:32706688 C A 0.075163 1.6718e-06
19:32707327 C T 0.098724 5.7898e-07
19:32714485 C A 0.552073 2.3922e-05
19:32725468 T C 0.060524 8.2471e-06
19:32727985 T C 0.062356 7.2099e-06
19:32732255 G C 0.061513 -3.1239e-06
19:32732501 C T 0.041053 1.5525e-06
19:32734191 C T 0.439641 2.1575e-05
19:32735283 A G 0.080844 -4.3593e-06
19:32736345 T C 0.036181 1.8099e-05
19:32746049 A G 0.377710 1.9991e-05
19:32748351 T C 0.669265 -1.3585e-04
19:32754161 G A 0.025084 3.0702e-06
19:32756848 A G 0.055859 -1.3251e-05
19:32757302 A G 0.043831 3.3699e-06
19:32758121 A G 0.063794 -9.6899e-06
19:32762662 G A 0.414731 2.5538e-05
19:32764189 A G 0.241221 3.9373e-05
19:32764725 T C 0.080263 -7.9376e-06
19:32770962 A G 0.139400 -3.7222e-05
19:32776962 A G 0.059300 1.8876e-06
19:32778274 T C 0.026658 -1.4575e-05
19:32781737 T G 0.082109 2.0986e-06
19:32785348 A C 0.467309 1.4864e-06
19:32791501 T G 0.256313 -3.1289e-06
19:32796383 G A 0.641530 -1.1240e-05
19:32802192 A G 0.096310 -1.2629e-05
19:32809524 G A 0.094518 -3.5410e-07
19:32816689 G T 0.409638 -1.0480e-05
19:32823374 G A 0.081596 -1.5767e-05
19:32826725 C T 0.222525 2.1437e-05
19:32829306 C T 0.607514 -2.7048e-05
19:32835191 C T 0.076948 -6.4458e-06
19:32835875 C T 0.270388 -4.1722e-05
19:32845600 A G 0.027984 7.2668e-06
19:32852193 C T 0.072998 1.0933e-05
19:32856672 C T 0.092241 9.2518e-07
19:32859381 G C 1.449800 -2.7871e-05
19:32863378 T C 0.436510 -4.5975e-06
19:32871306 G C 0.050209 7.6158e-06
19:32877125 A G 1.093974 2.5489e-06
19:32893174 A G 0.072542 -9.4420e-06
19:32896220 A G 0.026148 -1.3804e-05
19:32903970 T C 0.091503 -1.6664e-05
19:32907843 C T 0.342403 8.0374e-06
19:32912138 T C 0.046812 -1.5636e-06
19:32917455 A T 0.342287 7.5511e-06
19:32920151 G A 0.032169 1.3126e-05
19:32925804 G A 0.043582 -1.4799e-06
19:32926266 C T 0.030146 9.9778e-06
19:32942047 G C 0.114989 -2.7912e-06
19:32942633 C A 0.039288 -4.5588e-06
19:32949720 A G 0.045520 -5.1663e-06
19:32956784 T C 0.030153 -7.6883e-06
19:32956946 T C 0.176988 -1.0329e-05
19:32967682 T C 0.073963 -2.3341e-06
19:32972119 G A 1.036687 -2.6621e-05
19:32972296 T C 1.639527 -4.4665e-05
19:32972777 A G 0.084550 4.0616e-06
19:32985015 A G 0.037639 -7.5440e-06
19:32993002 A G 0.063478 -3.7423e-06
19:32999734 C T 0.165055 -9.4679e-06
19:32999892 T C 0.225129 -3.7961e-05
19:33002585 C T 0.036908 9.5028e-06
19:33004825 G A 0.129530 2.1227e-05
```
