## Supplemental_Data_Files for "Common genetic variation associated with Mendelian disease severity revealed through cryptic phenotype analysis": SupplementalDataFile_8.txt (part 20 of 21)

```
19:33005613 A C 1.259233 -1.3325e-05
19:33005903 T G 0.536380 3.6099e-05
19:33008514 T C 0.442800 3.1486e-05
19:33010247 C T 1.175781 1.9911e-05
19:33011712 C A 0.054390 -7.5702e-06
19:33012208 G A 0.247405 -4.3682e-06
19:33026580 C T 0.178018 6.7489e-06
19:33034241 T G 0.043579 1.6005e-05
19:33034698 G A 0.515964 -1.0253e-05
19:33036281 G A 0.206118 6.8819e-06
19:33045844 G A 0.716210 -4.5291e-06
19:33047114 G A 0.337939 6.6564e-06
19:33049943 A G 0.506506 -7.0506e-06
19:33073003 T C 0.060357 3.2684e-05
19:33076615 A G 1.735317 -2.5293e-06
19:33090353 G A 0.540772 -1.0132e-05
19:33096316 T C 0.232361 -8.1543e-06
19:33098632 C G 1.155005 5.6869e-06
19:33106621 T C 1.383027 5.5134e-06
19:33106761 G A 0.280968 -1.0932e-06
19:33109003 A G 1.155583 2.9520e-06
19:33110204 C T 1.162437 -1.3883e-06
19:33125043 C T 0.208916 1.5531e-05
19:33129659 C T 0.038190 -1.5649e-05
19:33130866 C T 1.339520 -5.7167e-06
19:33138067 C T 1.487983 -1.9836e-07
19:33146403 C T 1.362329 1.1566e-05
19:33149523 A G 0.068041 4.1699e-05
19:33157003 T C 1.430411 1.5877e-05
19:33163158 A G 0.071532 -8.3807e-06
19:33163841 T C 0.037429 -4.3169e-06
19:33167208 G C 0.068472 1.6930e-06
19:33167837 T C 0.054744 -3.4280e-06
19:33168412 T C 1.557459 7.8981e-06
19:33170468 T C 0.055754 -1.9593e-07
19:33175823 A G 0.045383 -9.7534e-06
19:33181484 T C 0.329817 2.7247e-05
19:33183812 T C 0.375371 2.0745e-05
19:33199477 A C 0.603853 3.4005e-05
19:33208407 A G 0.044908 7.4754e-06
19:33223766 C T 0.330510 2.8239e-05
19:33235593 A G 0.046258 -9.8070e-06
19:33239293 A G 0.095311 -1.0547e-05
19:33241732 C T 0.982046 7.3791e-05
19:33250683 G A 0.222988 1.7295e-05
19:33254878 G A 1.028011 5.8555e-05
19:33266160 C T 0.037204 -3.5940e-06
19:33279598 G A 0.048430 -7.0110e-06
19:33282336 G A 0.037221 -1.9151e-06
19:33287526 T C 1.031714 5.4143e-05
19:33301171 T C 0.092788 -1.3347e-05
19:33305012 T C 0.173813 1.8106e-05
19:33312335 G A 0.082809 2.2483e-06
19:33314484 T C 0.060340 -1.3726e-05
19:33314913 G A 0.281308 -8.1649e-06
19:33317421 A C 0.233150 4.8065e-06
19:33317539 T C 0.053741 3.3938e-06
19:33328583 G A 0.299572 2.0670e-05
19:33331544 G A 0.313130 9.6214e-06
19:33331913 T C 0.679155 3.8946e-05
19:33334565 C A 0.022065 1.1029e-05
19:33347439 A G 0.072239 -2.2916e-05
19:33349295 C T 0.299021 1.3899e-05
19:33353061 T G 0.678129 2.6017e-05
19:33355055 G A 0.693356 2.1227e-05
19:33355892 A G 0.126317 1.2443e-05
19:33356891 C T 0.784009 -1.2641e-06
19:33364628 T C 1.211455 1.2597e-06
19:33370084 A T 0.747621 3.9780e-05
19:33372814 A G 0.104171 5.5984e-07
19:33375341 T C 0.456861 2.3350e-05
19:33385808 C T 0.755645 3.1747e-05
19:33389327 G T 0.375895 2.2669e-05
19:33392087 T C 0.857187 1.8356e-05
19:33397193 A G 0.125130 -1.6974e-06
19:33408977 T C 0.456474 1.3364e-05
19:33409430 A G 0.051626 7.4859e-06
19:33414420 G A 0.386934 -1.5079e-05
19:33436486 A G 0.051399 -1.6911e-05
19:33439187 A G 0.374371 6.9545e-06
19:33445080 A G 0.640265 -3.0140e-05
19:33450026 G T 0.046918 1.0778e-06
19:33459592 G A 1.704430 -1.0978e-05
19:33463058 A G 0.605250 1.7731e-05
19:33466879 C T 1.942298 -2.7076e-05
19:33466932 T C 0.076884 1.6255e-05
19:33467413 T C 0.076057 1.5190e-05
19:33467515 C T 0.218673 6.9435e-06
19:33467620 C T 1.695978 -1.2098e-05
19:33468067 T C 0.473028 -1.1234e-05
19:33468410 A C 0.371026 -1.2862e-05
19:33469577 G T 0.226755 -1.2639e-05
19:33474049 C A 0.047992 -1.0800e-05
19:33479311 C T 0.773096 -9.2103e-06
19:33490685 C T 1.470518 1.0721e-05
19:33498463 A G 0.079495 -1.5793e-05
19:33499355 A G 0.312559 2.0932e-05
19:33499831 C T 0.617904 1.4534e-05
19:33513342 C T 0.775605 -3.7478e-06
19:33514898 A C 0.447808 -2.1365e-06
19:33517515 T C 0.085985 -1.6715e-05
19:33523914 A C 0.132953 2.0367e-05
19:33532300 T C 0.178671 -5.6031e-06
19:33533292 T C 0.347941 8.4222e-06
19:33536376 A G 0.619301 6.1714e-06
19:33538297 T C 0.297733 -1.6885e-06
19:33550633 G C 0.499628 -6.5824e-06
19:33564799 G A 0.162661 7.0413e-06
19:33576748 T C 0.059388 -1.4237e-06
19:33579128 C T 0.504561 -4.3519e-06
19:33585617 G A 0.085196 -3.3439e-05
19:33599141 T C 0.055186 1.5805e-05
19:33599745 C A 0.022102 -7.2149e-07
19:33600764 C T 0.502711 -7.6828e-06
19:33604531 T C 0.189017 -5.1245e-06
19:33605300 G A 0.509708 -5.4160e-06
19:33605312 C T 0.675548 -3.0318e-06
19:33608733 A C 0.479208 4.7724e-06
19:33616256 G T 0.518490 -7.6253e-06
19:33617508 A G 0.035011 -2.4761e-05
19:33617583 T C 0.202405 -1.4524e-05
19:33630693 A G 0.279537 -1.4043e-05
19:33635761 T C 0.647605 -1.2447e-05
19:33638586 G C 0.124209 1.0095e-06
19:33638804 G T 0.233619 -1.1261e-05
19:33644402 T C 0.192318 -8.5576e-06
19:33647024 G A 0.093815 -7.1662e-06
19:33647379 C T 0.138060 -6.9632e-06
19:33652873 T C 0.030173 -9.9487e-06
19:33653539 T G 0.220390 -1.4199e-05
19:33663189 G T 0.218581 -1.8917e-06
19:33664640 C T 0.171093 1.8296e-06
19:33667820 G A 0.044861 8.3508e-06
19:33671172 T C 0.609670 -8.2736e-06
19:33671689 C G 0.047812 1.5849e-06
19:33672553 T C 0.054873 -7.4042e-06
19:33674240 C T 0.406105 -1.5061e-05
19:33678030 T C 0.109151 3.7228e-06
19:33680782 A C 0.459129 1.0236e-06
19:33681470 A G 1.257921 3.1613e-06
19:33688495 T C 1.517518 -9.4798e-06
19:33694300 G A 0.073076 4.9559e-06
19:33698018 T C 0.073511 3.7936e-06
19:33698291 C T 1.781473 -1.5334e-05
19:33700078 T C 1.154335 -6.6724e-06
19:33700610 T C 0.100162 1.8876e-05
19:33703570 T C 0.043756 -1.6145e-05
19:33705155 T C 0.060452 5.6720e-06
19:33705259 C T 0.046401 1.2667e-05
19:33706293 A C 0.424226 -1.9192e-05
19:33708902 T C 0.627961 -1.0667e-05
19:33710007 A G 0.083313 -7.3158e-06
19:33711640 T C 1.364097 -8.6544e-06
19:33711686 G A 0.298307 8.1371e-06
19:33713928 T C 0.400944 -8.9166e-06
19:33714369 T C 1.053472 1.3914e-05
19:33715346 T C 0.026954 1.4904e-05
19:33719750 A G 1.833337 -1.9847e-05
19:33723705 G T 1.052952 1.2357e-05
19:33726375 C T 0.232446 -3.4458e-05
19:33726662 T C 0.122717 3.5550e-06
19:33730893 G A 0.251638 4.8850e-06
19:33732762 C T 1.848854 -1.0479e-05
19:33736883 G A 0.847654 -8.7515e-06
19:33738185 T C 0.064879 -6.4496e-06
19:33741951 G A 0.674028 2.5747e-06
19:33742639 C T 0.084934 -1.8865e-05
19:33744816 A G 0.191356 2.0099e-06
19:33745778 T C 0.096980 2.6621e-06
19:33750314 A G 0.330320 -2.1342e-05
19:33751033 T C 0.328705 1.6010e-07
19:33753555 G A 1.536652 -4.2175e-06
19:33754548 T C 0.162828 -1.2079e-05
19:33757062 C T 0.792162 1.1793e-07
19:33759348 C T 1.875876 -1.0440e-05
19:33761733 C G 0.507386 1.5871e-06
19:33762257 C T 0.504350 5.2314e-06
19:33764718 G A 0.493433 -4.4367e-06
19:33768892 C A 0.023999 9.7470e-06
19:33769013 A G 0.655292 2.0047e-06
19:33770886 T C 0.058389 -7.5140e-06
19:33771765 A C 0.022690 -7.3994e-06
19:33772816 T C 0.473262 -1.3382e-07
19:33774591 A C 0.417638 -2.7152e-06
19:33776125 A G 0.036327 -6.3466e-06
19:33776212 T C 0.990134 1.4087e-05
19:33776241 T C 0.032968 9.8814e-07
19:33777036 A G 0.044500 -1.0941e-05
19:33777658 A C 1.783788 1.5458e-05
19:33780575 T C 0.209745 -2.4295e-06
19:33785196 C T 0.047931 1.7108e-05
19:33786749 T C 0.094610 2.1211e-05
19:33787659 T C 0.113197 2.2864e-06
19:33789397 G A 0.873265 3.2209e-05
19:33790556 A G 0.138675 8.9650e-06
19:33791883 T C 0.045456 9.7538e-06
19:33803443 C A 0.279295 2.9398e-05
19:33806139 T C 0.184182 1.2609e-05
19:33818385 A G 0.252981 2.1577e-05
19:33824898 C T 0.466445 4.6281e-06
19:33832285 G C 1.001571 2.1389e-05
19:33839992 C A 0.092941 -2.6545e-05
19:33840747 T C 0.093359 -8.0971e-06
19:33842329 T G 0.068153 7.5952e-06
19:33845598 A C 0.376643 -2.4766e-07
19:33849884 C T 0.550588 1.6855e-05
19:33850767 T C 0.153305 6.1906e-06
19:33856700 T C 0.042549 -4.0180e-06
19:33868013 G A 1.091822 1.6644e-05
19:33873199 T C 0.056454 -5.2428e-06
19:33873371 T C 0.052959 -6.7109e-07
19:33874354 T C 0.501297 -3.8745e-07
19:33874758 G A 0.857377 -1.7717e-05
19:33878039 G A 0.525317 -4.0423e-06
19:33881128 T G 0.084982 -1.1245e-05
19:33882222 A G 0.315385 -2.9454e-05
19:33884341 G A 0.604845 -4.4762e-07
19:33885653 A G 0.051813 -3.0868e-05
19:33887160 C A 0.996117 2.3780e-05
19:33896195 A G 0.846695 -1.3700e-05
19:33897012 G A 0.053068 7.8088e-07
19:33899065 A G 1.333329 -1.3489e-06
19:33902652 G A 0.036004 2.0967e-06
19:33906123 C T 1.245110 -4.2524e-06
19:33909710 G T 1.254823 -5.1911e-06
19:33911878 T C 0.025869 1.5696e-06
19:33914570 T C 0.047944 5.4503e-06
19:33916271 T C 0.199369 -5.8948e-06
19:33925945 A G 0.027488 2.9665e-06
19:33927554 T C 0.027222 2.2898e-05
19:33930344 T C 0.109467 1.4154e-06
19:33932741 T C 0.089409 -6.7521e-06
19:33943081 C A 0.379689 3.1927e-05
19:33953743 G A 0.727028 1.5089e-05
19:33953831 C T 0.322810 -3.0417e-05
19:33953912 G A 0.074640 -2.1286e-05
19:33959290 T C 0.031190 2.0941e-05
19:33964517 A G 0.074164 -2.3524e-06
19:33988381 C T 0.020834 1.6698e-05
19:33999685 C A 0.060833 -1.6908e-06
19:34001331 C A 0.150323 2.4160e-05
19:34024022 T G 0.033114 1.5203e-05
19:34024621 G A 1.464083 1.1672e-05
19:34026368 A G 0.051861 -1.2505e-05
19:34028391 A G 0.627481 -2.7066e-05
19:34032149 A G 0.035086 -1.3655e-05
19:34032476 G T 1.051086 -6.1770e-06
19:34033703 T G 1.648343 -6.8525e-06
19:34036966 C G 0.542880 -7.2375e-06
19:34038253 T C 0.168118 2.1185e-07
19:34039023 T C 0.055159 2.1637e-05
19:34039074 T C 0.119847 1.6386e-06
19:34044119 A G 0.542588 -1.9883e-05
19:34045675 G A 1.766864 -3.3929e-05
19:34048659 A G 0.040801 6.1480e-06
19:34048919 T C 0.106078 -5.8309e-06
19:34052223 A C 0.071049 1.3771e-05
19:34055738 A G 0.209514 -1.1513e-05
19:34055878 T C 1.955248 -2.9102e-05
19:34058811 G A 0.940221 6.6644e-06
19:34060101 T G 1.932157 -1.2024e-05
19:34060938 A G 1.388481 1.1992e-05
19:34062673 G A 0.178603 -1.4086e-05
19:34062818 A G 0.038513 -7.0997e-06
19:34068603 T C 0.079705 1.0135e-05
19:34069166 G T 0.444483 8.4684e-06
19:34069801 A G 0.034508 -8.5377e-06
19:34070004 A G 0.051150 -1.5688e-05
19:34074328 A G 0.078142 -1.3295e-05
19:34075344 C T 0.721235 -1.2831e-05
19:34078893 T C 0.055050 -1.3342e-05
19:34079410 G A 0.057151 5.8994e-06
19:34079470 A G 0.040998 6.6797e-06
19:34088191 A G 0.405833 -4.8693e-06
19:34090242 G T 1.792944 -3.0358e-05
19:34094912 C T 0.562310 -3.0173e-05
19:34097861 G A 0.042433 -5.0741e-06
19:34100321 C T 0.131461 -1.6646e-05
19:34110247 G A 0.020045 1.1860e-05
19:34110446 A G 0.029323 6.6604e-06
19:34117092 G A 1.036303 2.6594e-05
19:34120344 G T 0.030146 1.0321e-05
19:34122656 A G 0.276623 1.1134e-05
19:34125298 A G 0.427732 -2.7630e-06
19:34126187 A G 0.082164 2.5057e-05
19:34126874 T C 0.041128 -1.6352e-05
19:34129258 G A 0.559890 1.4542e-05
19:34130336 T C 0.611393 -5.3449e-05
19:34131328 A C 0.062149 -7.6242e-06
19:34131564 C A 0.142425 -1.5559e-05
19:34132445 A C 0.141660 1.3214e-05
19:34133088 T C 0.479708 -2.9152e-05
19:34133709 C T 1.112650 -2.1795e-05
19:34136030 C T 0.216817 -1.1981e-05
19:34136161 G A 0.537223 1.8595e-05
19:34136657 A G 1.849956 3.0576e-05
19:34137187 G T 0.077064 2.7770e-06
19:34138945 C T 1.745037 2.2578e-05
19:34139099 T C 0.033223 -6.8722e-06
19:34140455 G A 0.022486 1.7876e-05
19:34141347 G A 0.207216 -6.7231e-07
19:34143779 A G 1.939823 5.5197e-06
19:34150285 G A 0.329664 8.4018e-06
19:34150920 C T 0.047948 -4.3070e-06
19:34151779 G C 0.539582 1.0108e-05
19:34159287 T C 0.060231 2.1753e-07
19:34162025 T C 0.146216 -1.8575e-05
19:34163517 G A 1.547038 3.3796e-05
19:34164090 T C 0.102743 1.0407e-05
19:34164629 C T 0.398619 7.1131e-06
19:34168273 T C 0.047951 2.3707e-06
19:34172041 T C 0.073103 8.7976e-06
19:34177587 A G 0.131543 -1.6461e-05
19:34180899 T C 0.122098 6.9939e-06
19:34180973 C A 0.203772 2.9965e-06
19:34181263 T C 0.493341 3.3437e-05
19:34181862 C G 0.123811 -2.1065e-05
19:34184752 G A 0.657716 -3.4651e-05
19:34187347 A G 0.094600 7.1372e-07
19:34189756 A G 0.302843 -1.4819e-05
19:34191593 T C 0.369105 -1.8457e-05
19:34197923 A G 0.155144 -1.8046e-05
19:34199374 A C 0.041015 2.2242e-06
19:34200100 A G 0.096487 -4.2212e-06
19:34203587 C T 0.248411 -5.7701e-06
19:34205038 T G 0.108308 1.1161e-05
19:34208601 C T 1.116587 -4.8502e-05
19:34208992 A C 0.062346 4.3760e-07
19:34213920 T C 0.077489 2.5287e-06
19:34214533 A G 0.074011 2.8897e-06
19:34218971 T C 0.104208 8.3336e-06
19:34224869 A G 0.145886 -5.0141e-07
19:34226169 T G 0.040920 5.6116e-07
19:34226945 G A 0.226707 -4.0171e-06
19:34231221 T G 0.060428 -1.1654e-05
19:34232172 A G 1.084591 -6.2610e-06
19:34233402 A G 0.028695 6.6580e-06
19:34236415 A G 0.021232 1.0806e-05
19:34238618 G C 0.045836 -1.0711e-05
19:34241857 T G 0.511969 -6.1704e-06
19:34242204 G A 0.193698 -5.3345e-06
19:34245108 A C 0.192158 -1.4112e-05
19:34245941 T C 0.538651 -3.8494e-06
19:34246242 A G 0.326237 1.9707e-05
19:34248892 G A 0.587887 3.9056e-06
19:34250200 C A 0.494756 -5.0063e-06
19:34253304 G T 0.535720 -9.7132e-06
19:34255590 T C 0.076544 3.3491e-06
19:34258427 C T 0.052990 1.1149e-05
19:34265878 A G 0.123665 -2.2620e-05
19:34266248 G A 1.451687 1.3906e-05
19:34266342 T G 0.160829 1.9519e-07
19:34269366 G A 0.258115 -7.6333e-06
19:34270398 T C 0.166360 1.0446e-05
19:34271206 G A 0.039819 -8.3338e-06
19:34271918 T C 0.066242 -5.0609e-06
19:34272047 C T 0.263921 -4.6005e-06
19:34275437 A G 0.367568 -1.8859e-05
19:34275730 C T 0.328712 -1.2981e-06
19:34280181 A G 0.162369 -1.3480e-06
19:34290167 C G 0.814897 1.2060e-05
19:34294867 T C 0.656482 1.1959e-05
19:34295278 G T 0.304311 -3.3969e-05
19:34303416 A G 0.051038 1.8435e-05
19:34307031 A C 0.066599 -3.5929e-06
19:34309532 G A 1.346524 -2.3804e-05
19:34311910 T G 0.045010 -1.2845e-05
19:34320918 T C 0.301826 1.4030e-06
19:34322137 G A 1.339986 -1.5006e-05
19:34324709 C T 1.289342 -2.9551e-07
19:34333846 T C 1.293065 -9.4427e-06
19:34334857 A G 0.689249 -8.8728e-05
19:34344441 T C 1.703416 -2.1317e-05
19:34347634 G A 0.035066 -1.2991e-06
19:34351687 C T 0.412735 -1.0874e-05
19:34353960 A G 0.070234 -5.3709e-06
19:34356388 A G 0.077574 -2.3924e-05
19:34358788 C T 0.666250 -2.5291e-06
19:34359334 A C 1.722547 1.5818e-05
19:34360554 A G 1.439913 7.3866e-06
19:34368808 T C 1.436360 8.7484e-06
19:34370583 T C 0.056984 3.4247e-06
19:34390978 A G 0.058372 -4.0764e-06
19:34392190 G A 0.134116 9.9794e-06
19:34395187 C T 0.371057 -5.5151e-06
19:34414171 T C 0.062326 -3.4255e-06
19:34417225 C T 0.490023 -1.4878e-05
19:34418332 G A 0.030816 7.5819e-06
19:34419480 C G 0.139372 1.0087e-05
19:34423978 T G 1.661884 2.3819e-06
19:34427165 A G 1.298617 2.1366e-06
19:34427216 T C 1.161566 -6.4058e-06
19:34427823 A G 1.365005 1.1216e-05
19:34429795 A G 1.361150 1.4431e-05
19:34431732 T C 0.092105 -7.0252e-06
19:34431919 G C 0.673811 -1.2334e-05
19:34438693 G A 0.332125 1.5731e-05
19:34442546 G A 0.494766 2.1690e-06
19:34445753 T C 0.046489 -1.6002e-06
19:34446444 T C 0.061778 1.9175e-06
19:34449212 T G 0.434344 -4.8156e-06
19:34452165 C T 0.369173 1.5652e-05
19:34472540 A G 0.260358 -6.8905e-06
19:34480641 C A 0.365277 1.1137e-05
19:34482758 C T 0.100057 1.9762e-05
19:34484197 T C 1.876393 7.8036e-06
19:34486231 G A 0.122458 2.4644e-05
19:34492200 C T 0.129261 9.9406e-06
19:34520871 A G 0.105095 2.1023e-05
19:34521575 T C 0.079093 1.2402e-05
19:34535507 G A 0.652834 3.6519e-05
19:34536452 G A 0.598257 3.7117e-05
19:34544387 T G 0.367851 8.8348e-06
19:34551377 T C 0.039972 -4.7289e-06
19:34554451 G A 0.315997 -1.0653e-05
19:34558612 G A 1.251781 -1.3764e-05
19:34562014 C T 0.429170 -5.2182e-06
19:34568108 T C 1.399075 -1.3262e-05
19:34568591 T C 0.040760 2.4414e-05
19:34577386 T G 0.143014 -1.5683e-05
19:34583067 T C 0.214471 6.0830e-06
19:34583729 G A 0.114173 5.8313e-07
19:34584137 G A 0.677428 1.1072e-05
19:34590345 G A 0.109671 2.8840e-07
19:34590490 A G 0.954670 -3.9230e-06
19:34603466 A G 0.746713 3.4262e-06
19:34604585 G A 0.031231 3.8207e-06
19:34608654 T C 0.167768 6.3454e-06
19:34613031 G T 0.695488 3.2665e-06
19:34614003 A G 0.127949 -2.2788e-05
19:34622073 G A 0.171388 6.8190e-06
19:34627219 C T 0.146828 -3.9087e-06
19:34632485 C G 0.670425 -4.7567e-06
19:34633669 A G 1.103372 -1.6249e-05
19:34633734 T C 0.361469 -1.4853e-05
19:34636136 A G 1.861321 3.7455e-06
19:34639486 A G 1.268345 -1.9063e-05
19:34641954 A G 0.056498 2.0655e-06
19:34646994 G C 0.086355 -1.6389e-05
19:34656406 T C 0.734440 -9.9164e-06
19:34664325 A G 0.079008 -2.4100e-06
19:34668294 C T 1.130223 -6.4148e-06
19:34670274 A G 0.049518 -1.1446e-05
19:34671119 C T 1.243971 -2.5865e-05
19:34674051 G A 0.060024 1.9815e-05
19:34676445 G A 0.065790 -2.2845e-05
19:34682214 A T 0.027311 -8.6502e-06
19:34706203 A G 0.059065 5.8247e-06
19:34706742 G A 0.740920 -9.3985e-06
19:34713724 T C 0.020474 3.1239e-05
19:34716108 G A 0.077812 1.1745e-08
19:34749342 G T 0.126324 6.5523e-06
19:34752049 A G 1.297600 1.6814e-05
19:34767592 G C 0.070591 1.5264e-06
19:34767593 T C 0.030615 2.0905e-05
19:34779515 A G 0.059463 6.9252e-06
19:34820321 A C 0.147206 1.2616e-06
19:34830707 A G 0.147736 1.8687e-06
19:34837378 C T 0.692775 -2.3663e-05
19:34840634 A C 0.452877 -2.0772e-05
19:34841011 A G 0.056423 6.5229e-06
19:34853752 A G 0.020885 -3.1043e-06
19:34856875 T C 0.050076 -5.3881e-06
19:34866583 T C 0.030092 2.7103e-05
19:34868776 C T 0.050355 -8.0938e-06
19:34876423 T G 0.087328 1.7212e-05
19:34881049 T G 0.044667 1.0955e-05
19:34881980 T C 0.026032 2.5166e-05
19:34900005 T C 0.050491 -7.9163e-06
19:34919852 G T 1.764916 -8.7466e-06
19:34944941 A G 0.048169 1.8208e-06
19:34946064 G A 1.647459 -2.0731e-06
19:34950274 C T 0.444680 -1.4219e-05
19:34962061 C G 1.786491 5.4492e-06
19:34967603 G A 0.047349 5.4888e-06
19:34980189 G A 1.873744 -1.0492e-06
19:34980434 G T 1.205546 4.9570e-06
19:34982955 C A 0.056022 1.0407e-05
19:34987233 G A 0.063954 -2.7582e-06
19:34987380 G A 0.106659 1.2903e-05
19:34987542 C A 0.190798 5.5805e-06
19:34989124 T G 0.040733 -5.5174e-07
19:34994662 A G 0.133416 -8.1097e-07
19:34998599 G A 0.040866 -1.6152e-05
19:35002775 A G 0.784693 8.4999e-07
19:35009401 G A 0.047295 5.4667e-06
19:35011302 A G 0.390633 -1.5898e-05
19:35012367 T C 0.360789 4.9128e-05
19:35014298 T C 0.642505 -1.7292e-06
19:35015143 A G 0.034624 1.0266e-05
19:35020567 C T 0.020970 1.4050e-05
19:35027461 T C 0.029813 -1.5523e-05
19:35028009 C T 0.101549 -3.3124e-05
19:35031579 A T 0.025084 1.0676e-05
19:35032979 G T 0.083741 -9.9417e-06
19:35040060 T C 0.185324 -5.4055e-05
19:35049264 G A 0.395495 -8.9887e-07
19:35052255 T C 1.338293 1.2469e-05
19:35060136 G A 0.025060 -7.5050e-06
19:35066954 T C 0.098636 -2.3522e-05
19:35069970 T C 1.385315 2.9530e-05
19:35072183 C G 1.273149 -1.1992e-06
19:35073075 A G 0.114547 -1.4187e-05
19:35077759 T C 0.247721 1.9819e-05
19:35077789 T C 1.194266 6.9782e-06
19:35083653 T C 0.032849 -4.7455e-06
19:35086628 A C 0.084367 -1.4907e-05
19:35090017 A G 0.071080 1.8593e-05
19:35090064 C A 1.071277 -1.3729e-05
19:35091998 A C 0.093284 -3.7133e-05
19:35093206 C T 0.183434 7.3959e-06
19:35097753 C A 0.767211 6.6748e-06
19:35106409 T G 1.934666 1.0090e-05
19:35112977 G A 0.936750 -1.4164e-05
19:35123835 G A 0.133977 -7.0799e-06
19:35124211 C T 0.088147 -1.6280e-05
19:35126605 G A 0.223304 -2.5027e-05
19:35127980 C A 1.761652 -2.0517e-06
19:35128640 A G 0.098683 -6.9554e-06
19:35146320 G A 0.023241 -3.1097e-05
19:35152558 C T 0.042518 1.9363e-05
19:35166230 C A 0.254514 -1.4111e-05
19:35168591 A C 0.039503 -1.3695e-06
19:35170425 T C 0.088062 -2.4722e-05
19:35175208 G A 0.727270 -1.3934e-06
19:35175749 G C 0.208579 1.2368e-05
19:35175877 A G 0.132726 -6.5788e-06
19:35176752 G C 0.240306 2.6561e-05
19:35181101 G A 0.238229 2.5014e-05
19:35181431 G A 0.718484 -6.3861e-07
19:35201588 T C 0.041250 1.4118e-05
19:35201672 A G 0.020848 -1.7975e-05
19:35204133 T C 1.934020 1.2855e-05
19:35204388 A C 0.031159 2.6302e-05
19:35218880 A G 0.063376 -2.9627e-05
19:35232987 C A 0.071145 9.4042e-06
19:35238331 T C 0.050518 6.9639e-06
19:35239780 C A 0.071481 9.4931e-06
19:35240440 T C 0.684687 8.2986e-06
19:35240946 C G 0.030643 1.7653e-05
19:35241876 C G 0.055597 1.4992e-05
19:35246250 T C 0.645123 -6.7103e-05
19:35260442 T C 0.034753 2.6396e-05
19:35261524 A G 0.074181 -2.2239e-05
19:35272934 G A 0.267022 2.2091e-05
19:35277189 C T 1.921909 -1.3264e-07
19:35278669 T G 0.028922 1.7055e-05
19:35282054 T C 0.857398 -5.2831e-05
19:35293370 T C 0.085914 1.1135e-05
19:35294385 G A 1.137421 4.6457e-07
19:35300798 T G 0.079746 1.7861e-05
19:35302076 C T 0.029738 -1.8729e-05
19:35303848 C A 1.073457 -6.0834e-06
19:35307193 A G 0.681270 3.1000e-06
19:35309779 C G 0.082721 -9.2343e-06
19:35322265 A G 0.047502 9.7665e-06
19:35323491 G A 1.062941 1.6393e-05
19:35323937 T C 0.024690 2.4942e-05
19:35328604 C T 0.119290 -1.9310e-06
19:35329919 C T 0.081987 4.2331e-06
19:35329974 G A 0.632285 4.9549e-05
19:35330731 A G 0.080416 -1.5724e-05
19:35333176 T C 0.110875 4.8802e-06
19:35333892 T C 0.064423 2.9110e-05
19:35335548 T C 0.040244 9.3337e-06
19:35337427 C T 0.113313 2.7698e-05
19:35343610 A G 0.879850 -1.3594e-05
19:35344974 C T 0.355604 2.4844e-05
19:35358230 A G 0.784342 -5.8028e-06
19:35358258 T C 1.531110 5.8122e-05
19:35368639 C T 0.047822 -4.1424e-06
19:35370305 G A 0.720191 -6.5845e-06
19:35397786 A G 0.043973 -3.2236e-07
19:35400147 A G 0.051076 -1.5959e-05
19:35403208 A G 0.031146 4.5652e-06
19:35408879 A G 0.125834 -7.2261e-07
19:35418450 A G 0.060928 -1.2631e-05
19:35422808 T C 0.646374 -1.3839e-05
19:35429830 A G 0.639768 -1.6397e-05
19:35434448 G A 0.302142 3.5999e-05
19:35434582 T G 0.039696 -2.4306e-06
19:35434648 C T 0.058276 1.6669e-05
19:35435001 T C 0.070138 6.1099e-06
19:35435069 G A 0.346554 -1.8030e-06
19:35449082 A G 0.354384 6.4670e-07
19:35449760 C G 0.577739 9.2862e-06
19:35450229 T C 0.932235 8.4539e-06
19:35451124 T C 0.064862 -8.9076e-06
19:35453460 A T 1.068557 -7.1768e-06
19:35459787 G A 0.069401 -4.3640e-06
19:35462160 T C 1.095899 -8.9160e-06
19:35462829 T C 1.183366 9.3418e-07
19:35463865 A G 0.177563 6.8789e-06
19:35465897 A G 1.243767 2.2827e-06
19:35470458 T C 0.176294 4.4084e-05
19:35473576 G A 0.065742 2.2233e-05
19:35488460 T C 0.174098 5.9866e-06
19:35490861 G C 0.618159 9.5729e-06
19:35495531 A G 0.036963 2.3256e-05
19:35495680 T C 0.080192 -2.9585e-05
19:35496231 A G 0.103763 8.9262e-06
19:35500470 A G 0.192386 -3.2103e-06
19:35503025 T C 0.596040 1.9185e-05
19:35506729 A G 0.596257 1.9043e-05
19:35509879 T C 0.685550 3.6574e-05
19:35510304 T C 0.063900 1.0006e-06
19:35513237 C T 0.269623 2.1232e-05
19:35520962 C T 0.080841 -7.5597e-06
19:35524824 C T 0.708469 2.6588e-05
19:35524944 C G 0.269409 2.1642e-05
19:35527030 T C 0.085162 -2.4661e-06
19:35530073 C T 0.065314 1.8586e-05
19:35535289 G A 0.826779 3.7199e-06
19:35535332 T C 0.208508 2.1006e-06
19:35536364 A G 0.274869 -3.7582e-06
19:35550878 T C 0.351793 -6.0952e-05
19:35555190 C T 1.866319 4.3964e-06
19:35555585 A G 1.499342 -5.4352e-06
19:35555683 T C 0.223205 -5.2560e-06
19:35559474 C T 0.364192 -4.2105e-05
19:35560968 A G 0.146407 1.8530e-05
19:35568212 A G 0.362666 -1.1273e-05
19:35570307 T C 0.943832 3.1358e-05
19:35575164 T C 0.745724 -1.1454e-04
19:35575767 C T 1.721092 -2.5832e-05
19:35577163 T C 0.417573 -2.1088e-06
19:35577293 T G 0.419558 5.8542e-07
19:35577343 A G 0.960127 -8.7448e-06
19:35577870 A G 0.859319 9.8373e-06
19:35578491 T C 0.035695 -5.3595e-06
19:35587635 G A 0.762451 1.7042e-05
19:35587791 T C 1.237471 -2.0975e-05
19:35589061 T C 0.024023 5.9404e-07
19:35589920 T C 0.199189 2.0712e-05
19:35592080 C T 0.035396 9.0411e-06
19:35592260 A G 0.072743 -1.0917e-05
19:35595222 C G 0.768785 3.2040e-05
19:35597998 T G 0.176247 -2.1429e-05
19:35598651 C A 1.153179 -1.2797e-05
19:35599368 C T 0.973801 -2.6961e-05
19:35604873 G A 0.304661 3.1316e-05
19:35610037 C T 0.041954 -3.4797e-06
19:35610994 G A 1.545597 2.1725e-05
19:35612159 G C 0.544662 4.9337e-05
19:35612286 G A 0.285724 -1.8448e-05
19:35615179 G A 1.266645 3.6122e-06
19:35617270 C T 0.706670 -2.3400e-05
19:35622695 G A 1.884158 9.5701e-07
19:35623409 T C 0.093672 -8.7476e-06
19:35624228 T C 0.325842 -1.1659e-05
19:35633635 T C 0.020525 -8.6768e-06
19:35635231 T C 0.708047 -1.7392e-05
19:35635897 A G 0.644943 -2.6155e-05
19:35638278 T C 0.099353 -3.4019e-05
19:35642297 C T 0.243873 4.3186e-06
19:35642306 G T 0.091489 -1.2873e-05
19:35642651 T G 0.146522 -1.3241e-05
19:35643713 T C 1.624945 3.5600e-05
19:35644855 C T 0.346670 4.1662e-06
19:35645915 T C 0.473197 7.4599e-06
19:35648365 G T 0.503092 4.4451e-05
19:35650593 A G 0.262500 3.2236e-06
19:35652709 C A 1.588431 -2.6704e-06
19:35652806 G A 0.128935 2.9393e-06
19:35655289 C G 0.220455 -9.7747e-06
19:35657334 G A 0.147427 2.3637e-05
19:35660508 A G 1.606610 -1.2399e-05
19:35660752 T C 0.791203 -2.1766e-05
19:35669071 A G 1.617129 -1.2130e-05
19:35670369 T C 0.109552 4.7542e-06
19:35672211 T C 0.651658 -2.7788e-06
19:35673920 T C 0.222274 -1.0546e-05
19:35676984 A G 0.106591 4.5717e-06
19:35684942 C T 0.039907 6.5867e-06
19:35689951 T C 0.026835 -1.1369e-05
19:35695401 T C 0.981111 7.3114e-06
19:35696724 T C 0.732522 2.2976e-05
19:35700047 C T 1.322483 -4.5914e-08
19:35707480 G A 0.476336 9.9148e-06
19:35712107 A G 0.057229 -3.8397e-06
19:35712549 A G 0.096133 1.5632e-06
19:35718891 T C 0.061717 -1.1881e-05
19:35718938 T C 0.397422 5.2571e-05
19:35719020 T C 0.649312 3.6940e-05
19:35719106 G A 1.469298 7.4369e-06
19:35719257 A G 1.211503 1.0841e-05
19:35719577 A G 0.760302 -1.1238e-05
19:35720296 A G 0.270347 2.0494e-05
19:35720776 A C 1.492862 1.1995e-05
19:35723969 G A 0.072131 5.6717e-06
19:35727654 C T 0.070274 -1.1171e-05
19:35728880 G A 0.507043 -2.1641e-05
19:35730138 A G 0.574295 6.9364e-07
19:35756178 C T 0.426532 5.9206e-05
19:35756735 T C 0.246069 1.5725e-06
19:35757250 A G 0.835027 -3.0910e-05
19:35757427 A G 0.245977 1.1446e-06
19:35758745 C G 0.059194 2.4884e-05
19:35771995 T G 0.021480 -7.1326e-06
19:35772471 T C 0.461237 8.7244e-05
19:35791333 T C 0.083972 1.7681e-05
19:35791481 A G 0.028365 -1.8570e-05
19:35797671 T C 0.065443 -3.1723e-06
19:35799200 C T 1.330976 6.8748e-06
19:35799230 A G 0.361840 -3.5640e-05
19:35800662 T G 1.569793 -8.5518e-07
19:35809800 G A 1.458629 7.3803e-06
19:35811336 G A 0.281040 1.1475e-05
19:35814384 C A 0.268912 8.1405e-06
19:35820889 T G 0.240058 4.8709e-05
19:35822884 T C 0.033733 -4.0909e-06
19:35825211 A G 0.090894 -4.7150e-05
19:35828426 A C 0.025641 1.8205e-05
19:35829381 G A 0.061707 4.1810e-06
19:35831649 T C 0.258964 1.0412e-05
19:35833406 G C 1.421119 -2.4492e-05
19:35834338 T C 0.293340 5.1183e-06
19:35834474 G A 0.144605 4.9270e-06
19:35835622 A G 0.043290 -2.1492e-05
19:35835940 T C 0.515889 -1.2312e-06
19:35836600 A C 0.061795 1.0295e-05
19:35837096 T C 0.117807 -1.6236e-05
19:35837148 A G 0.058637 1.2839e-05
19:35837428 A G 0.611295 -2.1878e-05
19:35839730 C A 0.871976 -4.3927e-06
19:35840475 A G 0.122417 1.1414e-05
19:35843086 A G 1.473031 -1.0699e-05
19:35848339 A G 0.424158 -8.8770e-06
19:35848867 A G 0.074103 6.1524e-06
19:35848955 T C 0.409271 -1.2950e-05
19:35849061 A G 0.334189 5.2295e-06
19:35849447 T C 0.041338 2.9658e-05
19:35865664 A G 0.491696 -2.1226e-06
19:35865830 G A 0.469458 2.5556e-06
19:35871707 T C 0.491761 -9.5965e-06
19:35878328 A G 0.055635 -1.5773e-05
19:35883551 C T 1.605185 -8.2725e-06
19:35886418 A G 0.414976 -3.2047e-05
19:35887023 T C 0.047203 4.0057e-06
19:35887776 G T 0.514009 2.1504e-05
19:35889429 A C 1.074001 -2.3106e-05
19:35896467 A G 1.616554 -2.4844e-06
19:35896968 T C 1.568199 6.3574e-06
19:35897040 A G 0.024339 1.7459e-05
19:35897918 T C 0.451860 -3.8454e-06
19:35898859 C T 0.165197 3.9727e-06
19:35898899 G A 0.124172 -8.4801e-06
19:35908257 A G 0.242962 -2.5735e-05
19:35908289 A G 0.041447 -9.6898e-06
19:35908957 G A 0.312094 -2.3451e-05
19:35918910 T G 0.093934 -1.4372e-05
19:35920799 T C 0.161505 8.9367e-07
19:35921266 G T 1.048580 -1.9669e-05
19:35921507 A C 0.128452 2.4964e-05
19:35922437 G A 1.241092 -8.1438e-06
19:35923465 G A 1.042154 -2.5665e-05
19:35926075 C T 0.145529 3.5525e-06
19:35927153 A C 0.108227 2.3023e-05
19:35929300 A G 1.231650 -1.1712e-05
19:35930732 A C 0.035416 -1.8312e-05
19:35930838 A G 0.290916 -2.3712e-05
19:35931831 A T 0.287492 4.2882e-06
19:35935987 A C 0.275076 2.3523e-06
19:35936004 G A 0.347795 -3.6092e-06
19:35941248 A T 0.155406 -9.5976e-06
19:35943769 G A 1.425002 -6.0240e-06
19:35948993 G T 0.041383 -1.1680e-05
19:35950174 G A 0.582968 -1.2293e-07
19:35950306 A G 0.093570 -7.8851e-06
19:35952065 G A 0.069928 8.4951e-06
19:35956390 A G 0.574828 -1.7215e-06
19:35963194 A G 0.455971 -1.2431e-05
19:35965340 A G 0.157140 1.0620e-05
19:35966532 G C 0.070444 1.1234e-05
19:35976696 A G 0.050321 -6.9271e-06
19:35978458 A G 0.470539 -2.0770e-05
19:35979385 T C 0.102913 4.5678e-06
19:35981706 G T 0.175465 -1.1041e-05
19:35982472 T C 0.187323 -2.3809e-05
19:35988301 A G 0.034957 2.1104e-05
19:35988748 C T 0.208266 -2.4603e-05
19:35991442 G T 1.978085 -1.6275e-05
19:35992385 T C 0.033920 1.9318e-05
19:35992691 G A 1.032295 -4.9596e-05
19:35994727 A G 0.037643 -3.1445e-05
19:35997457 T G 0.379400 -3.1072e-05
19:35998213 C A 0.594177 -2.6310e-05
19:35999198 T C 0.117664 -5.8496e-06
19:35999251 G C 0.583267 -3.0006e-05
19:36003721 A G 0.203286 -3.9337e-06
19:36003962 C T 0.149953 -3.2162e-05
19:36004106 G A 1.557183 -1.0062e-04
19:36004171 A C 0.275919 -1.3885e-05
19:36007269 T C 0.774646 -2.2357e-05
19:36010258 A G 0.664628 -1.1297e-05
19:36012428 C T 0.215702 3.9473e-06
19:36016299 T C 0.178633 -3.7451e-05
19:36017172 C A 0.553658 -2.7142e-05
19:36017615 A G 0.029735 -1.1238e-05
19:36017928 C G 0.753724 2.1236e-06
19:36020182 A G 0.038632 -3.4439e-05
19:36023805 G A 0.502303 -3.7068e-05
19:36026235 A G 0.104643 2.1563e-05
19:36029240 T G 0.054836 3.8179e-05
19:36032981 G A 0.045255 8.6747e-07
19:36038221 C T 0.268178 -4.3156e-05
19:36038390 G A 1.268103 -2.6639e-05
19:36041030 G T 0.276565 -9.2218e-06
19:36042207 T C 0.359742 -1.3987e-05
19:36048741 T G 0.792947 4.9074e-05
19:36049259 A C 0.046482 -3.4161e-06
19:36050969 G A 1.774245 -1.1359e-05
19:36051333 T G 0.023190 -1.0869e-06
19:36053814 T G 0.288523 3.8896e-06
19:36056431 A G 0.044786 1.1948e-05
19:36057800 G A 0.364332 -7.4029e-06
19:36061852 G A 0.094835 -3.1011e-06
19:36068826 A G 0.080600 -8.7682e-06
19:36068881 G A 0.974461 -6.7076e-06
19:36069632 T C 0.911040 -1.9334e-05
19:36071771 G A 0.870814 -4.4044e-06
19:36078219 C A 0.087862 1.3222e-05
19:36078876 C T 0.055981 4.0323e-06
19:36079704 T C 1.117369 -2.5579e-05
19:36079936 A G 0.782003 -4.1845e-07
19:36085146 T C 0.029415 1.4837e-05
19:36089750 A G 0.041029 -3.1930e-06
19:36095976 A G 0.469628 -1.4815e-05
19:36096772 T C 0.430584 -2.7399e-05
19:36108727 T C 0.042749 6.3176e-06
19:36113590 G A 0.072600 -2.9152e-05
19:36119330 C T 0.093386 -4.6511e-05
19:36119911 A G 0.022996 -5.1248e-06
19:36122602 T C 0.460999 -1.2007e-07
19:36134208 A G 0.178538 8.9878e-06
19:36135783 A G 0.093998 1.9382e-05
19:36140014 G A 0.051779 9.3702e-06
19:36154058 A G 0.061452 2.7710e-05
19:36157167 A G 0.943509 7.4234e-07
19:36157740 T C 0.253073 -7.8915e-06
19:36159368 G T 0.176835 2.6972e-05
19:36161913 T G 0.024652 1.3944e-06
19:36164495 G A 0.153505 -1.2830e-06
19:36168646 G A 0.197995 1.6694e-05
19:36173453 A C 0.351236 1.2128e-05
19:36184643 T C 0.200083 1.4023e-05
19:36193679 G A 0.938150 -4.0953e-06
19:36204831 C T 0.932160 -5.9387e-06
19:36206050 C A 0.196751 1.0008e-05
19:36206203 A T 0.037031 -1.2159e-05
19:36211742 A C 0.102494 4.8308e-06
19:36221525 A G 0.030772 2.3698e-05
19:36222857 T C 0.191947 9.7018e-06
19:36226469 A G 0.118786 -6.8540e-06
19:36230174 C T 0.288465 -8.2326e-06
19:36230767 G A 0.178426 1.9349e-05
19:36230870 G A 0.035821 6.2515e-06
19:36232175 A G 0.069350 -8.1834e-06
19:36233470 A G 0.281604 -4.7877e-06
19:36233826 T C 0.099105 4.6466e-06
19:36234652 C T 0.109909 2.0007e-06
19:36236120 G A 1.875278 -3.8029e-05
19:36239484 G A 0.288570 -8.8258e-06
19:36251326 G A 0.936546 -1.0114e-05
19:36258721 T C 0.176665 2.7000e-05
19:36258842 C G 0.208943 3.1652e-05
19:36259415 A G 0.235689 -1.3466e-05
19:36266365 A G 0.108893 8.1315e-07
19:36267542 T G 0.344232 6.8981e-06
19:36269652 A G 0.079311 1.3555e-05
19:36269740 A G 0.774191 1.3346e-05
19:36271139 T C 0.235615 -1.2357e-05
19:36276767 G A 1.128585 -6.8712e-06
19:36282937 G A 0.043049 -7.7461e-06
19:36289898 G A 0.241523 -1.8340e-05
19:36290900 G C 0.377917 -2.4095e-05
19:36292754 A G 0.124818 -4.7436e-06
19:36294579 G A 1.913043 5.1816e-06
19:36295375 A G 0.839430 2.6881e-05
19:36298595 T A 0.403879 -2.5409e-05
19:36299238 A G 0.034491 -1.2938e-05
19:36302921 C T 0.543101 -6.6444e-06
19:36309321 C A 0.300762 -1.9379e-05
19:36309518 A G 0.162981 1.3344e-05
19:36313540 C G 0.205682 -1.0876e-05
19:36316710 C T 0.074731 4.1742e-05
19:36320170 G A 0.381535 -8.1284e-06
19:36322456 A G 0.245933 -4.5313e-05
19:36322601 C T 0.205631 8.7413e-06
19:36324324 G A 0.382670 -8.0885e-06
19:36324590 C T 1.119215 -2.0168e-05
19:36325031 T C 0.095188 -8.6981e-06
19:36339247 T C 0.150894 -8.3335e-06
19:36339810 C T 0.072457 -8.8857e-06
19:36340009 A G 0.026447 -3.4656e-05
19:36342212 T C 0.623956 3.2992e-05
19:36343126 T C 0.029619 -1.4663e-05
19:36345767 C T 0.101971 -4.4715e-06
19:36349752 A G 0.065814 2.6550e-06
19:36351768 A G 0.367191 -5.3244e-06
19:36355661 A G 0.026454 -1.4990e-05
19:36367509 G C 0.026196 -4.3458e-06
19:36375281 G A 0.066259 4.2702e-07
19:36376966 C T 0.039329 2.1630e-07
19:36385928 G A 0.086784 -1.4958e-06
19:36387881 G A 0.086243 -1.5277e-06
19:36388880 G T 1.958740 -1.1424e-05
19:36394678 C T 0.020328 -1.6597e-05
19:36396024 C T 0.064355 6.2286e-06
19:36398454 C G 0.101879 -1.6247e-06
19:36403112 A G 0.037857 -1.1352e-05
19:36430368 T C 0.063685 4.9854e-06
19:36430798 G A 0.066286 4.1496e-06
19:36431128 T C 0.033308 -5.2254e-06
19:36439298 A G 0.578422 -1.2458e-05
19:36441223 A G 0.084744 1.5729e-05
19:36442117 C T 0.293724 7.3228e-08
19:36442598 T C 0.033896 9.5480e-06
19:36445218 A T 0.787858 7.7512e-05
19:36447203 C T 0.095124 -1.6672e-05
19:36448842 T C 0.046442 -8.2301e-07
19:36456801 C G 0.090962 -1.0107e-05
19:36457755 C T 0.267311 -2.3321e-05
19:36461189 C T 0.725250 6.7387e-05
19:36462543 G T 0.033141 4.2042e-06
19:36464626 T C 0.063923 -1.2291e-06
19:36467594 T C 0.716910 2.5473e-05
19:36468278 G T 0.238640 6.3115e-06
19:36469497 T C 0.699592 -1.0418e-06
19:36470237 T C 0.032570 9.9761e-06
19:36471921 T C 0.284354 2.4775e-05
19:36477855 C T 0.309666 -1.6309e-05
19:36479803 T C 0.101022 2.2463e-07
19:36487146 G A 0.296675 2.6844e-06
19:36487759 G A 0.103242 7.9179e-06
19:36495502 A G 0.033216 4.7140e-06
19:36501445 T C 0.654904 -9.0920e-06
19:36515091 C A 0.641693 -7.9005e-06
19:36520765 T C 0.625312 3.6300e-05
19:36526709 G A 0.207100 9.7041e-06
19:36530428 A G 0.212057 5.1761e-06
19:36531262 T C 0.032383 1.3795e-05
19:36542638 C G 0.034195 3.8815e-06
19:36546015 T C 0.036684 1.8056e-05
19:36547530 C T 0.293904 -2.8708e-07
19:36567153 A C 0.036307 2.6269e-05
19:36574361 G A 1.791390 3.4690e-05
19:36574798 T C 1.137108 4.0790e-05
19:36575645 A G 0.405310 -1.1219e-05
19:36577550 A G 0.181003 4.4749e-06
19:36582270 A G 0.923633 4.3313e-05
19:36590329 C T 1.318570 4.8015e-05
19:36591431 C G 0.292823 -1.2318e-06
19:36593915 G T 0.066572 -3.0238e-06
19:36594063 T C 0.202106 -6.3942e-07
19:36594659 T A 1.203646 3.5558e-05
19:36594853 A G 0.094488 -1.2441e-06
19:36611261 T C 0.083700 -1.0176e-05
19:36612994 A G 0.093645 1.1739e-06
19:36615878 A G 0.070733 -4.6684e-06
19:36622966 C G 1.290770 1.5971e-05
19:36623539 T C 0.499210 -1.9873e-05
19:36623594 C T 0.034559 3.5143e-06
19:36630372 C T 0.068656 2.3665e-05
19:36637386 T C 0.042284 -4.8903e-06
19:36637393 T C 0.024958 -6.8599e-07
19:36638037 C T 1.346612 -6.4181e-06
19:36640319 T C 0.116281 6.0521e-06
19:36641563 T C 0.073623 4.2381e-05
19:36643695 G T 0.539021 -6.9465e-06
19:36652185 C A 0.569412 1.5905e-05
19:36652747 T C 0.185460 7.6050e-06
19:36653204 T C 0.028018 4.1536e-06
19:36655415 T C 0.025410 1.3319e-05
19:36666167 C T 1.053105 3.5993e-05
19:36674305 G A 1.047951 3.3969e-05
19:36675065 G T 0.324238 2.8487e-05
19:36681095 A G 0.432576 3.3763e-05
19:36682866 G C 0.168210 8.3765e-06
19:36684969 C T 0.767969 5.0918e-05
19:36706633 G A 0.773174 -9.0247e-05
19:36707064 G A 0.168944 -1.3437e-06
19:36715853 G A 0.137145 -1.9140e-05
19:36717174 G A 0.146067 -1.1633e-05
19:36719538 A G 0.452034 7.8239e-06
19:36719719 T C 0.036701 1.6471e-05
19:36721457 A G 0.254606 -3.7714e-07
19:36727212 A G 0.033464 -2.0926e-06
19:36727365 A G 0.772164 -1.0805e-04
19:36734987 T G 0.035229 1.2096e-05
19:36739067 G A 1.353976 -1.0161e-04
19:36746190 C T 0.120694 -8.5771e-06
19:36749559 A G 0.418260 -2.0200e-06
19:36813972 G A 0.856225 5.5822e-05
19:36814379 T C 0.132817 -1.6127e-05
19:36828766 G C 0.418171 -6.1849e-07
19:36834565 A G 0.722693 9.3553e-05
19:36838688 T C 0.040839 6.2183e-06
19:36847742 G A 0.769580 1.0041e-04
19:36848339 G C 0.055726 -1.4400e-05
19:36856251 T G 1.191553 7.9260e-05
19:36867648 T C 0.079444 3.8610e-06
19:36876511 G C 0.028790 2.4895e-05
19:36880484 C T 1.325125 6.7145e-05
19:36881643 G A 0.583440 -2.5667e-06
19:36882133 T C 0.067769 -1.2481e-05
19:36908677 C T 0.451636 5.8290e-06
19:36918102 G A 0.215950 7.8148e-06
19:36925046 A C 0.497000 -5.3348e-06
19:36940698 G A 0.044395 9.3483e-06
19:36940760 T G 1.162811 -8.7617e-06
19:36941144 C T 1.115795 -8.5606e-06
19:36942264 C T 0.049189 1.3815e-06
19:36956110 T C 1.108050 -4.8629e-06
19:36957653 C T 0.158734 8.7290e-06
19:36963743 T C 0.476315 6.3906e-06
19:36970952 G A 0.474680 -1.9739e-05
19:36997544 A C 0.759619 2.1263e-05
19:37004938 C T 0.664822 -1.0432e-05
19:37005298 G A 0.282780 1.2476e-05
19:37022471 G T 1.391051 5.7369e-06
19:37038092 C T 0.435908 2.6258e-06
19:37038416 C T 0.156548 5.0744e-06
19:37039069 C A 1.373763 -3.1614e-06
19:37047472 A G 1.090918 -1.0010e-05
19:37050703 A C 0.030167 -8.9271e-06
19:37074430 A G 0.282311 -1.2746e-05
19:37083943 A C 0.586248 3.7906e-06
19:37107440 G A 0.040274 8.6774e-06
19:37108435 T C 0.032553 4.3650e-06
19:37117302 G A 1.210956 6.4220e-06
19:37117490 G A 0.029038 -4.5754e-06
19:37118439 T C 0.431856 -3.4143e-06
19:37129806 A G 0.128687 1.0703e-06
19:37156918 A G 0.182319 -3.6441e-06
19:37169246 C G 0.064770 -2.0332e-05
19:37173385 C T 0.031418 1.8339e-05
19:37175752 A G 0.121173 4.2095e-06
19:37183250 G A 0.247816 2.3035e-06
19:37201334 A C 0.155957 9.1187e-07
19:37209866 C T 0.280275 1.3772e-05
19:37210529 G A 0.586799 1.5522e-06
19:37220436 A G 0.040431 1.2315e-05
19:37230491 T C 0.711185 1.2679e-05
19:37241781 A G 0.866482 1.2539e-05
19:37245743 A G 1.643029 -6.2444e-06
19:37261823 G A 0.484546 -2.3340e-05
19:37267194 T G 0.097514 2.5309e-05
19:37287405 C T 0.533368 -2.7516e-05
19:37288454 T C 1.581951 3.1258e-06
19:37288814 G A 0.054996 -1.6016e-05
19:37292143 T G 0.029966 -1.1891e-05
19:37297957 C T 0.413592 2.1450e-05
19:37298389 T C 0.098568 1.4210e-05
19:37310344 C T 0.533561 -2.5776e-05
19:37315562 A G 0.127198 -1.7301e-07
19:37326284 T G 0.643223 1.0333e-05
19:37328073 T C 0.111038 1.7525e-06
19:37339156 G T 0.534425 -2.4541e-05
19:37347166 T C 0.068292 -3.8158e-05
19:37349801 C A 0.454441 2.7679e-05
19:37353791 T C 0.678367 -3.6117e-05
19:37356065 T C 0.038561 1.6168e-05
19:37363157 G A 0.234948 -8.5619e-06
19:37368535 C G 0.027773 8.6898e-06
19:37376756 A G 0.957390 2.0853e-05
19:37395957 G A 0.187799 -1.1198e-05
19:37402778 T G 0.020763 -3.1597e-06
19:37407938 A G 0.236325 -1.6765e-05
19:37413196 C G 0.023455 1.6142e-05
19:37416032 A G 0.020691 1.0197e-05
19:37425609 T C 0.062455 -1.9808e-05
19:37429026 G A 0.039305 4.0238e-06
19:37437106 T C 0.546695 -1.7269e-05
19:37438418 C T 0.035266 1.6438e-05
19:37440497 T A 0.022799 -2.1064e-06
19:37441980 G A 1.173962 4.9068e-06
19:37455903 G A 0.337378 -1.1917e-05
19:37464606 T G 0.315109 -1.1772e-05
19:37482151 G A 1.098812 2.6259e-05
19:37487723 A G 1.077931 2.5074e-05
19:37487975 A G 0.768407 3.9878e-05
19:37488055 G T 0.309523 -1.0656e-05
19:37493706 C T 0.021011 -3.9185e-06
19:37516086 C T 0.745081 3.0961e-05
19:37546309 A G 0.027845 2.9109e-06
19:37548105 T C 0.125453 -7.1622e-06
19:37549756 T C 0.047893 6.0463e-07
19:37560106 T C 0.039033 1.7676e-05
19:37579810 A G 1.045384 1.7516e-05
19:37593096 A G 1.044296 1.7156e-05
19:37597904 T C 0.065756 8.6762e-06
19:37613594 G A 0.121945 2.3981e-05
19:37620531 C A 0.680223 2.7835e-05
19:37621652 G C 0.021358 -6.5353e-06
19:37635453 A G 0.049797 -1.3391e-05
19:37636776 C A 1.028640 1.7104e-05
19:37639266 A G 0.030612 -7.4089e-06
19:37642922 T C 1.048199 1.4206e-05
19:37643777 T C 0.064274 4.8028e-06
19:37644370 A T 0.044555 -3.3029e-05
19:37644489 T A 0.032414 -1.4526e-05
19:37650573 G A 0.145774 -6.2294e-06
19:37654976 G A 0.716438 2.4201e-05
19:37658453 G A 0.113085 6.6260e-06
19:37685602 A C 0.026726 -2.5642e-06
19:37690420 T C 1.154610 -2.2445e-05
19:37705345 T C 0.591018 -1.9960e-05
19:37720855 T G 0.033859 -1.3522e-05
19:37723924 G A 0.115410 5.3536e-06
19:37732037 T C 0.036657 1.9427e-05
19:37733771 C A 0.109903 -5.8794e-06
19:37734888 A C 0.277072 2.6349e-06
19:37737065 C A 0.320692 -2.0324e-05
19:37737850 G A 0.793430 1.6626e-05
19:37747224 G A 0.299895 -3.6936e-05
19:37798718 T C 0.059089 -3.0261e-07
19:37799175 G T 0.070376 -1.0908e-05
19:37800320 C T 0.021106 2.0599e-05
19:37804351 G C 0.036052 1.0333e-05
19:37818858 A G 0.123859 -3.1020e-06
19:37820230 A G 0.095103 -2.9828e-05
19:37829792 A G 0.094433 -7.2948e-06
19:37842735 C T 0.310853 -1.2879e-05
19:37854040 A G 0.071012 -1.3366e-05
19:37854580 T C 0.502803 9.4518e-06
19:37868552 C T 0.055373 3.0552e-05
19:37875631 C T 1.009832 -1.1499e-05
19:37878563 T C 0.022973 2.7186e-05
19:37879073 G A 0.026185 1.1513e-05
19:37898476 T C 0.064280 -4.8367e-06
19:37917794 C T 0.022616 2.0945e-05
19:37923227 T C 0.022167 1.9116e-05
19:37933638 G A 0.074878 5.6635e-06
19:37933936 A G 0.318169 -1.4617e-05
19:37940044 A T 0.026019 1.1287e-05
19:37945113 G T 0.035906 4.9158e-06
19:37945274 C A 0.310084 -1.4013e-05
19:37950798 G C 0.942200 -4.7114e-06
19:37953661 T C 0.296696 -1.6283e-05
19:37977386 C G 0.073576 -3.0666e-05
19:37980167 G A 0.099339 8.7140e-06
19:37988445 A G 0.026495 1.2411e-05
19:37998237 C G 0.029038 -1.1719e-06
19:38005214 G A 0.057766 2.2928e-06
19:38015577 T G 0.062428 -7.3504e-06
19:38024271 G T 0.170148 -9.8895e-06
19:38027957 G A 0.065011 7.0325e-06
19:38028579 A G 0.070672 -1.3153e-05
19:38031252 C T 0.079620 1.4186e-05
19:38040836 T C 0.078502 5.4384e-06
19:38067999 C T 1.537271 2.0950e-05
19:38074416 G A 0.027450 -1.4125e-06
19:38081489 G A 0.038649 1.0749e-05
19:38107485 C G 1.169842 4.3271e-05
19:38125845 T C 0.027783 1.3957e-05
19:38141577 G C 0.087324 -1.9630e-05
19:38146923 G T 0.773473 1.6010e-05
19:38151703 G A 0.104130 2.8715e-05
19:38160565 T C 0.079100 5.5320e-06
19:38167632 C T 0.041944 -2.0541e-05
19:38168913 A G 1.761822 8.6444e-06
19:38173433 C T 0.104946 -3.3377e-06
19:38189440 C T 1.656900 9.5485e-06
19:38189555 C T 0.035793 1.1529e-05
19:38189616 C T 1.667144 4.2756e-06
19:38190686 G A 0.024989 -2.1996e-05
19:38199462 C T 1.656900 9.2608e-06
19:38201710 T G 0.023693 1.9392e-05
19:38202515 A G 0.371896 2.5841e-05
19:38207632 A G 0.403583 -2.9229e-05
19:38209301 T C 1.253477 3.7222e-05
19:38210135 T C 0.095814 2.1521e-05
19:38210986 T C 0.049097 -1.8235e-06
19:38221032 G C 0.068799 5.9222e-06
19:38226496 A C 0.047761 -1.1994e-05
19:38229378 A G 1.656785 1.1819e-05
19:38229926 A G 0.093607 -8.1566e-06
19:38240458 A G 0.117613 3.3341e-06
19:38246606 A G 0.024883 -2.8038e-06
19:38250656 C T 1.970530 2.9610e-06
19:38283126 C T 1.599413 2.2387e-05
19:38291862 A G 0.105401 3.1540e-05
19:38292025 C T 0.029082 -9.3757e-06
19:38297041 A G 0.123097 5.3939e-06
19:38298617 G A 0.034971 -1.7164e-05
19:38325536 G C 0.434266 2.7824e-05
19:38327261 T G 0.035671 1.2095e-05
19:38336811 T C 0.137652 3.5238e-07
19:38367705 T C 1.909470 3.6681e-05
19:38375666 T C 0.350437 4.2424e-05
19:38375984 T C 0.020909 -1.0595e-05
19:38376848 C T 0.084078 -5.9570e-06
19:38379446 T C 0.780823 1.1250e-05
19:38384421 G C 1.520846 2.3456e-05
19:38384689 T C 0.021065 -3.4287e-06
19:38391326 C A 0.025985 -4.8436e-06
19:38397213 G A 0.347543 -1.7045e-05
19:38417373 T C 0.029779 -4.9315e-06
19:38424544 T C 0.063322 -6.5288e-06
19:38427097 C A 1.168400 -8.3526e-06
19:38432391 A G 0.105082 -6.2685e-06
19:38457837 C T 0.741610 4.0001e-06
19:38464788 A T 1.194283 -4.7617e-06
19:38465761 T G 0.331928 -1.6618e-05
19:38470742 T C 0.057508 2.3055e-05
19:38471580 A G 0.779100 9.6009e-06
19:38473157 A G 0.182190 4.8779e-07
19:38473929 C G 1.538688 2.8424e-05
19:38474095 C T 0.129622 1.9321e-06
19:38475123 T C 0.056301 2.8745e-06
19:38475375 T C 1.076037 5.4519e-06
19:38475591 C A 0.474061 -3.8814e-06
19:38477481 T C 0.069448 -3.1465e-05
19:38478280 T C 1.331683 4.0174e-05
19:38486123 T C 0.056485 -1.6361e-05
19:38497288 G A 0.065756 8.5302e-06
19:38497453 T C 0.613865 1.6327e-05
19:38501417 G C 1.452159 3.7625e-05
19:38517387 A G 0.126538 2.4184e-05
19:38522972 T C 0.240381 1.7977e-05
19:38524768 T C 0.065827 9.6847e-06
19:38527052 A C 0.035277 1.6041e-05
19:38528311 A G 0.053377 -7.2828e-06
19:38534304 G A 0.208419 7.2435e-07
19:38534650 A G 0.023489 -1.5032e-05
19:38535535 A G 0.160699 5.9774e-06
19:38543903 C A 0.670955 1.7833e-06
19:38559641 T C 0.048288 -3.0941e-06
19:38560003 T G 0.304379 -1.4624e-05
19:38563162 T C 0.160754 1.4554e-05
19:38569359 A G 0.151425 -4.8718e-06
19:38572894 T C 0.072161 4.5348e-06
19:38573068 T C 0.024968 -4.1143e-06
19:38573139 T G 0.089531 1.2393e-05
19:38573347 C T 0.048740 1.7128e-05
19:38578183 A G 0.025621 1.0204e-05
19:38610504 A G 0.276593 -6.3746e-06
19:38621473 A G 1.785424 -7.9629e-06
19:38625946 T C 0.850925 3.1287e-06
19:38643539 T C 0.028113 -6.9866e-06
19:38652962 T C 0.048135 2.8712e-05
19:38653376 T C 0.050678 3.5914e-06
19:38661480 A G 0.853627 9.2854e-06
19:38672209 C T 0.027994 -9.0970e-06
19:38673298 G C 0.135112 2.0160e-05
19:38673353 A G 0.051303 1.1699e-08
19:38683266 C A 0.059429 -3.2898e-05
19:38685802 T C 0.074106 6.4922e-06
19:38686272 A G 0.086961 -2.2365e-05
19:38687646 C T 0.261334 7.1322e-06
19:38688977 C G 0.044119 -9.5035e-07
19:38690006 A C 1.146325 -6.4346e-06
19:38697577 G A 0.032682 1.2873e-05
19:38700944 C G 1.469900 -1.0362e-05
19:38704561 A G 0.357519 2.7225e-05
19:38704921 C A 0.392900 -3.5064e-05
19:38705025 A G 0.031605 1.5013e-06
19:38705142 C A 0.386618 -2.3594e-05
19:38705237 C T 0.067327 -4.9050e-06
19:38706989 A G 0.919853 2.3003e-06
19:38711515 C T 0.388494 4.2995e-05
19:38715322 A G 0.069560 1.1550e-05
19:38717143 C T 0.467714 -2.1656e-06
19:38717264 G A 1.060901 -1.8900e-06
19:38725416 C T 0.345051 -2.4332e-05
19:38732251 T C 0.040019 8.1567e-06
19:38735581 A G 0.102511 2.0676e-05
19:38735613 T C 0.929352 -2.6526e-05
19:38753625 C T 1.036161 -1.9077e-05
19:38755864 T C 0.514577 3.3430e-05
19:38756390 C G 0.076697 -1.4504e-05
19:38757790 G A 0.418277 7.0149e-07
19:38758140 A G 0.507488 1.8313e-05
19:38765620 A G 0.062050 3.0567e-05
19:38772546 G A 0.041944 9.2592e-07
19:38782485 C G 0.080878 5.1682e-06
19:38789249 A G 0.331574 -8.1906e-06
19:38793457 G T 0.049093 -9.5839e-06
19:38795159 A G 0.295710 -6.0282e-05
19:38798809 A G 0.044085 1.0531e-05
19:38800176 A G 0.083751 1.0180e-05
19:38800360 T C 0.037140 1.1985e-05
19:38813909 A G 0.065110 -1.7353e-05
19:38814538 G A 0.060850 -1.8666e-06
19:38817628 A G 0.027328 1.5056e-05
19:38817876 A G 0.294870 -6.3275e-05
19:38824581 T C 0.488388 -2.9298e-05
19:38827960 C T 0.306412 -5.8877e-05
19:38835158 C T 0.088378 1.2098e-05
19:38861333 A G 1.032373 -1.7696e-06
19:38861362 C T 0.038030 1.1823e-05
19:38871622 T C 0.046663 -2.2365e-05
19:38872634 C T 0.065178 -2.3744e-06
19:38876586 T G 0.064858 -4.0832e-06
19:38885397 A C 0.051980 -1.5144e-05
19:38888587 T C 0.132195 1.4806e-05
19:38892039 A G 0.122652 -8.1817e-06
19:38894102 A G 0.037262 1.1193e-05
19:38894307 A G 0.065436 -4.2652e-06
19:38896204 G T 0.033597 9.3805e-07
19:38896244 A C 0.037238 1.0413e-05
19:38899548 A G 0.183805 -3.5868e-06
19:38900078 G A 0.103684 -1.2349e-05
19:38901633 T C 0.057515 -1.2875e-06
19:38903099 G A 0.315616 -1.3514e-05
19:38903330 A G 0.023421 2.1154e-05
19:38905792 A G 0.125885 -1.1400e-05
19:38909639 G A 0.600293 7.1439e-06
19:38910787 T C 0.115356 -1.6584e-05
19:38912764 G A 0.703824 1.6103e-06
19:38914576 A G 0.046748 -1.2897e-06
19:38920382 A C 1.561889 -1.7961e-05
19:38924996 C T 0.061819 1.3094e-06
19:38925116 C T 0.029021 5.4979e-06
19:38927316 G A 1.688831 1.9445e-05
19:38935366 T C 0.070655 -2.4883e-05
19:38940229 T C 1.741294 2.6302e-05
19:38941645 T C 1.331755 -1.9158e-05
19:38950947 T C 1.299188 -1.2484e-05
19:38955583 A G 0.733036 2.9787e-05
19:38956726 T C 0.060894 8.4164e-06
19:38959196 G T 0.214080 -1.2971e-05
19:38975866 T C 0.039003 -1.4719e-05
19:38979891 G A 0.071250 5.9375e-06
19:38980666 T C 0.127837 6.4167e-05
19:38981284 G A 0.182295 -1.0603e-05
19:38983180 T G 0.131022 -1.5141e-05
19:38988545 A G 0.063322 1.0698e-05
19:38990336 T C 0.089766 -4.4611e-06
19:38992910 C A 0.216304 -3.8613e-05
19:38993372 G A 0.514278 -2.2107e-05
19:38997076 T C 0.493678 -3.4553e-05
19:38998279 A G 0.082184 -1.7825e-05
19:39008003 A G 0.127595 5.1856e-06
19:39018347 C G 0.047883 5.6660e-06
19:39020560 G T 0.181095 -8.6941e-06
19:39040184 C A 0.290039 -3.4517e-05
19:39042032 C T 0.103399 -1.0189e-05
19:39043586 A C 0.193786 -2.2587e-06
19:39044492 T C 0.036796 -1.9154e-05
19:39048129 C A 0.096698 -1.3021e-05
19:39048163 A C 0.202347 -4.6164e-05
19:39050620 T C 0.074058 -1.4605e-05
19:39066494 T C 0.061034 -2.3377e-05
19:39067987 T C 0.132437 6.0217e-06
19:39075392 C T 0.044402 -2.0742e-05
19:39087650 T C 0.079467 1.7575e-06
19:39092142 T C 0.070903 -2.1758e-05
19:39104375 A C 0.295088 -3.2046e-06
19:39106924 G A 0.040539 -1.4090e-05
19:39116961 G A 0.073715 -8.0339e-06
19:39119494 C A 0.449800 -4.0811e-05
19:39132600 T C 0.044327 1.8802e-05
19:39147510 A G 0.189166 3.1408e-05
19:39150330 G A 0.068064 -4.3310e-06
19:39150403 A C 0.116186 1.2854e-05
19:39152908 C T 1.503888 1.5009e-05
19:39156747 T G 0.101661 -1.3132e-05
19:39161851 T C 0.140253 -3.6152e-06
19:39167360 G A 1.169243 3.1317e-05
19:39174332 A G 1.727113 1.8022e-05
19:39174669 A C 0.352062 -2.1838e-05
19:39188112 A G 0.989777 2.6047e-05
19:39192116 A G 0.038853 1.5525e-05
19:39207742 A G 0.031785 -1.1375e-05
19:39210593 A G 0.483285 -1.4563e-05
19:39226927 C T 0.117375 -8.9657e-06
19:39228244 C T 0.351198 -1.2041e-05
19:39229089 G A 0.133035 -2.6669e-06
19:39237950 A C 0.997596 2.0331e-05
19:39249078 T C 0.330439 -1.3214e-05
19:39250308 A G 0.462665 -9.9461e-06
19:39250337 A G 0.995536 1.5038e-05
19:39255220 T C 0.191063 -3.3831e-05
19:39258110 T C 0.964156 1.7694e-05
19:39266194 A G 0.095783 -4.0265e-05
19:39266289 C T 1.628920 -9.8712e-06
19:39267067 A G 0.043725 1.6907e-05
19:39276971 C T 1.157252 -5.8168e-06
19:39285827 G A 1.474323 6.2259e-07
19:39291691 G A 0.245209 8.6906e-06
19:39296108 C A 0.283909 -1.3286e-05
19:39296319 G T 0.992058 2.7693e-06
19:39306425 C A 0.836265 5.4224e-05
19:39307103 T C 0.205740 2.1782e-06
19:39322087 G T 1.129088 -3.2079e-05
19:39329205 T C 0.063176 3.8687e-06
19:39338142 G A 1.387032 -6.1991e-06
19:39359377 A G 0.041553 1.4365e-05
19:39360597 T C 0.209154 -8.4533e-06
19:39360720 A G 0.950577 3.3682e-05
19:39368998 C T 0.982440 1.9576e-05
19:39370144 T C 0.035984 3.8194e-07
19:39371013 T C 0.041267 -1.0787e-05
19:39378804 T C 0.143133 1.4439e-05
19:39380030 T C 0.728956 -2.0389e-05
19:39385188 T C 0.040383 6.2414e-06
19:39387842 C T 0.134528 1.1065e-05
19:39391817 C T 1.218833 -2.7538e-06
19:39395331 C T 0.484233 7.5156e-06
19:39398631 G A 0.325880 -9.7697e-06
19:39400175 G C 1.209888 7.4765e-07
19:39408688 G C 1.213920 4.1454e-07
19:39410119 G A 0.891702 7.6912e-06
19:39416887 T C 0.343042 2.5946e-05
19:39416966 T G 0.546321 -1.7585e-05
19:39419354 G T 0.043926 -1.0574e-05
19:39424753 T C 0.901055 3.8614e-07
19:39425330 T C 0.031839 -1.8537e-06
19:39425681 G T 0.560706 -2.3338e-05
19:39435313 T C 0.199440 -1.1430e-05
19:39435485 A G 1.221084 -8.5073e-06
19:39449411 G T 0.263466 5.6875e-06
19:39453232 G A 0.117188 2.0189e-06
19:39459174 G A 1.192756 -8.9725e-06
19:39462489 C A 0.079845 6.1952e-07
19:39465161 T C 0.445727 -2.3066e-06
19:39467260 T C 0.107230 -3.4216e-06
19:39472020 T C 0.030381 6.6892e-06
19:39480064 G A 0.257339 -1.2965e-05
19:39481484 C T 0.662860 1.3839e-05
19:39481987 T C 0.677826 -6.6586e-06
19:39483913 A G 0.044799 -7.3501e-06
19:39484081 T C 0.418712 5.7330e-06
19:39494621 G A 0.038891 8.7632e-06
19:39498198 A G 1.674171 -7.5091e-06
19:39499089 C T 0.050851 -2.8881e-06
19:39505019 T C 0.091856 -2.8421e-06
19:39528932 A G 1.011610 -7.0370e-06
19:39533937 A G 1.435670 -1.3216e-05
19:39538680 A G 0.050773 -3.2496e-06
19:39539336 C T 0.421989 -4.0570e-06
19:39541972 T C 1.690443 -2.3153e-05
19:39546104 T C 0.257751 -7.8200e-06
19:39546960 T C 0.587489 -2.4252e-06
19:39552222 C T 1.471926 2.4119e-05
19:39552665 C T 0.258060 4.7223e-05
19:39554200 G A 1.178171 1.4015e-05
19:39566690 A G 0.387927 -1.4308e-07
19:39575750 C T 0.363244 8.5194e-06
19:39576688 A G 0.020345 3.1068e-06
19:39577299 C T 0.830192 1.0342e-05
19:39577612 A G 0.020331 1.7812e-06
19:39580737 G A 0.418328 1.1149e-05
19:39583160 A G 1.617122 5.9126e-06
19:39591829 T G 0.026423 -1.2434e-05
19:39592303 T C 0.704749 1.1527e-06
19:39596572 C A 0.429102 1.5893e-05
19:39602642 T C 0.180163 9.2532e-06
19:39615921 A G 0.226636 -3.3070e-06
19:39616521 C T 0.489962 -9.1938e-06
19:39617452 T C 0.681474 -7.5411e-07
19:39618034 T C 0.209626 2.4817e-05
19:39618662 A G 0.334226 1.7588e-05
19:39621215 C G 0.063767 1.1451e-05
19:39621265 A C 0.105806 -3.5390e-05
19:39626365 G A 1.900705 2.7835e-05
19:39627614 A G 0.032040 6.0796e-06
19:39627757 T C 0.067395 -1.3157e-05
19:39627893 T G 0.686407 6.4285e-06
19:39629902 A G 0.521332 -5.3153e-06
19:39632766 A G 0.048359 1.5391e-05
19:39633677 T C 0.058212 -1.4519e-05
19:39640783 A G 0.075330 2.0077e-05
19:39645695 T G 0.106982 -1.6564e-05
19:39648322 T C 0.694805 6.9101e-06
19:39650830 A G 0.706527 3.7215e-06
19:39659472 C T 0.067762 2.1386e-05
19:39662907 A G 0.961650 1.5969e-05
19:39663472 C T 0.043552 -8.1509e-06
19:39663757 A G 0.049916 -4.0712e-06
19:39667455 G A 0.023704 -1.3765e-05
19:39667913 C T 1.962429 4.7240e-06
19:39674034 G A 0.763315 1.1980e-05
19:39675667 T G 0.050838 7.9676e-06
19:39676621 T C 0.106795 -3.7494e-05
19:39678654 C T 0.820306 1.7483e-05
19:39679813 C A 0.061040 -6.6632e-06
19:39681367 A G 0.050572 4.4657e-06
19:39683426 A G 0.160030 3.7795e-06
19:39684909 C A 0.623133 -1.8148e-05
19:39697974 G A 1.003325 -1.4307e-06
19:39708111 G A 1.929930 -2.5935e-06
19:39719751 G C 0.748801 2.3391e-06
19:39719759 A G 0.106945 -2.2177e-05
19:39729777 T C 0.075690 -1.9282e-06
19:39730501 G A 0.121975 -1.0928e-05
19:39731783 G A 0.573798 -1.5767e-05
19:39735517 A G 0.039870 8.7386e-06
19:39738787 T C 0.598763 -1.6571e-05
19:39739021 T C 0.025614 -1.1075e-06
19:39743165 G T 0.389263 -4.2450e-05
19:39745912 T C 0.036215 -5.0619e-06
19:39746219 G A 0.289063 -2.0409e-06
19:39760191 G A 0.425107 -3.2213e-05
19:39761292 C T 0.220917 1.2524e-05
19:39763713 A G 0.441555 -3.2921e-05
19:39768216 A G 0.376704 -3.1935e-05
19:39768358 A G 0.143340 2.3025e-05
19:39768602 G A 0.025206 -1.9439e-06
19:39770315 G A 0.031533 1.8437e-05
19:39774817 C T 0.081157 -9.3506e-06
19:39781714 G A 0.022939 -4.9633e-06
19:39784486 T C 0.041423 -6.1535e-06
19:39789115 G A 0.208967 3.4917e-05
19:39807425 A G 0.035736 1.0277e-05
19:39808695 G A 0.137074 4.4589e-05
19:39815852 G A 1.639976 5.5031e-08
19:39819802 T G 0.220281 2.5827e-05
19:39826479 A G 0.139355 2.8713e-05
19:39827255 T A 0.048862 5.1963e-06
19:39831555 T C 0.036830 2.4493e-07
19:39835169 T G 1.059986 2.8077e-06
19:39847051 T C 0.022242 -2.2343e-05
19:39850982 A G 0.095657 3.1139e-06
19:39856246 T C 0.092808 4.6768e-05
19:39862881 T C 0.897740 1.8722e-06
19:39865736 G A 0.020889 -1.6655e-05
19:39874945 C T 0.214498 2.4126e-05
19:39876556 T C 0.045109 6.4588e-06
19:39878006 A G 0.206590 2.8212e-05
19:39879663 G A 0.123883 -9.6723e-06
19:39885812 A G 0.876335 1.5649e-05
19:39886177 A G 0.673671 2.0644e-05
19:39886218 A G 0.143925 2.9952e-05
19:39888390 C G 0.217606 -1.8772e-05
19:39891805 G A 0.054084 -7.4502e-06
19:39899177 C T 0.058066 1.4944e-05
19:39901423 G A 0.086896 4.2988e-05
19:39901611 C T 0.607677 2.5067e-05
19:39903088 A C 0.097493 4.0537e-05
19:39907036 T C 0.353493 6.7166e-06
19:39908214 T C 0.135473 2.3865e-05
19:39911451 G C 0.065396 6.9687e-06
19:39913558 G A 0.126983 -1.8333e-05
19:39913634 A G 0.193746 9.8804e-06
19:39914002 A G 0.021500 -8.1206e-06
19:39914644 A G 0.121255 -1.5014e-05
19:39914748 A G 0.893456 1.0766e-05
19:39915758 G C 0.999650 1.0079e-06
19:39918351 T C 0.027005 -1.4156e-06
19:39919538 C T 1.026209 3.0852e-06
19:39924748 T C 0.067242 2.3341e-06
19:39925056 G A 0.305369 -2.0870e-06
19:39926601 T C 0.686985 5.8915e-06
19:39932023 C T 0.318281 -1.4556e-06
19:39936017 A G 1.024258 3.5839e-06
19:39938429 C T 0.175407 -3.6243e-05
19:39955351 T G 0.110467 -1.0288e-06
19:39955515 T C 0.186191 2.0624e-05
19:39957472 T C 0.364988 3.4202e-06
19:39964315 T C 0.669292 -7.4239e-07
19:39971401 T C 0.120809 3.8647e-06
19:39974103 A G 1.036725 -2.3842e-06
19:39974865 A T 1.222818 1.5130e-05
19:39979930 A G 0.314953 -2.2777e-06
19:39980412 T C 0.032577 -2.0689e-05
19:39991203 G A 0.093012 1.4153e-06
19:39991614 G A 0.665729 -8.8888e-07
19:39994711 C T 1.039169 -3.9069e-06
19:39996347 C T 0.043297 -2.5448e-05
19:40000638 C A 0.746540 -7.4287e-06
19:40006156 T C 0.020790 1.1553e-05
19:40008118 A G 1.193729 1.2989e-05
19:40009683 T C 0.492661 -4.0787e-06
19:40011857 G T 0.243393 3.1300e-05
19:40015243 C A 0.141178 1.0109e-05
19:40019274 T A 0.023132 -2.4751e-06
19:40023308 G A 1.467499 5.5491e-05
19:40030704 T C 0.447182 8.5403e-06
19:40047633 A C 0.496116 1.6089e-05
19:40052957 T A 1.331809 3.7501e-05
19:40055790 A G 0.160298 1.4329e-05
19:40058427 T C 0.115750 2.5574e-06
19:40061294 C T 0.389269 -3.9612e-06
19:40074122 A G 0.130084 -1.2744e-05
19:40075510 T C 0.075996 -2.1072e-05
19:40086641 G A 1.673457 -8.5492e-06
19:40092547 G C 0.046425 1.3180e-05
19:40093111 A C 1.514053 -9.1617e-06
19:40094528 G A 1.943403 -3.2706e-05
19:40096089 C T 0.064335 -6.4306e-06
19:40105431 C G 1.672094 -1.3546e-05
19:40116048 G T 0.432189 -9.0694e-06
19:40116994 A T 0.730748 1.4573e-05
19:40118028 A G 1.512948 3.4435e-05
19:40127587 C T 1.514002 3.5145e-05
19:40132472 T C 0.150048 1.9269e-05
19:40134558 G A 0.035028 -4.3829e-07
19:40135259 T C 0.068578 -2.4096e-05
19:40150554 G A 0.098313 3.0398e-05
19:40152154 G A 0.044895 1.4825e-05
19:40163241 T C 1.510514 1.0557e-05
19:40168669 A G 0.168244 7.4291e-07
19:40168701 T C 0.102688 -1.7713e-05
19:40170053 A G 0.659708 1.1980e-05
19:40171474 T C 0.234183 -1.5553e-05
19:40174119 T C 0.635774 -7.2435e-06
19:40176836 G A 1.467394 5.1778e-06
19:40184826 A G 0.091979 1.3538e-06
19:40189338 C T 0.699748 1.5339e-05
19:40195183 T C 0.025465 -7.5032e-06
19:40196627 A G 0.108482 -7.9314e-06
19:40199914 G C 1.358882 9.8644e-06
19:40212855 C T 0.062105 2.0945e-06
19:40217695 A G 0.028647 -1.5130e-05
19:40219394 C T 0.087148 -3.2057e-06
19:40224235 C T 0.034637 -4.0320e-07
19:40224986 G A 1.343535 8.8012e-06
19:40230136 T C 1.742967 -5.1688e-06
19:40241311 C T 0.233473 -4.4765e-05
19:40247355 G C 0.049420 4.9324e-06
19:40257229 C T 0.276769 1.1186e-05
19:40259005 G A 0.045911 -5.5683e-07
19:40264013 A G 0.032937 -1.3194e-05
19:40266687 G A 0.826045 -1.2441e-05
19:40266711 G A 0.554253 2.8148e-06
19:40268245 A G 0.072539 3.6877e-05
19:40272816 G A 0.388131 3.7116e-06
19:40273441 G C 0.279051 -1.1692e-05
19:40276203 T G 0.171405 -8.7484e-06
19:40277609 G A 0.263945 -1.0577e-05
19:40277895 C T 0.202986 2.5241e-05
19:40279758 C T 1.388807 1.2904e-05
19:40290664 G C 0.068010 6.9566e-06
19:40302110 T C 0.071396 -9.9991e-06
19:40302299 T C 0.408597 8.1330e-07
19:40306358 T C 0.644481 -3.8843e-05
19:40306566 G A 1.059014 -3.4391e-05
19:40309096 T C 0.022976 2.5738e-06
19:40310111 C G 0.048271 -3.0745e-05
19:40315684 C G 0.062822 1.7040e-05
19:40319227 T C 0.147627 -3.5459e-07
19:40325564 C T 0.074867 -8.8374e-06
19:40330433 A C 0.293224 2.1561e-05
19:40338923 G T 0.190040 1.2803e-05
19:40339093 G A 1.630871 1.3630e-05
19:40339251 A G 0.022017 -7.9628e-06
19:40339588 T G 0.055176 -7.4453e-06
19:40343475 G A 0.680848 1.3764e-05
19:40345223 C T 0.048821 -1.3645e-05
19:40345918 A G 0.626465 -1.2125e-05
19:40347658 T C 1.631905 1.0764e-05
19:40350636 G A 1.495555 1.3008e-05
19:40352410 G A 0.522043 6.5233e-06
19:40352775 A G 0.358324 -2.0111e-05
19:40355355 A G 0.109542 2.6261e-06
19:40355859 C T 0.042076 -3.2334e-06
19:40359573 C T 0.433413 -2.8489e-05
19:40360928 A G 0.351508 1.6171e-05
19:40363020 A G 0.393992 -1.4399e-05
19:40363916 T C 0.075078 -1.2010e-05
19:40365296 C T 0.055006 -1.7301e-05
19:40402976 A G 0.029225 7.3284e-06
19:40405324 G A 0.709217 2.1810e-05
19:40405580 G C 0.073021 -1.9372e-05
19:40406594 T C 1.523239 2.0336e-05
19:40408821 G C 0.711290 2.3319e-05
19:40409056 G A 0.781048 1.3438e-05
19:40413488 G A 0.125919 -1.4246e-05
19:40416624 C A 0.080436 5.1605e-06
19:40417723 T C 0.459214 2.9385e-05
19:40420083 T C 0.043001 3.0614e-06
19:40421859 A G 0.025934 4.2559e-06
19:40423081 C A 1.337966 1.7445e-05
19:40427903 A C 0.612240 -2.5326e-05
19:40428969 T C 0.070910 -1.3531e-05
19:40441024 C T 0.298610 1.8684e-05
19:40444284 T G 0.144499 -1.4601e-05
19:40447021 T C 0.132165 3.0553e-05
19:40468256 T C 0.046819 -1.0258e-05
19:40472765 C T 0.099064 -1.3630e-05
19:40478362 C T 0.080596 3.1405e-05
19:40478516 G C 0.053768 7.1811e-06
19:40487672 C G 0.077805 -1.4796e-05
19:40502943 C A 0.048298 -9.0610e-06
19:40519905 C G 0.048369 -1.1301e-05
19:40519935 T C 0.046897 -1.2453e-05
19:40522564 A C 0.164633 1.8622e-05
19:40537922 A G 0.030877 -7.6023e-07
19:40539624 A G 0.029629 -8.8579e-06
19:40540724 C A 0.029164 -7.3701e-06
19:40540900 A G 0.029170 -9.4223e-06
19:40541039 T C 0.040822 -4.4510e-06
19:40554705 C T 0.031149 -1.7010e-05
19:40569551 C T 0.062292 -2.0647e-05
19:40575507 C T 0.251189 5.5531e-06
19:40576259 G A 0.058562 -1.1267e-05
19:40580236 T C 0.043718 1.8539e-05
19:40580431 G C 0.029089 -1.1928e-05
19:40582086 G A 0.029361 -1.0966e-05
19:40584311 T C 0.080307 1.1908e-05
19:40591182 C T 0.183907 7.3729e-06
19:40595028 A C 0.920672 5.6094e-06
19:40598201 T C 0.092649 3.6326e-05
19:40600768 G A 0.136771 7.8922e-06
19:40640939 G A 0.184593 9.0114e-06
19:40642382 A G 0.047145 -9.9441e-06
19:40653839 T C 0.028331 -3.9908e-06
19:40660584 C T 0.540990 -3.4724e-07
19:40664847 A G 0.174285 1.5766e-06
19:40666981 A G 0.076547 -1.2110e-05
19:40673574 G A 0.390942 1.6523e-05
19:40685483 T C 0.050814 5.6862e-06
19:40701270 C A 0.637569 -1.3020e-05
19:40705360 A G 0.166534 -6.2343e-05
19:40724776 G C 1.470093 -6.3516e-06
19:40738756 A G 0.201524 2.5950e-05
19:40739513 G A 0.973502 6.6508e-06
19:40753001 T C 0.072369 -5.7599e-06
19:40756021 C T 0.039105 2.4029e-05
19:40783233 C T 1.407683 -2.2649e-06
19:40783728 T C 0.135701 -1.4095e-05
19:40785668 A G 0.029667 -1.0604e-05
19:40785779 A G 0.632731 -1.3596e-05
19:40788241 T G 0.171259 6.6784e-06
19:40790059 C G 0.072246 2.5482e-05
19:40800288 C T 0.298719 8.9868e-06
19:40813912 C T 0.188575 2.2272e-05
19:40823587 G T 0.959716 -2.9900e-06
19:40833592 T C 1.936318 -1.8457e-05
19:40835833 A C 1.396287 -2.7291e-06
19:40839987 G A 0.071403 3.1849e-05
19:40841372 C G 0.040064 3.3766e-06
19:40843127 G A 0.134511 -7.2765e-06
19:40843264 G A 1.387733 1.2823e-06
19:40865568 T C 0.200896 -7.4042e-08
19:40867634 G T 0.894470 1.5974e-05
19:40872034 G T 1.710373 -2.0701e-05
19:40877284 C T 1.740750 -1.4024e-07
19:40882352 C T 0.065049 4.1832e-06
19:40883933 A G 0.036079 1.0123e-06
19:40886223 A G 0.478824 4.0055e-05
19:40886993 T C 0.195367 2.2256e-05
19:40887667 T C 0.026716 -1.9026e-05
19:40890933 T C 0.053948 -2.0046e-05
19:40890981 A C 0.360072 1.7735e-05
19:40901496 C T 0.830869 -1.5962e-05
19:40901614 G A 1.081813 -1.2212e-05
19:40904064 G A 0.089317 -1.6218e-05
19:40904890 A G 0.029000 -6.9308e-06
19:40906936 T C 0.424903 -2.8297e-05
19:40918165 T C 1.062023 -1.1806e-05
19:40923776 T C 0.366613 -7.5068e-07
19:40948202 A C 0.364260 -2.9706e-06
19:40948403 C G 0.279948 -2.6704e-05
19:40950924 C A 0.031578 -4.7721e-06
19:40955143 G A 0.247432 -3.4467e-06
19:40958012 T C 0.065450 -4.9400e-06
19:40967838 T C 0.075891 4.0318e-05
19:40969203 T C 1.113336 -3.6166e-05
19:40972047 T C 0.160448 -6.7584e-06
19:40978453 A G 0.252831 -8.5402e-06
19:40978869 A C 0.310951 1.7865e-06
19:40981198 G A 0.474642 -5.3248e-06
19:40986999 C T 0.248014 -4.7380e-06
19:40987798 G A 0.022034 8.8319e-08
19:40991775 G A 0.028664 -2.0493e-06
19:40994144 G A 0.039384 3.8994e-06
19:40996491 G C 0.399687 -4.5424e-06
19:41001921 T G 0.236560 5.2242e-06
19:41003060 G A 0.169597 -9.0936e-07
19:41003193 T C 0.424726 3.4770e-05
19:41004136 G A 1.376554 2.6972e-05
19:41024778 T C 0.232007 3.0796e-06
19:41029399 A C 0.021483 9.4190e-06
19:41030758 T C 0.028749 -6.6242e-06
19:41033384 C T 0.157017 3.2061e-06
19:41035649 T G 0.358511 -6.6563e-06
19:41038574 A G 1.045003 4.6211e-05
19:41056792 A G 0.963999 4.8500e-05
19:41074162 A G 0.038462 1.2692e-05
19:41077501 C T 1.290522 3.0059e-05
19:41084693 A G 0.605995 1.7367e-05
19:41085995 C T 0.078451 1.4502e-05
19:41086014 G A 0.303465 -4.8732e-07
19:41089274 T C 0.151445 8.4895e-05
19:41089390 C G 0.033519 2.6272e-06
19:41094283 A G 0.215596 5.4210e-05
19:41094765 A G 0.327298 9.1056e-06
19:41096189 G A 0.959138 2.1947e-05
19:41104785 A G 0.171858 6.0914e-06
19:41109184 C G 0.049573 -2.7228e-05
19:41109456 A G 0.337460 -2.3831e-05
19:41111069 A G 0.865309 1.4016e-05
19:41112547 C G 0.168614 1.7907e-06
19:41117300 A G 0.025556 -1.0277e-06
19:41117754 A C 0.189136 -1.4836e-05
19:41118056 G A 0.794348 8.4166e-06
19:41118707 C G 0.726828 -2.4188e-05
19:41125177 C G 0.784094 1.1859e-05
19:41128162 T C 0.242346 -1.6136e-05
19:41128309 T C 0.676779 8.0391e-07
19:41128415 A G 0.121448 -6.5906e-06
19:41129842 T C 0.752598 -5.9092e-06
19:41139304 A G 0.423594 -2.8784e-05
19:41141478 T C 0.120286 -7.7839e-06
19:41146941 C T 1.412007 3.7065e-05
19:41149159 C T 0.253028 3.8854e-05
19:41149644 C A 0.225068 2.4710e-06
19:41150086 A C 1.003689 -1.0154e-06
19:41156709 T C 0.045194 -8.6411e-06
19:41159193 C T 0.294387 -3.2407e-05
19:41179785 G C 0.037568 -7.0865e-06
19:41187337 C T 0.106510 8.7317e-07
19:41187973 G A 0.024322 3.3679e-06
19:41189091 G A 1.243740 -3.0814e-05
19:41191725 A G 0.024479 1.0530e-05
19:41192417 T C 0.512163 5.0577e-06
19:41198482 C T 1.380967 2.1850e-05
19:41199718 C T 0.827381 1.1326e-05
19:41206060 C G 0.102947 1.1451e-05
19:41206755 C A 0.767554 -2.0816e-05
19:41209177 T C 0.262653 -2.5538e-05
19:41211056 C T 1.004467 4.9569e-06
19:41220029 A G 0.074303 -1.0108e-05
19:41225319 T C 0.100948 3.0495e-05
19:41228629 T C 0.358810 1.9993e-05
19:41235167 A G 0.119188 1.6177e-05
19:41236722 C G 1.502096 5.4077e-05
19:41246907 T C 0.059402 -1.2339e-05
19:41248009 T C 0.270177 -2.1555e-05
19:41249446 G T 0.079518 -1.1606e-05
19:41255191 T C 0.050093 2.6051e-05
19:41255500 G C 1.439845 3.6405e-05
19:41255889 T G 0.097606 4.4127e-05
19:41256375 T C 0.097119 5.2548e-05
19:41257046 T G 0.096477 4.9339e-05
19:41257396 T C 0.097748 4.3782e-05
19:41258922 C T 0.061214 -9.4006e-06
19:41267073 C T 0.030575 -7.2519e-06
19:41270866 T C 0.020348 -1.6356e-05
19:41271534 T C 0.049539 -1.3510e-05
19:41275173 A G 0.059697 -2.4161e-05
19:41280801 A G 0.093713 2.7353e-06
19:41281016 A G 0.297954 -1.9895e-05
19:41281106 C G 0.094471 4.7229e-05
19:41285873 G T 0.049294 -1.4404e-05
19:41287605 G A 0.094369 4.3203e-05
19:41289397 C G 1.006905 3.8743e-05
19:41297241 C T 0.322946 -2.7303e-05
19:41298228 T C 0.065963 1.5067e-05
19:41299015 A G 1.474319 3.1866e-05
19:41299066 T C 0.320797 1.3691e-05
19:41299761 G A 0.051725 -1.5224e-05
19:41301115 T G 1.151782 6.8083e-05
19:41302375 T C 0.051623 -1.5152e-05
19:41302706 T C 1.101424 1.0175e-04
19:41305530 A C 0.053095 -1.8594e-05
19:41306650 T C 0.030354 1.0825e-05
19:41309336 C T 0.091214 3.4590e-05
19:41310609 G A 1.403318 1.6213e-05
19:41311922 G T 0.046333 -2.5184e-05
19:41315318 C G 0.720881 4.8535e-05
19:41324746 A G 0.095073 3.1812e-05
19:41328196 T C 0.573193 3.0215e-05
19:41328365 T C 0.075949 -4.5778e-06
19:41333275 G A 0.047013 2.4463e-07
19:41333441 A G 0.043460 -7.9152e-05
19:41336556 A T 0.454791 6.2019e-05
19:41336795 C T 0.564908 1.0998e-04
19:41338556 T C 0.137723 -1.6086e-05
19:41338732 A C 0.140129 1.2070e-05
19:41338988 G C 0.456882 6.7802e-05
19:41339842 G A 0.264737 -1.0042e-05
19:41341413 A G 0.044521 -7.7218e-05
19:41341589 G A 1.455073 8.6368e-05
19:41341599 G C 0.156922 -3.3751e-05
19:41343237 A G 0.293442 -1.5564e-05
19:41344466 T C 0.046489 -8.0736e-05
19:41345395 G T 0.261106 -9.2293e-06
19:41350594 A G 0.157555 -3.8219e-05
19:41351903 A G 1.014592 5.8744e-05
19:41354306 A G 0.042226 -5.5359e-05
19:41354458 A C 0.043582 -6.1655e-05
19:41356188 T C 0.156667 -3.2345e-05
19:41371458 T C 0.024856 2.8207e-06
19:41381683 T G 0.113381 5.8740e-06
19:41383115 A G 0.060211 3.3325e-06
19:41388707 C T 1.004882 6.8614e-05
19:41389625 T C 1.199298 3.0659e-06
19:41392490 C T 0.043334 -5.5291e-05
19:41392885 T C 0.117216 6.5608e-06
19:41397853 C T 0.068122 3.1175e-05
19:41405962 G T 1.010244 5.6109e-05
19:41410048 G A 0.033917 -5.1354e-06
19:41414408 G C 0.034008 -4.7815e-06
19:41418134 A G 0.745533 -7.6383e-06
19:41431935 C T 1.479939 4.0329e-05
19:41444725 G A 0.049678 -7.8301e-05
19:41444738 A G 0.257537 7.9404e-05
19:41450609 C T 0.512700 -6.8532e-05
19:41452921 T C 0.238909 3.5232e-06
19:41456865 T C 0.036348 1.1096e-05
19:41459241 C T 1.235179 -1.4507e-05
19:41462306 T C 0.057437 -4.2763e-05
19:41467722 T C 0.027511 9.9297e-06
19:41467765 T C 0.026549 1.1446e-05
19:41482742 T C 0.634777 -2.5832e-05
19:41483203 T C 0.021092 3.8996e-06
19:41488124 G A 0.076605 5.7070e-05
19:41488186 T C 0.031278 -1.8011e-05
19:41489448 A G 0.496653 -2.0750e-05
19:41497274 T C 0.089647 -8.5847e-07
19:41501121 A G 0.044082 -3.6380e-05
19:41504171 G A 0.048209 -1.7233e-06
19:41506191 C T 0.480239 1.6323e-05
19:41511803 G C 0.585840 -6.4859e-06
19:41513886 G A 0.031938 -1.2720e-05
19:41518413 G A 0.058385 2.0879e-06
19:41518773 T C 0.490346 1.4262e-05
19:41518897 G T 1.242710 -1.6790e-05
19:41521638 A G 0.600225 -1.3195e-05
19:41525410 T C 0.165388 3.1941e-06
19:41527275 G A 0.036864 1.7311e-05
19:41531656 C A 0.561049 1.9947e-05
19:41536503 T C 0.319002 2.2965e-05
19:41537698 C A 0.403022 -2.5494e-06
19:41538513 A G 0.428935 3.8285e-06
19:41546395 A G 0.380916 -1.9306e-06
19:41546992 C T 0.189431 -1.2824e-06
19:41548037 G A 0.081324 -1.7216e-05
19:41551173 G A 0.086661 3.7192e-05
19:41558280 T C 0.038697 -1.2643e-06
19:41558344 C T 0.081140 -1.8491e-05
19:41559932 G A 0.082109 -1.8724e-05
19:41564709 A G 0.123162 -3.3285e-05
19:41566214 C T 0.060228 -9.7886e-06
19:41573505 T C 0.452285 -1.1866e-05
19:41573562 G A 0.627529 -1.2355e-05
19:41574201 A G 0.038428 -1.3543e-05
19:41583519 G A 0.033128 4.8651e-06
19:41586276 G T 0.035314 5.7036e-06
19:41588915 T C 0.195983 2.6378e-06
19:41591912 T C 0.019943 -6.6877e-06
19:41600054 T G 0.171487 -1.8360e-06
19:41615803 T C 0.073273 2.4728e-05
19:41622189 A G 0.641737 -1.3004e-05
19:41622205 C T 0.088776 -1.5914e-05
19:41622481 C G 0.027919 -6.1564e-06
19:41633980 T C 0.158904 1.2373e-05
19:41640876 A G 0.394373 -9.0609e-06
19:41642020 G T 0.057433 -1.3743e-05
19:41642537 A G 0.067211 2.9183e-05
19:41642807 G C 0.143180 -3.1352e-05
19:41642973 T C 0.061880 -1.9768e-05
19:41644532 C T 1.737952 3.2781e-05
19:41647317 T C 0.250584 2.6189e-05
19:41648175 G A 0.286438 2.6327e-05
19:41651004 G A 1.002733 -2.9233e-07
19:41651803 C T 0.074011 5.4033e-06
19:41654689 G A 0.182179 -2.6087e-06
19:41656019 T C 0.079161 2.3147e-05
19:41661088 C T 0.050467 2.8112e-05
19:41665044 T C 1.183352 1.1383e-05
19:41667273 G A 1.397983 8.1177e-06
19:41673297 C T 0.032645 9.4615e-06
19:41674278 C T 0.204255 -4.6494e-06
19:41675916 T C 0.042277 -1.0126e-05
19:41677205 C G 0.133331 2.7552e-06
19:41681288 T C 0.274729 1.4653e-05
19:41682274 G A 0.596346 3.6598e-05
19:41690171 G A 0.224766 -1.1001e-06
19:41693940 T G 0.165136 1.1493e-07
19:41694043 C T 0.061394 -9.7398e-06
19:41697813 G A 0.037449 1.7416e-06
19:41699886 C G 0.297121 -1.0735e-05
19:41700346 G A 0.044198 1.7665e-05
19:41700493 C G 1.927852 2.8709e-05
19:41702499 A G 0.053765 6.2331e-06
19:41703793 A G 0.098370 8.8409e-06
19:41703955 G A 0.728079 9.9825e-06
19:41711755 T G 0.884950 -3.7681e-05
19:41712275 T C 0.043327 2.9078e-06
19:41716271 A G 1.016775 1.1777e-07
19:41721138 A G 0.066691 -8.8880e-06
19:41721831 G A 0.044510 -2.9198e-06
19:41721965 G A 0.427395 -3.7400e-05
19:41725752 G A 0.963234 -6.7484e-06
19:41725932 A C 0.055594 1.9097e-05
19:41727197 T C 0.263901 3.4644e-06
19:41728865 A C 0.047914 3.8930e-05
19:41733145 C G 0.883842 -4.6285e-06
19:41737414 A G 0.222270 -9.1220e-06
19:41738212 T C 0.108696 -9.1908e-06
19:41756038 G T 0.566764 3.3829e-05
19:41760913 G A 0.243658 1.2606e-05
19:41764758 G A 0.078845 4.0355e-05
19:41765407 C A 0.295200 2.5374e-05
19:41770890 G A 0.563793 2.7835e-05
19:41776839 A G 0.094702 9.6974e-07
19:41801756 T A 0.306293 2.0867e-05
19:41806918 T C 0.497479 1.2802e-05
19:41807845 A G 0.057416 1.1694e-05
19:41812050 A G 0.161713 -5.0844e-06
19:41822986 C T 0.526667 1.0504e-05
19:41825191 T C 0.340608 -1.6228e-06
19:41829606 A G 0.335549 1.8006e-05
19:41833233 A G 0.135561 1.1836e-05
19:41839838 T G 0.148385 -1.2127e-05
19:41845872 G A 0.100278 2.7538e-05
19:41847860 A G 0.040359 2.5705e-06
19:41851042 A G 0.052221 -3.6550e-05
19:41858876 G C 0.157799 -5.1817e-06
19:41861359 C T 1.263670 -7.4965e-06
19:41861858 T C 0.048849 1.8358e-05
19:41865952 A G 0.046918 -6.1635e-06
19:41869235 C T 0.052075 -2.9224e-06
19:41869392 C T 1.416652 -1.1669e-05
19:41879400 A G 0.120707 9.3732e-06
19:41882712 G A 1.251070 -1.9054e-05
19:41883198 A G 0.744629 9.6694e-07
19:41885751 C G 0.070893 5.2937e-07
19:41903220 A G 1.209021 -4.5761e-05
19:41903675 G A 1.916504 -1.0794e-05
19:41903699 G T 0.297382 -2.0784e-05
19:41909719 A G 0.048012 1.2995e-05
19:41916549 A C 0.285514 -1.6726e-05
19:41918054 A G 0.737867 -1.9504e-05
19:41932275 C T 1.239348 -7.3404e-05
19:41932612 T C 1.226367 -6.7933e-05
19:41932828 A G 0.292643 -2.4194e-05
19:41934722 A C 0.052350 -1.5824e-05
19:41937095 A G 0.722680 6.2903e-05
19:41938222 T C 0.042498 -7.4793e-06
19:41939297 G C 0.776346 7.1645e-05
19:41942273 A G 0.073300 7.3253e-06
19:41944237 C T 0.787576 7.2723e-05
19:41947625 C A 0.873027 3.8129e-05
19:41947635 T C 0.929566 3.6500e-05
19:41949794 T G 0.056580 8.3077e-06
19:41950266 G A 0.151533 1.2887e-06
19:41953430 C T 0.324326 1.1453e-05
19:41961339 C T 0.076425 9.4490e-07
19:41970010 A C 0.053836 4.3701e-06
19:41985587 G A 1.498220 -4.4469e-06
19:41986899 T C 0.070400 -1.4000e-05
19:41992196 C A 0.105041 1.0104e-05
19:42004135 T C 0.037143 -8.4830e-06
19:42005657 A G 0.024989 -2.5855e-05
19:42020112 T C 1.242448 -1.1561e-05
19:42035850 A G 0.093750 -9.4087e-06
19:42037969 G A 1.489554 5.3852e-06
19:42045576 C T 0.079943 -3.4146e-06
19:42046986 C T 1.532065 4.7782e-06
19:42065449 G C 0.077989 3.6574e-06
19:42066279 G A 1.623408 2.4444e-06
19:42083820 G C 0.039737 4.8392e-06
19:42083849 A C 1.501185 -8.0441e-06
19:42085873 G A 1.511595 -2.4454e-06
19:42092815 A T 1.587282 -1.4867e-06
19:42096228 T C 0.167037 6.3547e-06
19:42106888 G T 0.029708 -1.8064e-05
19:42107207 T G 1.587030 -1.8674e-05
19:42108221 C A 0.118256 -1.9331e-05
19:42109491 A C 0.060561 -6.7613e-06
19:42110221 G A 1.797323 -6.9819e-06
19:42120862 G T 0.023228 -1.6620e-06
19:42123561 T C 1.257673 1.2459e-06
19:42130776 A G 1.351684 -3.6088e-06
19:42132193 C T 0.035096 -1.5774e-05
19:42132273 T C 0.049729 1.9256e-06
19:42132314 C G 1.046088 4.3993e-06
19:42137398 T C 0.068486 -1.3592e-05
19:42144650 A G 0.052252 5.5409e-06
19:42146348 G A 0.147834 -8.2234e-06
19:42148901 A G 0.077553 3.5609e-05
19:42153007 C T 1.476193 1.6541e-05
19:42156165 A G 0.027447 -4.9163e-06
19:42156168 C T 0.549921 -4.8081e-06
19:42156785 C T 0.036327 1.7106e-05
19:42190859 T A 0.928240 1.8292e-05
19:42194145 A G 0.244247 -1.1861e-05
19:42204669 T C 0.150041 1.1075e-06
19:42205043 C T 0.065518 -6.0899e-06
19:42207603 G A 0.383507 6.6561e-07
19:42211307 A G 0.558604 4.8437e-06
19:42213670 A G 0.064478 -5.0287e-06
19:42216594 C T 0.353554 -9.2061e-07
19:42219428 A G 0.055108 -2.7402e-06
19:42221607 G A 1.629657 1.6481e-05
19:42230638 A G 0.051297 -8.5979e-06
19:42231159 A G 0.087566 -4.6758e-06
19:42235081 A G 0.109318 -1.7843e-05
19:42242511 A G 0.020467 -1.7486e-06
19:42242773 A C 0.086831 4.1525e-06
19:42246563 A C 0.703080 1.4133e-05
19:42246786 G A 0.058219 -1.0342e-05
19:42251148 A G 0.030942 5.7529e-06
19:42263143 G A 0.584739 2.2333e-05
19:42263608 A G 0.054938 6.0762e-06
19:42267632 C T 0.853386 -2.0723e-05
19:42270474 T C 0.072641 5.2254e-06
19:42271084 T C 0.026617 8.9637e-08
19:42271275 A G 0.070985 1.9566e-05
19:42285491 A G 0.727538 -1.8175e-05
19:42288577 A G 0.083255 2.2523e-05
19:42294765 T C 0.091479 1.7398e-05
19:42306326 G A 0.766510 -1.4393e-06
19:42312304 A G 0.033468 2.4237e-05
19:42319608 T C 0.106136 -2.6969e-05
19:42341407 C G 0.073409 -2.2424e-05
19:42342540 T C 0.970374 1.8472e-05
19:42353436 C T 0.272594 -1.7805e-05
19:42355214 A C 0.041573 3.5764e-05
19:42355509 A G 0.072222 -2.4113e-05
19:42358953 C T 0.085067 8.1931e-06
19:42365944 A G 1.002761 -5.0692e-06
19:42366232 A G 1.364101 -8.0081e-07
19:42373302 C G 0.039241 2.3064e-06
19:42393114 A C 0.054428 -2.3766e-05
19:42419499 T C 0.053228 -2.2150e-05
19:42419969 A G 0.054720 -2.3769e-05
19:42431033 A G 1.313460 9.8871e-07
19:42435481 C G 0.035960 -5.9723e-08
19:42437425 T C 0.062550 7.6542e-06
19:42441734 C T 0.095640 2.9214e-05
19:42446154 T C 0.073368 1.3566e-05
19:42460653 A G 0.079348 2.1683e-05
19:42461454 A G 1.311774 -1.4732e-06
19:42467607 T C 0.883797 -9.8966e-07
19:42473284 T G 0.073984 8.0885e-06
19:42477310 T C 1.778862 -1.4598e-05
19:42486461 C T 0.083357 5.0249e-06
19:42500613 T C 0.096229 2.3633e-05
19:42506044 G C 1.778158 -7.0358e-06
19:42521108 G T 1.128534 -7.5442e-06
19:42521657 C T 0.023010 3.6472e-06
19:42526811 A G 0.031717 -1.0592e-05
19:42538896 G C 0.058599 9.7214e-06
19:42555218 A G 0.143707 1.7224e-06
19:42556289 G A 0.026940 2.7720e-05
19:42569043 T C 0.041559 -2.0076e-05
19:42596056 C T 0.139250 3.5101e-06
19:42602807 A C 0.052833 1.4294e-05
19:42608875 T C 0.080358 2.2782e-08
19:42608987 T C 0.048271 -9.5143e-06
19:42615424 C A 0.030082 -2.3110e-06
19:42625769 A G 0.036259 7.7854e-06
19:42649439 T C 1.929743 3.5167e-05
19:42656257 C T 0.231562 1.2746e-05
19:42668092 T C 0.104062 -1.8376e-05
19:42676086 T C 0.044555 -5.8400e-06
19:42676481 C T 1.513397 1.6005e-06
19:42679842 G C 1.785951 1.1184e-05
19:42687613 T C 0.049161 2.7273e-06
19:42718226 C T 0.054210 -2.5573e-05
19:42724483 T C 0.154294 -2.5162e-05
19:42727325 A G 0.067265 2.6989e-05
19:42728836 C T 0.197244 2.9754e-05
19:42729121 T C 0.029619 6.1939e-06
19:42737136 C T 0.124712 4.6693e-06
19:42739614 A G 0.492471 -1.6988e-05
19:42749345 C A 0.103525 1.1289e-05
19:42773831 C G 0.154940 3.4733e-05
19:42793590 A G 1.166452 1.2238e-05
19:42810181 G A 0.098449 2.5300e-05
19:42829272 A G 0.229338 -1.9859e-05
19:42834751 G A 0.268477 1.5442e-05
19:42854991 C A 0.373392 -9.3611e-06
19:42863035 G A 0.096694 2.7624e-05
19:42874901 A G 0.055247 8.8088e-06
19:42887492 T C 0.108924 2.6328e-05
19:42896139 T G 0.078587 -3.9408e-05
19:42899539 G C 0.119011 -3.4555e-05
19:42905782 T C 0.043980 3.6879e-05
19:42913770 A G 0.048192 3.9212e-05
19:42927065 A C 0.021766 -1.0520e-05
19:42927521 C T 0.106428 8.9851e-05
19:42965119 C A 0.159860 8.8521e-05
19:42985972 T C 0.030449 -3.1163e-07
19:42989155 G C 0.056213 4.6736e-06
19:43009397 A G 0.039020 -1.3123e-05
19:43013363 G A 0.168662 1.2053e-04
19:43017388 A T 0.046010 3.8089e-05
19:43044258 G A 0.286653 5.2715e-05
19:43044329 G T 0.670595 4.7462e-05
19:43047499 T C 0.160863 9.2142e-06
19:43060228 T C 0.044085 -1.5455e-05
19:43080686 T C 0.057056 -2.8781e-05
19:43087484 C A 0.160142 1.0243e-04
19:43093033 A G 0.107910 7.5494e-06
19:43096838 C A 0.079352 3.9174e-05
19:43105373 A G 0.160638 9.7659e-05
19:43112166 A C 0.101138 -2.0028e-07
19:43129620 G A 0.076013 4.4375e-06
19:43139697 A C 0.025992 -3.6102e-05
19:43149435 C T 0.161665 9.7426e-05
19:43162781 A G 0.046006 3.7347e-05
19:43172690 G C 0.034988 -1.5963e-05
19:43172947 G A 0.055730 -2.9674e-05
19:43195770 A G 0.165075 1.6164e-05
19:43198035 C T 0.171997 4.3732e-05
19:43200760 C T 0.138006 6.2800e-05
19:43203507 A G 0.159557 3.1487e-05
19:43208917 C T 1.089902 1.8955e-05
19:43259184 G T 0.107751 3.5875e-05
19:43268216 G T 0.102858 3.8659e-05
19:43273795 T C 0.145067 -6.9038e-06
19:43280543 C T 0.135194 1.6891e-05
19:43283685 A G 0.104932 3.3376e-05
19:43285052 G T 0.064158 8.9941e-06
19:43308533 T C 0.022476 1.7088e-06
19:43344722 T C 0.498819 -4.5949e-06
19:43355559 T G 0.184236 6.7356e-06
19:43371484 T G 0.041172 -1.0004e-06
19:43377321 G C 0.038697 1.3138e-05
19:43382313 C T 0.027583 6.0396e-06
19:43575905 T C 0.221910 -7.1506e-06
19:43604253 A G 0.245117 2.2872e-05
19:43614444 C T 0.238634 -1.9702e-05
19:43615835 T C 0.673641 6.6721e-07
19:43680388 A C 0.123777 1.5588e-05
19:43769344 G A 0.134381 8.4102e-06
19:43773626 A G 0.744694 1.3979e-05
19:43777351 T C 0.060782 -9.7358e-06
19:43802657 A G 0.068170 1.6493e-05
19:43804471 A G 0.030966 -3.7601e-07
19:43806559 C T 1.643831 7.0746e-06
19:43806814 A C 0.689702 -1.1579e-05
19:43838315 C G 0.243934 1.7718e-05
19:43841838 C T 0.208837 1.3987e-05
19:43842852 C T 0.299562 1.5820e-05
19:43847904 C T 1.806214 2.8422e-07
19:43857873 C G 0.710291 -2.0170e-05
19:43866449 A G 0.224905 -1.8254e-05
19:43866823 C T 0.714928 -1.5082e-05
19:43867043 A G 0.066637 1.2370e-05
19:43867349 A G 0.381402 1.0788e-05
19:43870297 G A 0.508882 -2.8175e-05
19:43870887 T C 1.339550 -5.9206e-06
19:43876891 A G 0.468530 2.1482e-06
19:43877081 T G 0.512173 -2.2663e-05
19:43885085 C T 1.202704 -4.3755e-06
19:43896450 A G 0.247174 -2.4979e-06
19:43903813 T G 0.085417 -3.0455e-05
19:43905096 G T 0.044592 1.3726e-05
19:43907428 C G 0.561436 5.9015e-06
19:43920612 T G 0.258319 1.7400e-06
19:43921285 A G 0.458996 1.2928e-05
19:43922300 A G 0.426997 9.0549e-06
19:43923008 T C 0.056104 7.7197e-06
19:43933888 G A 0.066371 1.4370e-06
19:43937633 G A 0.072443 5.6494e-06
19:43938669 C T 0.113619 -7.7035e-06
19:43940714 G A 0.251515 2.6106e-06
19:43943499 A G 1.760058 7.1154e-06
19:43946481 T G 0.057307 1.6282e-05
19:43950298 C T 0.045357 3.9536e-06
19:43951083 C T 0.170831 -5.4627e-06
19:43951421 G T 0.320032 3.2425e-06
19:43966454 G A 1.296964 1.5926e-05
19:43967147 T C 1.054040 1.7345e-05
19:43968269 G A 0.175261 1.5034e-05
19:43968738 A G 0.067456 -2.3187e-06
19:43976706 A G 0.477304 -8.0972e-06
19:43977675 A G 0.055206 1.6484e-05
19:43982338 A G 0.150497 -1.3662e-06
19:43983666 A G 0.032764 1.6423e-05
19:43986023 T C 0.095127 3.7454e-06
19:43991327 G T 0.111086 -6.7102e-07
19:43995239 T C 0.163100 1.5292e-08
19:44001379 C T 0.092366 8.0976e-07
19:44007012 A G 1.317710 1.1281e-05
19:44008410 C A 0.091312 -8.4526e-07
19:44030998 T C 1.324700 1.0990e-05
19:44034097 C G 0.202609 -4.9145e-07
19:44037328 C T 0.871276 -3.6247e-06
19:44037370 G C 0.378091 -1.5144e-05
19:44041669 C G 0.031904 8.8402e-06
19:44044886 G A 0.890655 -7.0564e-06
19:44049881 T G 0.105255 4.3006e-06
19:44055726 C T 1.270160 -5.4297e-06
19:44056412 T C 0.087039 -9.5229e-06
19:44057574 A G 0.116621 9.1192e-06
19:44060001 G A 1.506710 -9.9565e-06
19:44063815 C T 0.027722 -7.1770e-06
19:44067002 G C 0.048777 -1.3248e-05
19:44078736 A C 0.126246 -2.6218e-05
19:44084683 A G 0.024941 -1.4570e-06
19:44085827 T C 0.378210 -9.7470e-06
19:44090997 A G 0.043732 -2.0478e-06
19:44095077 G A 0.643189 4.2864e-06
19:44098963 G C 1.066106 3.2975e-06
19:44099538 T C 0.048342 7.6472e-06
19:44113963 G A 0.032883 7.5301e-06
19:44116956 G A 0.526748 1.1520e-05
19:44117052 T C 0.106802 1.0583e-06
19:44118353 A G 0.308462 8.1121e-06
19:44135193 C G 0.946001 3.6667e-06
19:44139182 T C 0.573921 1.8173e-05
19:44141015 C T 1.457263 3.6183e-05
19:44142882 C T 0.269541 1.2370e-06
19:44145543 A T 0.432600 2.7250e-06
19:44151525 T C 0.098102 -7.0019e-06
19:44151621 C T 0.260709 3.9965e-06
19:44153100 G A 0.313780 5.1296e-05
19:44153255 A G 0.036215 -5.0784e-06
19:44156472 C T 0.338830 -5.1970e-06
19:44159819 C T 0.122570 -5.4575e-06
19:44159876 A G 0.100696 -9.7922e-06
19:44162233 G A 0.152989 8.4649e-06
19:44162954 G A 0.979479 -7.7289e-06
19:44163061 C T 0.341125 -1.1682e-05
19:44163994 C A 0.253443 -5.7461e-06
19:44166187 C A 0.116012 1.2763e-05
19:44168281 T C 0.379696 8.5232e-06
19:44169465 T C 0.041022 -8.9964e-06
19:44169738 C G 1.402291 -7.7655e-06
19:44172890 C A 1.064359 2.1992e-06
19:44174441 T C 0.065994 3.0927e-05
19:44176333 A C 1.549914 -3.7683e-05
19:44178928 T C 0.315531 -3.4609e-05
19:44184856 T C 0.445261 -1.2288e-05
19:44187496 C T 0.027913 9.3047e-06
19:44188485 T C 0.170131 9.1021e-06
19:44190582 A G 0.103256 1.3345e-05
19:44192475 A G 0.874914 -1.7500e-05
19:44194781 T C 1.467652 1.2692e-06
19:44195183 G A 0.034947 1.6616e-05
19:44200928 C G 0.116930 2.3116e-05
19:44204519 A G 0.698300 2.1711e-05
19:44210377 A G 0.662928 -2.0918e-05
19:44211390 G T 0.180905 -7.6922e-06
19:44214054 A C 0.179681 -4.8011e-06
19:44217970 T G 0.072787 9.4159e-06
19:44218921 A C 0.111174 1.7296e-05
19:44221992 A C 0.049821 -5.7945e-06
19:44223113 A G 0.041128 -1.0677e-05
19:44229567 T C 0.041927 -1.4416e-05
19:44233902 A G 0.030595 1.7792e-05
19:44234515 C T 0.126983 2.3216e-06
19:44236777 A C 0.134211 7.2495e-06
19:44243834 A G 0.023741 6.1400e-06
19:44251759 T C 0.097555 -3.0868e-05
19:44256205 C T 0.437686 2.4361e-05
19:44259077 T C 0.436836 2.1691e-05
19:44263319 C T 0.157949 -1.1917e-05
19:44263607 G T 1.804432 1.3685e-05
19:44267879 A G 0.098619 -2.5520e-05
19:44268270 A G 0.120826 8.6546e-07
19:44272354 G A 0.039737 1.5535e-06
19:44276587 A G 1.710216 1.5330e-05
19:44278779 G T 0.379495 1.9112e-05
19:44280342 G A 0.892987 -2.6469e-05
19:44280980 G T 0.434086 6.2176e-06
19:44281785 A G 0.034311 -2.5788e-05
19:44281898 A G 0.754791 7.4650e-06
19:44287473 T C 1.895333 1.1182e-05
19:44291401 C T 0.812632 1.4740e-06
19:44293333 T C 0.213920 -2.6511e-05
19:44294215 G A 1.027012 -1.9183e-05
19:44296689 A G 0.071015 -1.5843e-05
19:44296886 G A 1.895258 9.0780e-06
19:44299298 T C 0.851652 2.3924e-05
19:44300937 T C 0.952606 2.4662e-05
19:44301513 A G 1.895251 1.3340e-05
19:44303066 G C 1.155848 1.1443e-05
19:44306482 T C 0.757776 -1.2441e-05
19:44306782 C A 0.736252 -1.1817e-05
19:44308649 C T 0.343158 1.4710e-05
19:44316577 A C 0.089912 -1.3005e-05
19:44321776 G A 1.218643 -1.3209e-05
19:44322726 C T 0.135211 -3.5697e-05
19:44326178 G T 0.247150 -1.4063e-06
19:44330349 A G 0.800080 1.5938e-05
19:44331810 A G 0.868712 -5.2609e-06
19:44333049 C T 0.395855 -4.2094e-05
19:44339960 T C 1.724975 4.7463e-06
19:44344342 A C 0.020178 -1.8426e-06
19:44344722 T C 0.083370 -1.3523e-05
19:44350962 G A 1.718325 3.8614e-06
19:44352639 A G 0.410172 -4.7883e-05
19:44352665 C T 1.540021 -5.1727e-06
19:44352666 A G 0.850088 1.0686e-05
19:44352769 G A 0.042049 -1.8607e-06
19:44375347 A C 0.274580 1.6833e-06
19:44376937 A G 0.132994 -4.3957e-05
19:44377614 A G 0.034879 9.3353e-06
19:44391744 C G 0.052388 -3.6320e-06
19:44399306 G A 0.994873 -1.8456e-05
19:44400412 T C 0.032006 4.3245e-06
19:44402574 G C 0.979679 -2.2511e-05
19:44408370 T C 0.068734 1.0356e-05
19:44413943 A G 0.040808 1.7066e-06
19:44418824 T C 0.984442 -1.2965e-05
19:44423981 C T 0.992541 -1.5143e-05
19:44433904 C T 1.068455 -2.0880e-05
19:44440105 G A 0.100397 4.8035e-05
19:44443010 G A 0.667385 3.1580e-08
19:44443543 A G 0.316017 4.1883e-06
19:44446850 G T 0.026107 -2.9521e-06
19:44447572 C T 0.111776 -1.3118e-05
19:44459074 C T 0.236978 8.6141e-06
19:44460205 A G 1.739308 -2.4660e-06
19:44464461 C T 0.055111 -9.2295e-06
19:44467096 G T 0.406660 1.6756e-05
19:44467481 A C 0.188745 1.1442e-05
19:44470147 A G 0.036086 9.3831e-07
19:44470420 C T 1.954075 1.2736e-05
19:44471252 C T 0.226758 -4.2523e-06
19:44471323 A G 1.770111 8.7281e-06
19:44480979 A G 0.038428 -1.1766e-07
19:44484993 G A 1.726233 1.1223e-05
19:44488352 A G 0.185882 3.6596e-05
19:44490028 A G 0.026899 5.1367e-06
19:44507181 A G 0.042916 -5.7230e-06
19:44511389 T G 1.447213 -8.8376e-06
19:44511589 G A 0.257737 -1.5613e-05
19:44512624 C G 0.256132 -1.6419e-05
19:44513932 A G 1.438747 -1.4195e-06
19:44515352 G T 0.292235 2.2859e-05
19:44515514 A C 0.292140 2.2569e-05
19:44522357 C T 0.224245 1.0156e-05
19:44522702 C T 0.072562 -2.2230e-05
19:44535999 T G 1.437306 -5.5236e-06
19:44538837 G A 1.737727 1.2322e-05
19:44553380 C T 1.749073 1.4665e-05
19:44560344 G A 0.420599 2.1014e-05
19:44565125 G A 1.975222 1.9461e-05
19:44570393 A C 1.320763 -2.5269e-06
19:44579868 T C 0.099261 -4.2370e-05
19:44587192 C T 1.337609 -6.0271e-06
19:44591360 A G 1.694115 5.2964e-06
19:44592935 G A 1.677982 3.5605e-06
19:44596804 G A 0.266998 7.5385e-06
19:44610665 G A 1.762641 7.9195e-07
19:44610798 T A 1.762628 7.3409e-07
19:44611420 G A 1.681545 1.0545e-06
19:44611957 C T 0.132396 -3.0126e-05
19:44612231 G A 1.678166 6.7970e-06
19:44614208 T C 1.677449 4.9108e-06
19:44619542 C T 1.936502 1.0317e-05
19:44634086 T C 1.759891 1.0118e-05
19:44635822 A G 0.067238 -3.7749e-06
19:44645748 G A 0.738934 2.9735e-05
19:44646572 A G 0.720378 3.1577e-05
19:44648420 A G 0.119337 -9.1073e-06
19:44660967 G A 0.731608 1.6963e-05
19:44672177 G A 1.086240 -2.7096e-05
19:44675801 C T 0.159832 8.6508e-06
19:44683670 T C 0.036286 1.1578e-05
19:44710064 G T 0.059024 6.5190e-06
19:44712684 T G 1.076159 -2.3269e-05
19:44714898 T G 0.262215 -6.1452e-06
19:44737509 C T 0.040669 -9.6517e-06
19:44746991 G A 0.993452 -1.8134e-05
19:44748559 A G 0.065501 6.3150e-06
19:44758859 C T 0.028110 7.3734e-06
19:44778405 C A 1.328970 -9.5116e-06
19:44789887 A G 0.125715 -7.5215e-06
19:44791447 A T 0.033073 -2.5003e-06
19:44792701 G T 1.087338 -2.0796e-05
19:44800714 T C 0.050637 -1.3123e-07
19:44803373 T C 0.083139 5.8021e-07
19:44805948 G T 0.028321 9.2579e-06
19:44810411 C T 0.148453 9.4660e-06
19:44814136 A C 0.036222 -4.4589e-06
19:44831989 G T 0.242649 1.4091e-05
19:44832693 C T 0.085155 -7.3950e-06
19:44836126 T G 0.271775 -1.8998e-06
19:44836400 T C 0.076248 -4.5632e-06
19:44840789 C T 1.265003 -6.8088e-06
19:44842435 T G 1.350042 -1.1185e-05
19:44843938 G A 0.232140 1.3974e-05
19:44845759 G T 1.524919 -2.5109e-05
19:44848143 G A 0.044548 1.6619e-05
19:44848708 T C 1.067269 -2.5580e-05
19:44849714 C T 0.328474 6.9153e-06
19:44870575 C G 0.089174 -3.4785e-06
19:44873532 T G 0.231045 7.9196e-06
19:44875317 G A 0.971979 -5.2009e-06
19:44877261 A C 0.052796 -7.1659e-06
19:44880360 C T 0.401553 -9.2926e-06
19:44881523 C A 0.053224 -4.7393e-06
19:44885144 C T 0.183305 -1.0030e-05
19:44888276 C T 0.079933 -2.0514e-05
19:44889660 A G 1.103739 -7.7099e-06
19:44890801 C T 1.286683 1.2675e-05
19:44890817 A G 0.075177 -5.9015e-06
19:44891405 G A 0.069496 -1.7030e-05
19:44892168 T C 0.024676 -1.6101e-05
19:44894070 T G 0.079420 3.7487e-06
19:44896239 C T 0.024656 -1.3508e-05
19:44899820 C T 1.731768 3.3766e-05
19:44901737 A C 1.732502 3.2908e-05
19:44902338 A G 0.071162 -3.5680e-05
19:44905440 G A 1.833303 -1.1524e-05
19:44906023 T C 0.167751 -7.0838e-06
19:44906110 C T 1.616605 2.9936e-05
19:44912910 T C 0.023455 -1.0175e-05
19:44920772 A C 0.059908 5.4745e-06
19:44928183 C G 0.140300 -5.6979e-05
19:44928885 A C 1.738152 -8.0258e-06
19:44929633 G A 1.810371 -9.4089e-06
19:44929828 C G 0.570443 -1.2894e-06
19:44931640 T C 0.028348 -8.8519e-07
19:44932521 T C 0.059609 7.2237e-06
19:44932972 T C 0.689715 5.0560e-06
19:44933706 T C 0.192393 -3.9560e-05
19:44933947 A G 0.718848 6.3777e-06
19:44934187 A G 0.027369 5.5877e-06
19:44934489 A G 1.826310 -1.2684e-05
19:44934842 C G 0.223997 2.5538e-05
19:44947197 C T 0.024217 -1.3319e-05
19:44952220 C T 0.094821 -3.4429e-05
19:44957310 G A 0.259981 1.4331e-05
19:44970935 G T 1.191937 -5.3347e-06
19:44981800 C T 0.025451 -1.5630e-05
19:44981862 G A 0.024479 -2.2992e-05
19:44981883 G C 0.879959 5.3615e-06
19:44983375 C G 0.024751 -1.8608e-05
19:44983567 G C 0.906386 -7.5515e-07
19:44985375 A C 0.043008 -3.8239e-06
19:44985674 C T 0.189887 7.4818e-06
19:44986004 A C 0.687461 6.0358e-07
19:44997900 T C 0.170103 -2.6387e-05
19:44998259 G T 0.438849 -9.9389e-06
19:45002315 G A 0.996366 7.3309e-06
19:45002822 G A 0.230443 4.8208e-06
19:45005892 G A 0.440284 -1.5147e-06
19:45006578 A C 0.111732 3.3769e-06
19:45006664 A G 0.116706 4.3050e-06
19:45009977 T C 0.651158 -1.5157e-05
19:45014893 C T 0.963999 -1.1593e-05
19:45016116 G A 0.988947 -8.2360e-06
19:45017249 C T 0.468309 -4.4560e-06
19:45017872 A G 0.088222 1.6476e-06
19:45017956 G A 1.307800 -7.3315e-06
19:45019507 C T 0.343841 5.0017e-06
19:45020859 A G 0.072001 -4.8598e-06
19:45021210 A G 0.158551 -3.7481e-06
19:45021252 A G 0.028684 -1.5019e-06
19:45026116 A G 0.042093 -1.0604e-05
19:45028112 C T 0.106387 8.3001e-06
19:45028169 T C 1.269667 -7.9941e-06
19:45028469 T C 0.127534 7.3214e-07
19:45029208 A G 0.172796 -1.3597e-05
19:45029894 T C 1.258641 -1.0238e-05
19:45030209 T C 0.174000 -8.6340e-06
19:45033485 G A 0.144098 -2.7865e-06
19:45034590 A G 0.197159 -5.3927e-07
19:45034923 C G 0.068166 -1.8309e-05
19:45035074 T C 0.259366 -1.3370e-06
19:45037368 C T 1.829608 -8.8565e-06
19:45038267 A G 0.158394 2.8849e-05
19:45038456 C T 0.268929 -2.1883e-05
19:45038611 A G 0.726093 -1.8517e-05
19:45039384 T C 0.040437 -3.3318e-06
19:45040191 T C 0.200158 -1.8480e-05
19:45040753 C A 0.326400 -4.6832e-06
19:45042495 C A 0.586075 -2.4433e-05
19:45043259 A T 0.617296 -3.9233e-06
19:45044587 G A 0.150119 2.2273e-05
19:45044832 C G 0.209310 1.9762e-05
19:45048858 A G 0.097891 2.8763e-05
19:45050756 C T 0.051473 3.1244e-05
19:45052068 A G 1.752670 -2.1154e-05
19:45056149 C A 0.040108 -1.1512e-05
19:45064435 G A 1.757599 -2.0986e-05
19:45064518 T G 0.080464 4.1790e-06
19:45068847 T C 0.059650 1.9067e-07
19:45070575 A G 0.313783 -2.2705e-05
19:45074177 T G 1.712644 -1.8959e-05
19:45075602 T G 0.305222 -2.3246e-05
19:45080369 A G 1.157704 2.1180e-06
19:45082982 G T 0.218258 7.6884e-07
19:45084429 G A 0.027243 -1.1799e-06
19:45086852 C T 0.177661 1.7662e-05
19:45086946 A G 0.935900 4.1838e-05
19:45091743 C T 0.082317 1.0002e-05
19:45098591 C T 0.204183 1.8315e-05
19:45099240 T C 0.067918 7.5030e-06
19:45101335 A G 0.459945 -5.8561e-05
19:45103698 C T 0.612536 6.0771e-06
19:45104016 G A 1.040811 8.6360e-05
19:45104160 C G 0.085536 -1.1339e-05
19:45105085 G A 0.077713 -3.1030e-05
19:45116066 C A 0.072277 -4.5702e-07
19:45121297 C T 0.093577 1.1886e-05
19:45121726 A G 0.045112 -2.9187e-05
19:45121795 T C 0.166347 1.5274e-05
19:45122043 C A 0.092302 -9.7571e-06
19:45125197 C T 0.361017 -1.4128e-05
19:45126457 T C 0.048492 3.6192e-06
19:45129772 G A 0.687278 1.4208e-05
19:45134110 C A 1.704348 6.7246e-06
19:45138246 T C 0.398095 -1.8122e-05
19:45139812 T C 0.455552 7.1375e-06
19:45143942 C A 0.524654 -1.9425e-06
19:45150614 A G 0.091625 -1.3291e-05
19:45162038 G A 1.943298 -5.7113e-06
19:45162189 A C 0.309234 -9.3636e-06
19:45163671 C T 0.143116 -1.5683e-05
19:45165912 A C 0.234761 -1.4801e-06
19:45176340 C T 0.059242 -3.1708e-06
19:45179567 T C 0.038935 3.2477e-05
19:45187163 G A 0.070913 -3.5035e-06
19:45188429 C G 1.031897 4.7775e-06
19:45191157 T G 0.152084 -2.1223e-05
19:45193534 A G 0.561477 4.5886e-05
19:45195366 A C 0.093012 -9.0095e-06
19:45196135 G A 0.707081 2.4290e-05
19:45197732 G C 0.050630 -8.3016e-06
19:45199082 A G 0.054907 -1.6753e-05
19:45200634 T C 0.113370 -7.6790e-06
19:45200681 T G 0.151387 -1.9781e-05
19:45201624 T C 0.212472 -1.2092e-05
19:45202052 T C 0.691429 3.1287e-05
19:45203056 T C 0.035583 2.0704e-05
19:45205592 C T 0.462355 -2.0373e-06
19:45210634 C T 0.201790 1.0463e-05
19:45210842 T C 0.042913 3.7772e-06
19:45211846 T G 0.038911 1.4772e-05
19:45214777 T C 0.139457 4.3033e-05
19:45217859 C T 0.308381 -1.5444e-05
19:45220896 C T 0.229090 5.8169e-07
19:45225345 T C 0.728307 5.7028e-05
19:45227720 G A 0.053608 3.3607e-06
19:45232161 A G 0.091914 5.3289e-06
19:45232205 A G 0.877630 -2.6005e-05
19:45235202 C T 0.110195 2.1616e-06
19:45235269 A G 0.056253 9.2466e-06
19:45235700 C T 0.103514 2.8316e-06
19:45235795 T C 0.462821 2.3874e-05
19:45235892 A G 0.075425 -1.8841e-05
19:45237812 C T 0.639877 5.4309e-05
19:45240371 T C 0.465045 2.3754e-05
19:45240436 T G 0.033247 -6.2882e-07
19:45241638 G A 1.614079 2.0517e-05
19:45242173 A G 0.144363 2.7376e-05
19:45243696 T G 0.047414 2.8373e-06
19:45245015 A G 0.947160 -9.3734e-06
19:45250331 T C 0.110022 -1.2061e-05
19:45251156 C A 0.772011 2.1419e-05
19:45257201 T G 0.068653 2.3573e-06
19:45257253 C T 0.050086 3.3811e-06
19:45284266 C A 0.072005 -3.1096e-06
19:45287103 G A 0.053112 -1.1055e-05
19:45287849 T G 0.140399 3.4697e-07
19:45296806 T C 0.071206 -2.5485e-06
19:45297479 T C 0.065838 6.7949e-06
19:45298069 A G 0.134650 9.1062e-06
19:45299199 T G 0.068996 -1.4776e-06
19:45305584 T C 0.040244 -1.4479e-05
19:45305753 C T 0.110375 -1.1575e-05
19:45315445 A G 0.065474 -2.4695e-06
19:45316372 C T 1.970799 -1.5109e-05
19:45316588 A G 0.066776 -4.6600e-06
19:45317138 T C 0.043841 1.3629e-05
19:45322316 T C 0.051484 -1.7407e-06
19:45322744 G A 0.582781 8.2326e-06
19:45322891 T C 0.072756 8.5664e-06
19:45324138 A G 0.634064 -8.4619e-05
19:45325929 A G 0.027909 1.2547e-05
19:45326664 T C 0.645062 -2.7321e-05
19:45326768 T C 0.748576 4.8302e-05
19:45329097 T G 0.024581 5.8480e-06
19:45332841 C T 0.470114 3.7974e-05
19:45340728 C T 0.735973 2.6973e-05
19:45342630 T C 0.203932 1.3946e-05
19:45348522 T G 0.575179 -2.2857e-05
19:45349177 C G 0.211336 7.3413e-05
19:45351516 G C 0.086825 6.6035e-06
19:45352804 T C 0.792726 2.7503e-05
19:45365817 A G 0.752731 -6.0971e-06
19:45371188 T C 0.027219 -6.1611e-06
19:45372354 G T 0.542989 1.4984e-06
19:45373276 A G 0.184964 4.9115e-06
19:45376284 G C 0.487759 -3.2628e-05
19:45377098 A C 0.146811 8.3487e-06
19:45377467 A G 0.392333 -3.1081e-06
19:45379309 C T 0.395117 -1.3210e-06
19:45380335 C T 0.032951 -1.3497e-05
19:45382034 G A 1.155508 3.2749e-05
19:45382966 T C 0.832987 7.6851e-06
19:45385389 A G 0.033002 4.5892e-06
19:45389224 G A 1.843921 -1.9266e-06
19:45389596 A G 0.063182 -7.9743e-06
19:45395266 A G 1.212717 -8.1528e-05
19:45395619 G A 0.293898 -3.4159e-05
19:45395714 C T 0.434239 -7.4052e-05
19:45395816 A G 0.046027 9.9561e-06
19:45403412 T C 0.862576 -7.1595e-06
19:45404432 A G 0.050229 -1.7958e-05
19:45408836 G T 1.023534 -2.5008e-05
19:45410002 A G 0.255405 -3.9202e-05
19:45410444 A G 0.792029 -6.1214e-06
19:45411941 C T 0.313674 -8.0526e-05
19:45412079 T C 0.162352 -1.0875e-05
19:45414392 T G 0.053632 4.1371e-06
19:45414451 C T 1.280387 1.3750e-06
19:45415640 A G 0.218816 -2.9927e-05
19:45422946 G A 0.383599 -5.4954e-05
19:45427648 G C 0.039815 2.1677e-05
19:45430417 C T 0.035889 1.2264e-05
19:45432557 C G 0.206770 -7.3196e-07
19:45445517 A G 0.024747 -1.0116e-05
19:45447221 A G 0.052316 5.7253e-06
19:45448465 G T 0.700652 -3.0467e-05
19:45449166 A G 0.022112 9.2164e-06
19:45454766 A G 0.999317 -1.7297e-05
19:45457180 C T 0.905342 -2.3192e-05
19:45461980 T C 0.065549 5.7464e-06
19:45469902 T C 0.044493 -7.2950e-06
19:45477381 A G 0.315283 -3.6546e-05
19:45480037 G A 0.547477 -2.8257e-05
19:45489674 T C 0.028722 -9.4663e-07
19:45504349 G C 0.721034 -4.2947e-05
19:45513236 A G 0.040730 -1.5924e-05
19:45513854 T C 0.077808 8.6329e-06
19:45519100 A G 1.282661 -1.6512e-05
19:45522732 T C 0.925551 -2.5731e-05
19:45530552 G A 1.618781 -3.1347e-05
19:45532009 T G 0.770315 -1.6166e-05
19:45537779 T C 0.032207 7.6247e-06
19:45541414 T G 0.153043 4.8572e-06
19:45543755 G A 0.067466 -7.6672e-06
19:45548255 A G 1.154029 -2.1183e-05
19:45550487 T C 0.032665 -4.3906e-05
19:45554879 A G 0.030891 5.8877e-06
19:45563040 A G 0.041699 3.8593e-05
19:45566080 G T 1.040499 -9.7777e-06
19:45573405 C A 0.042596 6.7169e-06
19:45578312 G A 0.035555 5.5833e-06
19:45580372 T C 0.079083 -3.6774e-06
19:45583092 A G 0.051157 -7.4707e-07
19:45586731 C T 1.165371 2.2886e-06
19:45590988 A G 1.051586 1.2565e-05
19:45591084 T C 0.061435 -2.8891e-05
19:45594170 G A 0.987563 2.4415e-05
19:45595003 C A 0.328698 7.2579e-06
19:45604163 T C 0.171300 -1.3368e-05
19:45606231 A C 0.178933 5.1369e-06
19:45613684 A C 0.043596 9.8464e-06
19:45614835 G A 0.090017 5.4894e-06
19:45619946 G A 0.657855 1.9296e-05
19:45620513 T G 0.253283 -8.2537e-06
19:45623626 T C 0.232697 2.4102e-06
19:45623770 T C 0.057532 2.1355e-05
19:45625060 T C 0.041029 -7.2941e-06
19:45627235 T C 0.185396 1.3522e-05
19:45629166 A G 0.174231 1.4531e-05
19:45634854 G A 0.069129 -3.4325e-05
19:45639716 G A 0.441045 8.5243e-07
19:45649838 G T 0.175958 -1.0067e-05
19:45657486 T C 1.004668 2.9167e-05
19:45659155 C G 0.028463 -3.8201e-06
19:45660639 T C 0.152513 -6.2768e-06
19:45662295 A G 0.083591 5.1679e-07
19:45662459 A G 0.668772 1.9257e-05
19:45665717 T C 0.235767 -1.0409e-05
19:45670248 C A 0.160856 -4.4648e-06
19:45673122 A G 0.102477 -2.2802e-05
19:45673929 A G 0.278394 -9.2080e-06
19:45683448 A T 0.238392 -7.9776e-06
19:45690282 G T 0.069424 1.3483e-05
19:45695738 C T 0.901436 1.4702e-05
19:45697803 C T 0.050474 -1.2360e-06
19:45698174 C T 0.266427 -5.4534e-06
19:45699187 G A 0.026668 1.5181e-05
19:45699240 T C 0.907243 1.1721e-06
19:45708400 G C 0.273621 9.2228e-06
19:45711598 T C 0.326597 4.6558e-06
19:45714978 C A 0.641356 -3.3377e-05
19:45715291 T C 0.021888 7.9780e-06
19:45715680 C T 0.677741 -4.6559e-05
19:45716364 T C 0.035756 -1.0592e-05
19:45716899 T C 0.079583 -2.1748e-05
19:45717615 G A 0.179188 8.1784e-05
19:45722743 A G 0.070077 2.1477e-05
19:45723986 A G 0.153465 9.8143e-06
19:45724060 T C 0.047380 -5.0128e-07
19:45728059 C T 0.085475 4.3290e-05
19:45729533 A G 0.138740 4.6017e-05
19:45734433 C T 0.865823 3.2388e-05
19:45736003 C T 0.752078 1.7208e-04
19:45737149 C G 0.040624 -9.6551e-06
19:45740771 T C 0.613444 5.6181e-05
19:45751458 A C 0.071831 -1.0596e-05
19:45756763 T C 0.577273 -4.5439e-05
19:45766729 A G 0.515230 4.2007e-05
19:45769181 A G 0.586854 -2.7106e-05
19:45782922 G A 0.073793 1.2469e-05
19:45784197 A G 0.113064 3.2610e-05
19:45790300 T C 0.079569 1.4604e-05
19:45793828 C T 0.170175 2.6852e-06
19:45797992 C A 0.108067 -4.1509e-06
19:45799910 T C 0.033118 -1.4433e-05
19:45802863 G A 0.542170 -9.1217e-06
19:45810035 G A 1.429143 3.2456e-05
19:45814860 T G 0.675354 2.6307e-05
19:45815163 A G 0.022242 9.2825e-06
19:45816529 G A 0.124090 3.0563e-05
19:45818527 A G 0.439332 5.1588e-05
19:45818835 G A 1.259454 2.3054e-05
19:45821183 C T 0.040488 -8.9728e-07
19:45827148 T G 0.182992 2.0340e-05
19:45830763 A C 0.842177 5.7780e-05
19:45831134 G C 0.033614 -5.8992e-06
19:45836109 A C 0.079471 1.7329e-05
19:45836204 A G 0.763063 3.1360e-05
19:45837269 C T 0.853100 7.1010e-05
19:45844650 T C 0.667018 2.6195e-05
19:45845231 G C 0.694472 -5.1791e-07
19:45846393 C T 0.073127 -5.0392e-05
19:45848133 T C 0.671254 1.7494e-05
19:45853094 A G 0.648938 1.0745e-05
19:45854919 G T 0.734005 1.8505e-05
19:45855318 G A 0.184913 -1.4393e-05
19:45855524 A G 0.643838 1.6368e-05
19:45857867 G A 1.956125 2.2332e-05
19:45859760 C G 0.061554 1.9051e-05
19:45860158 A G 0.072117 1.0707e-06
19:45860202 G T 0.168128 2.4246e-06
19:45861592 C T 0.082204 8.5040e-06
19:45862436 C T 0.097755 2.0336e-05
19:45867259 T C 0.671625 4.8920e-06
19:45873988 G T 0.037585 1.6195e-05
19:45875851 T C 0.056984 1.7383e-05
19:45876967 C T 0.775914 2.9769e-06
19:45893476 T G 0.478365 7.3552e-06
19:45894752 C A 0.237872 -1.8460e-05
19:45903406 T C 0.998745 -9.5795e-07
19:45904759 C T 0.773211 -1.4627e-05
19:45904995 T C 0.042423 7.8753e-06
19:45907860 T C 0.086624 -1.6535e-05
19:45909634 T G 0.024775 1.3187e-05
19:45910792 T C 0.038435 -1.4084e-05
19:45912406 A G 0.274814 3.0538e-06
19:45912736 A C 0.492760 -2.0210e-05
19:45918245 A G 0.098377 1.1238e-05
19:45923653 G A 0.737214 -1.5755e-05
19:45924362 C G 0.688971 -1.4935e-05
19:45924532 T C 0.046890 -1.5891e-05
19:45924692 A G 0.049131 2.1591e-05
19:45925323 C T 0.257727 -7.0545e-06
19:45931951 T G 0.035984 7.9274e-06
19:45949900 T C 0.383752 -1.7380e-06
19:45955201 T G 0.217085 -2.1510e-05
19:45955881 C T 0.212509 1.8707e-05
19:45962856 A G 0.141164 5.7899e-07
19:45966736 T C 0.172976 -1.8822e-05
19:45974668 T C 0.903445 -1.2421e-06
19:45978602 C A 0.264571 -2.1100e-05
19:45979984 A G 0.160866 2.1898e-05
19:45980576 T G 0.161410 -5.5755e-05
19:45987013 C T 0.061676 -3.2097e-06
19:45996056 A G 1.136350 8.4730e-06
19:46002007 T C 0.021313 9.1790e-06
19:46002766 T G 0.298974 9.3351e-06
19:46005824 G T 0.223018 2.0130e-05
19:46006214 G A 0.218371 4.3375e-06
19:46009520 C G 0.135306 1.7208e-06
19:46017454 A G 0.051429 1.7170e-05
19:46018407 G T 0.201375 1.3760e-05
19:46020890 T C 0.029606 -1.6200e-05
19:46027752 T C 1.475394 9.8377e-06
19:46031606 C T 1.917027 -9.5599e-06
19:46032124 C T 0.197407 1.1452e-05
19:46034346 A C 0.177250 -5.7450e-05
19:46034511 G A 0.351803 1.6437e-05
19:46034558 T C 1.102709 -3.4379e-06
19:46036996 G C 0.050929 5.8912e-06
19:46042508 A G 0.058215 1.1451e-06
19:46043656 G T 0.213448 3.6696e-06
19:46047055 G T 0.386774 -2.9287e-05
19:46050760 C T 1.193939 3.7669e-06
19:46052454 G A 1.274165 -1.0519e-04
19:46053050 T C 0.022959 5.0556e-09
19:46054936 A G 0.040305 1.7807e-05
19:46058522 A G 0.022731 -1.1940e-06
19:46059364 G T 0.862688 -5.0038e-05
19:46063167 A G 1.191162 -5.2411e-05
19:46064076 A C 0.037044 9.3381e-06
19:46066318 A G 0.304872 1.0071e-06
19:46073472 A G 0.671441 7.2037e-05
19:46076226 C T 1.233619 3.6165e-05
19:46080275 C T 0.556238 -1.0816e-05
19:46089055 C T 0.071682 -1.0549e-05
19:46091879 T C 0.035719 -4.8203e-06
19:46093155 C T 0.019886 6.3368e-06
19:46096132 G T 0.661684 -1.4750e-05
19:46101600 T C 0.092173 1.0281e-05
19:46112907 T C 0.037524 -2.5792e-06
19:46116477 G A 0.801726 -8.1591e-06
19:46118127 T C 0.655707 -5.6125e-06
19:46124531 A G 0.055227 1.4067e-05
19:46129015 A G 0.506540 -8.3077e-06
19:46129999 A C 0.039907 3.8193e-06
19:46133256 A G 0.254055 1.6351e-05
19:46136487 C T 0.237202 -5.6430e-06
19:46138698 A G 0.994064 3.9181e-06
19:46141346 A G 0.756301 -1.0980e-05
19:46141845 C T 0.252882 1.9682e-05
19:46145025 T G 1.051025 -2.0119e-05
19:46152580 T C 0.284106 -4.9658e-06
19:46157004 C T 0.881207 1.0301e-06
19:46158643 T G 0.558805 1.7487e-05
19:46162399 A G 0.109746 -1.5165e-06
19:46168101 G A 0.347550 2.0152e-05
19:46177235 C T 0.200505 -3.5219e-06
19:46179110 C T 0.406139 9.6812e-05
19:46182304 A T 0.386798 2.4072e-06
19:46189861 T C 0.481180 7.1561e-05
19:46191828 T C 0.605359 -2.8358e-05
19:46195756 C A 0.108043 -1.1646e-05
19:46196634 G C 0.974552 -1.8333e-05
19:46199284 A G 0.079610 -8.7965e-06
19:46208023 T C 0.713891 -1.5617e-05
19:46225518 A C 0.313073 -1.2602e-06
19:46244060 G A 0.597053 -8.2409e-06
19:46247641 G A 0.912074 6.2817e-06
19:46248557 T C 0.079743 1.0965e-05
19:46254070 A G 0.050773 -8.3315e-06
19:46262286 A C 0.725179 -2.5603e-05
19:46269076 A G 0.902881 8.7322e-06
19:46269313 C G 1.645215 -1.7150e-05
19:46274624 A G 0.038710 1.1753e-05
19:46275976 C G 0.228794 4.0869e-05
19:46286714 C A 0.618044 -1.0787e-05
19:46292649 C T 0.086050 -1.6073e-05
19:46294136 A G 0.557567 -3.1699e-05
19:46295223 G A 0.032105 9.8321e-06
19:46304585 T G 0.778219 -1.6921e-05
19:46307406 G A 0.161998 8.9900e-07
19:46309414 T C 0.054016 -1.6998e-05
19:46313758 C G 0.694723 -2.3334e-05
19:46324986 A G 0.039785 -4.0556e-06
19:46327933 T C 0.794005 -8.7202e-06
19:46341693 A G 0.026658 -8.9244e-06
19:46345886 C T 1.024601 8.2844e-07
19:46346330 C T 1.355506 5.0862e-08
19:46347542 T G 0.182356 9.7360e-06
19:46353826 T C 0.150599 -1.0935e-05
19:46363333 T G 0.284110 5.9847e-05
19:46363441 T C 0.050984 2.5606e-05
19:46367206 C T 1.359072 1.9998e-06
19:46367945 C G 0.316098 7.1893e-05
19:46368526 C T 0.053935 -1.6450e-05
19:46381103 A G 0.142446 2.8567e-05
19:46382745 C T 0.363261 -2.0673e-05
19:46385997 A T 0.361408 -1.7784e-05
19:46387344 A G 0.246871 -9.7379e-06
19:46387503 C T 0.368738 -2.8687e-05
19:46390280 C T 0.376993 -3.5432e-05
19:46395978 A G 0.469556 5.8566e-06
19:46403914 G A 0.528635 1.6391e-05
19:46405590 C T 0.404851 9.6863e-06
19:46408356 A G 0.930691 2.6064e-05
19:46411088 C G 0.086403 -4.0712e-06
19:46415010 C T 1.652484 -1.3566e-06
19:46419773 G A 0.355737 3.7043e-06
19:46423188 A G 0.072127 -2.3473e-05
19:46425652 G A 0.423329 4.9882e-06
19:46428275 A C 0.251913 4.5171e-05
19:46429314 G A 1.023251 -7.2958e-06
19:46431046 T C 0.600545 -1.3031e-05
19:46435760 G A 0.020457 -3.7844e-05
19:46439188 T C 0.091550 6.9592e-06
19:46439321 A G 1.337732 1.2786e-05
19:46441649 T C 0.110290 -5.3053e-06
19:46441950 C T 0.324146 2.8647e-05
19:46442213 T C 0.819690 1.0225e-04
19:46445422 A C 1.298705 2.2237e-05
19:46451400 A C 0.249955 -4.7436e-06
19:46454250 G A 0.023384 -8.3477e-06
19:46456764 T G 1.099278 4.7061e-05
19:46458297 A G 0.043521 -1.0315e-05
19:46461708 G A 0.069193 -3.1496e-06
19:46465389 C A 0.056542 2.2938e-05
19:46470293 C T 0.057913 1.3685e-05
19:46480407 C T 0.029364 -8.3938e-06
19:46491358 G A 1.003522 3.5916e-05
19:46495004 A G 0.040254 1.4983e-05
19:46497706 G A 0.161390 1.9901e-05
19:46499032 G A 0.033485 1.4314e-05
19:46499537 G A 1.671754 5.3431e-06
19:46500197 C T 0.989709 2.5906e-05
19:46506005 G A 0.378332 -1.0839e-05
19:46512298 C T 0.939449 7.5499e-06
19:46515961 C T 0.582787 1.3069e-05
19:46518682 A G 0.283283 4.5372e-06
19:46520026 G A 1.537760 2.2117e-06
19:46520506 C G 0.036059 1.3355e-05
19:46525867 G T 0.096674 -9.9757e-06
19:46528941 T C 0.643767 -4.3134e-06
19:46529918 T C 0.118361 3.5281e-05
19:46537875 G A 1.239358 2.3222e-05
19:46543566 T C 0.312824 6.0184e-06
19:46546250 A G 0.526520 -1.1289e-05
19:46557851 T C 1.477281 2.5588e-05
19:46562704 G A 1.673464 7.3981e-05
19:46566881 T C 1.064719 5.8460e-05
19:46574843 A C 0.031448 3.8600e-06
19:46581618 G A 0.190710 -3.9454e-06
19:46581676 A G 0.129224 5.9071e-05
19:46585509 G C 0.639364 3.0076e-05
19:46586319 T C 0.043038 -2.1545e-05
19:46591413 G A 0.094372 3.6419e-05
19:46613411 A G 0.125610 1.4993e-05
19:46621165 T C 0.042651 6.6971e-06
19:46629913 G A 0.037945 -7.2886e-06
19:46636139 T C 0.090333 1.8761e-05
19:46637157 G A 1.131825 -1.4866e-05
19:46641224 C T 0.045683 -2.6561e-06
19:46650030 T C 1.299728 4.4197e-06
19:46658253 G A 0.032839 -3.9731e-06
19:46659516 A C 1.875811 2.7079e-05
19:46664561 G A 0.032621 -7.9754e-06
19:46685850 C A 0.294816 -5.7884e-06
19:46694319 G A 0.385747 -8.6301e-06
19:46696941 G C 0.173847 -6.3782e-06
19:46709129 A C 1.313175 -4.1344e-05
19:46709690 G A 0.181829 -2.0300e-05
19:46715641 G C 0.056556 -1.5974e-05
19:46720605 C T 0.123142 -2.0363e-05
19:46721467 A G 0.961939 -2.6575e-05
19:46725829 A G 0.041716 3.8844e-06
19:46729511 A G 0.039071 -1.2495e-05
19:46732293 A G 0.037225 -1.1842e-05
19:46733409 A G 0.149538 4.2318e-05
19:46734619 C T 1.460832 -1.2969e-05
19:46738993 C A 0.117743 -1.3248e-05
19:46739032 G A 0.039095 -1.9345e-06
19:46742424 T C 0.317938 -1.1250e-05
19:46742525 A G 0.165466 2.5812e-05
19:46749159 C A 0.147386 -8.2689e-06
19:46749772 G A 0.072440 -3.1431e-05
19:46753520 A G 0.023918 3.4269e-06
19:46754533 T C 0.029725 -2.3997e-05
19:46754982 T A 0.056967 -9.0372e-07
19:46758802 C A 0.036592 8.6411e-06
19:46759579 A G 0.278758 -1.3965e-05
19:46760100 T C 0.214502 -7.2503e-06
19:46763908 C A 0.029000 -2.4578e-05
19:46766459 A G 0.109583 1.9372e-05
19:46767173 C T 0.707489 -6.1558e-06
19:46767891 A G 0.050385 1.4664e-06
19:46768705 A G 0.252355 -3.9470e-06
19:46774360 T C 0.435677 7.6119e-06
19:46776452 T G 0.078770 -4.0816e-05
19:46780193 C A 0.897730 -3.0533e-05
19:46782606 G A 0.679829 -2.6987e-06
19:46783256 T C 0.910146 -8.6977e-06
19:46787580 A G 0.960446 -9.4366e-06
19:46792871 T C 1.478974 -9.0259e-06
19:46795067 C T 0.254694 -2.1326e-06
19:46796393 T C 0.062540 1.3803e-06
19:46799868 G A 1.810997 -5.2240e-06
19:46800979 T C 0.029986 -1.4526e-05
19:46803983 G T 0.073110 -4.1931e-05
19:46807589 T C 0.208606 4.0222e-05
19:46808371 T C 0.213570 3.8693e-05
19:46811388 A G 0.056291 1.9604e-05
19:46812336 A G 0.644144 -1.2567e-05
19:46812451 T C 0.121173 2.4758e-08
19:46814806 C A 1.853736 5.4499e-06
19:46820697 A G 0.051021 3.2690e-06
19:46821445 T C 1.402750 -4.7722e-06
19:46823194 C G 0.205631 7.7642e-07
19:46823702 G A 0.349104 1.7782e-05
19:46823751 T C 0.318781 6.2924e-06
19:46824425 T C 0.057943 3.3991e-06
19:46827437 C T 0.068768 -2.2400e-06
19:46830079 G A 0.203337 -2.6301e-05
19:46831078 C G 0.149497 6.5688e-06
19:46835362 G T 0.170059 1.8976e-05
19:46835828 G C 0.043565 1.1003e-06
19:46846078 G A 1.930562 -1.6629e-06
19:46849806 T G 0.616364 -4.8584e-06
19:46851328 A G 0.044221 -5.3175e-06
19:46857015 T C 0.213652 -6.1796e-06
19:46874922 C T 1.047917 1.1796e-05
19:46875943 C T 0.060428 -1.8339e-05
19:46877975 T C 0.638045 -9.7446e-06
19:46886234 A G 0.622953 -1.1333e-05
19:46887567 T C 0.523457 -1.1590e-05
19:46896217 G A 1.149256 -2.4402e-05
19:46896871 T C 0.753180 -9.9720e-07
19:46897233 G C 0.536672 -7.5904e-06
19:46899424 G A 0.342988 -3.5512e-05
19:46899888 C T 0.049216 1.3412e-05
19:46900824 G A 0.850306 3.5682e-05
19:46906059 G A 0.228128 2.3621e-05
19:46906073 A G 0.068598 -1.7939e-05
19:46907067 C A 1.593116 1.0824e-05
19:46907137 A C 0.064835 7.1077e-06
19:46907470 C G 0.087355 -6.2776e-06
19:46909483 G A 1.258142 1.1762e-05
19:46910475 A G 0.042243 1.5075e-05
19:46913749 A G 0.357988 8.0360e-06
19:46915702 T C 0.115468 -1.2652e-05
19:46923752 T C 1.060238 1.4647e-05
19:46924743 G A 0.342362 -3.7053e-06
19:46925653 C T 0.036191 -2.1470e-05
19:46929591 A C 1.062642 1.5111e-05
19:46930701 G A 1.731972 2.3542e-05
19:46930847 C T 0.655782 1.6363e-05
19:46934156 C T 0.461608 -1.7349e-06
19:46935080 C G 0.278881 5.9295e-06
19:46935884 G A 0.377955 8.5904e-06
19:46938910 A G 0.218558 -3.1360e-06
19:46941035 C G 0.947871 -7.0784e-06
19:46945751 C T 0.834493 7.2865e-06
19:46949730 A G 1.926605 -3.3615e-06
19:46952221 G A 0.483356 -1.3938e-05
19:46952606 C G 0.212044 1.0556e-05
19:46955064 T C 1.926724 -4.1944e-06
19:46973707 T C 0.039941 7.7699e-06
19:46974003 T C 0.121822 -5.7418e-06
19:46974233 A G 0.504690 -8.5913e-06
19:46974324 G A 0.514822 -1.3483e-05
19:46979562 A G 1.032166 -9.3960e-06
19:46981714 G A 1.328637 1.1741e-05
19:46991301 C T 0.476104 -1.3079e-05
19:46992720 T C 0.082697 1.0026e-05
19:46995774 T C 0.074592 -1.3918e-05
19:46997522 T C 0.184784 2.8840e-05
19:46998236 T C 0.333227 -2.4952e-05
19:46998290 T C 0.025757 -3.3456e-06
19:47001373 T C 0.769604 -2.1690e-06
19:47007503 T G 0.093889 1.1736e-06
19:47012749 A C 0.279632 -4.4360e-06
19:47021773 A G 0.077298 3.3670e-06
19:47022784 A C 0.189819 3.4907e-05
19:47032344 A G 0.379726 4.3860e-05
19:47033030 C A 0.379393 -3.0024e-05
19:47033117 A T 0.210711 -1.9959e-05
19:47036828 A C 0.487259 -3.8066e-05
19:47037620 A G 1.034675 -1.2168e-06
19:47038631 T C 0.065158 -1.8524e-05
19:47039622 A C 0.028188 5.3096e-06
19:47040966 G A 0.145761 -1.3516e-05
19:47042336 G A 1.218898 -1.0246e-04
19:47042451 G A 0.684904 -1.2582e-05
19:47044236 T C 0.053836 -1.5767e-06
19:47045013 G T 0.069584 9.1352e-06
19:47048288 G A 0.339890 -1.0279e-05
19:47051159 T C 0.747009 -2.4806e-06
19:47051759 T C 0.068632 4.3055e-05
19:47052696 G A 0.072889 3.9257e-06
19:47059346 T C 1.655404 1.2880e-05
19:47061517 G A 1.642383 1.6532e-05
19:47061531 T C 0.241727 -1.7962e-05
19:47069651 A C 0.231290 -1.4942e-05
19:47070426 A G 1.724720 3.8435e-06
19:47072395 G A 0.408108 -9.8403e-06
19:47077868 A G 0.061836 -5.0354e-06
19:47081250 A G 0.449501 -2.9287e-05
19:47083252 C T 0.599963 1.4340e-05
19:47089700 A G 0.038258 -3.8245e-06
19:47099224 T C 0.046700 6.3602e-06
19:47103474 C A 1.769740 1.6159e-05
19:47104226 C T 0.033781 1.5966e-05
19:47105716 T G 0.296856 2.2142e-05
19:47108485 C T 0.282620 1.8149e-06
19:47112648 C T 0.984993 5.0739e-06
19:47112740 T C 0.725743 2.3386e-05
19:47117402 A C 0.234870 4.5133e-06
19:47119910 G T 0.812745 8.4133e-07
19:47129570 G A 0.796891 3.7445e-07
19:47129620 T C 0.060541 -4.6348e-06
19:47132677 A G 0.215814 -1.0122e-05
19:47134748 G A 0.454590 -1.2133e-05
19:47136936 C T 0.387757 2.8254e-05
19:47143368 A G 1.247221 -9.8491e-06
19:47144045 C A 1.951838 7.0178e-06
19:47146969 A T 0.202697 -5.1930e-06
19:47148853 A G 0.055852 8.7032e-06
19:47150082 C T 1.861661 -2.0590e-05
19:47151378 A G 0.281325 5.0505e-06
19:47151724 G A 0.118565 2.0456e-06
19:47154079 T G 1.306514 7.6788e-06
19:47156201 C T 0.155712 -1.3687e-05
19:47157438 A G 0.511021 2.1280e-06
19:47161951 C T 0.026685 1.5770e-05
19:47163774 A G 0.221417 -5.3450e-06
19:47164986 A G 1.277728 4.3879e-07
19:47173627 G A 1.444738 1.6116e-05
19:47175528 C T 1.111062 2.1121e-05
19:47176880 A G 0.707438 2.1139e-05
19:47185919 C G 1.446458 1.4920e-05
19:47196079 C T 0.272319 -5.8687e-06
19:47200618 T C 1.100499 2.5823e-05
19:47204207 T C 0.020158 -1.0175e-05
19:47207654 A G 0.460962 1.3249e-05
19:47208481 C T 0.328657 -6.3213e-06
19:47218101 T G 1.182135 1.6420e-05
19:47222237 A G 1.537063 3.0779e-05
19:47222310 T C 0.512697 1.7138e-05
19:47225377 T C 0.045908 7.5506e-07
19:47229410 C A 0.037554 6.4927e-06
19:47237535 C G 0.176947 -1.0328e-06
19:47239972 C T 0.068071 -2.2704e-05
19:47241217 A G 1.372199 1.7827e-05
19:47268240 C T 0.081310 -4.8821e-07
19:47268373 T G 0.166595 1.9749e-06
19:47270442 A G 1.360453 1.6882e-05
19:47274214 C T 1.443704 1.5924e-05
19:47274332 A G 0.299735 -8.2971e-06
19:47276454 A G 0.381576 -9.2942e-06
19:47278859 G C 0.517752 3.3156e-05
19:47278938 A G 0.178242 -1.5557e-05
19:47284315 T G 0.235696 -1.2570e-05
19:47284403 G C 0.401849 4.9466e-06
19:47287507 C T 0.397453 4.1531e-05
19:47291174 C G 0.436836 1.0065e-06
19:47295358 T C 0.065328 -6.1494e-06
19:47300066 G A 0.438917 4.4003e-06
19:47305760 G T 0.105435 3.7194e-06
19:47311673 A G 0.039948 1.0861e-05
19:47311809 T G 0.066705 -7.7631e-06
19:47313331 G A 0.595292 -7.3871e-06
19:47318707 G A 0.732856 6.7150e-06
19:47318725 G A 0.140532 -7.1815e-06
19:47323000 A G 0.061153 2.1482e-06
19:47324041 A G 0.068700 -1.8230e-05
19:47324240 A G 0.052398 2.3165e-05
19:47331960 G A 0.304522 -5.3928e-06
19:47332590 T C 0.431376 -2.5166e-05
19:47337949 A C 0.056474 2.7912e-05
19:47338505 G A 0.049654 2.6709e-06
19:47340168 T C 0.434385 -7.3058e-06
19:47341110 G A 0.152832 -7.8285e-07
19:47342717 T C 0.274491 -3.0304e-05
19:47342929 A G 0.145023 2.5206e-06
19:47346513 A G 1.290008 2.4237e-05
19:47367160 T C 0.112918 -1.5306e-05
19:47388306 A G 1.927448 6.4446e-06
19:47389370 G A 0.274308 -2.1869e-05
19:47400664 C T 0.063179 1.4137e-05
19:47414986 A G 1.896618 -7.0695e-06
19:47419048 A G 0.039112 -1.5159e-05
19:47435662 C T 0.202184 3.0598e-05
19:47446691 G A 1.182978 -1.0753e-06
19:47454927 G T 0.027107 -9.8059e-06
19:47463772 G A 0.578986 -5.4540e-06
19:47468000 A G 0.059425 -5.5246e-06
19:47470536 T C 1.263826 -4.1233e-06
19:47471375 A G 0.054985 7.4350e-07
19:47488273 A G 0.032706 -5.9424e-07
19:47492475 A G 0.761169 1.9556e-06
19:47509144 G A 0.037792 1.1594e-05
19:47511992 G A 1.375310 3.6300e-06
19:47523427 G C 0.027987 -1.2337e-05
19:47523835 A G 0.027763 -1.4723e-05
19:47525934 C T 1.280033 6.9426e-06
19:47527989 T C 0.302095 4.1030e-05
19:47529740 C T 0.664155 4.7421e-07
19:47529804 C T 0.084941 9.8619e-06
19:47535795 G T 0.131475 1.1330e-05
19:47536166 C T 1.255456 -5.1309e-05
19:47538628 A G 0.080270 1.4807e-05
19:47539572 G A 0.558652 -2.9163e-06
19:47543774 A G 1.467945 1.9011e-05
19:47549454 T C 0.470083 1.9417e-05
19:47549602 A C 0.242656 8.8556e-06
19:47549791 G A 1.251855 1.9708e-05
19:47549990 T C 0.032567 2.0171e-07
19:47560825 T C 0.217551 1.2869e-06
19:47569003 A G 1.354911 2.4157e-05
19:47570343 A G 0.053547 2.9264e-06
19:47571477 T C 0.702913 -1.2739e-05
19:47577474 A G 0.042658 5.1204e-06
19:47581464 C A 1.376789 1.2118e-05
19:47588325 A G 0.590699 5.2926e-06
19:47589895 C T 1.437023 6.0740e-06
19:47592014 T C 0.048468 2.4276e-05
19:47596131 C T 0.089670 1.1242e-05
19:47597102 C T 1.432199 1.0361e-05
19:47601215 T C 0.358589 7.9816e-06
19:47601291 T C 0.034243 3.7436e-06
19:47601435 T C 0.022061 -8.2737e-06
19:47602356 C G 0.072049 1.1669e-05
19:47625828 A G 0.042392 2.2533e-05
19:47627065 A G 1.484855 3.8039e-06
19:47637608 T G 1.133491 -1.5327e-05
19:47640042 T C 0.051008 2.1308e-05
19:47647212 T G 0.020137 -1.6592e-06
19:47661493 A G 0.577552 -2.4780e-05
19:47661961 T C 0.035899 5.0117e-06
19:47665006 C T 0.350246 2.5553e-05
19:47669637 A G 0.219006 1.0455e-05
19:47676259 A G 0.216637 1.1004e-05
19:47677604 T C 0.069180 2.4729e-06
19:47687465 T C 0.032815 -1.8369e-06
19:47689697 A G 0.517538 -2.4772e-06
19:47696626 T C 1.419236 2.2961e-05
19:47700611 T C 0.048182 -8.4377e-06
19:47729112 A G 0.060459 -1.2265e-05
19:47735875 C T 0.093964 1.1523e-06
19:47736305 G A 0.116026 4.4352e-06
19:47736992 A G 1.188112 -7.6643e-06
19:47742310 T C 0.619485 2.1326e-05
19:47746041 G A 1.072641 -1.0110e-07
19:47756776 T C 0.031894 1.1975e-05
19:47766469 G A 0.129924 -4.1100e-05
19:47767643 A G 0.615327 1.3946e-05
19:47768830 T C 0.066701 2.2597e-05
19:47770032 T C 0.309476 -1.5278e-06
19:47773786 G A 0.834939 4.0056e-06
19:47786978 G A 0.043395 -6.9706e-06
19:47787504 A G 0.881928 -2.7645e-05
19:47788344 C T 1.782452 -1.1303e-06
19:47793439 T C 0.488663 -4.3067e-05
19:47805079 A C 0.095399 7.0357e-06
19:47805219 T C 0.157408 -6.1055e-06
19:47808755 C A 0.084846 -7.2303e-06
19:47810900 A G 1.472987 1.2179e-05
19:47815156 C T 0.500284 -6.8990e-06
19:47815791 T C 0.052265 -8.6181e-06
19:47818693 A C 0.120717 -2.2104e-06
19:47821374 T C 0.058956 2.2027e-05
19:47823038 A G 1.974678 7.4975e-08
19:47823484 C T 1.974420 1.7423e-06
19:47823871 T G 1.974773 2.5017e-06
19:47834105 G T 0.339833 -2.1156e-05
19:47843022 G C 0.122441 6.6580e-05
19:47844653 A G 0.025594 -1.5124e-06
19:47847760 T G 0.026648 -6.7796e-06
19:47851021 G A 0.348665 1.8873e-05
19:47852979 T C 0.313314 5.7888e-06
19:47853087 T C 0.107822 -3.1001e-05
19:47853124 G A 0.107761 -3.2365e-06
19:47855054 T C 0.037898 -2.3423e-05
19:47855351 A G 0.049019 -3.9777e-07
19:47856336 T C 0.132450 -3.0165e-06
19:47858489 G C 0.059602 2.2286e-05
19:47858769 A G 0.101808 3.4861e-05
19:47875727 G A 0.351521 9.6558e-06
19:47879093 T C 0.183016 -6.7142e-07
19:47883096 T C 0.074599 -7.3482e-06
19:47885194 G A 0.025516 1.4801e-05
19:47889155 G A 0.068459 3.6097e-05
19:47892171 A G 0.031268 1.2000e-06
19:47892453 G T 1.217201 -2.0656e-06
19:47892668 T C 0.106057 -4.5130e-06
19:47902072 T C 0.514101 -5.7713e-07
19:47906491 A C 0.321912 -1.7680e-06
19:47909360 G A 0.173282 -2.0212e-05
19:47919725 A G 0.072970 -1.8813e-05
19:47922871 G A 0.201739 1.9763e-05
19:47924278 A G 0.036545 -5.1771e-06
19:47924721 A G 0.075622 -2.2299e-05
19:47924799 T C 1.701788 1.1283e-05
19:47924979 C T 0.078216 -1.2047e-05
19:47932072 G C 0.038799 2.5712e-06
19:47937466 G A 0.247201 4.7475e-06
19:47938663 T C 1.586500 1.6003e-05
19:47941371 T C 0.061040 -1.2218e-05
19:47945466 A G 0.050260 6.8987e-06
19:47946514 T C 1.685554 -7.9747e-06
19:47948228 A G 1.339479 -1.1431e-06
19:47955147 C G 0.147117 -6.5968e-09
19:47957531 T C 0.070764 -1.4353e-05
19:47968268 C T 0.023486 -1.3967e-06
19:47968365 T C 0.022082 -4.8243e-06
19:47969394 A G 0.226214 8.3231e-06
19:47969748 T C 1.659436 1.2008e-05
19:47978171 C T 0.023636 8.9201e-06
19:47990889 C G 0.143201 1.0705e-05
19:47994210 C T 0.074959 -1.6028e-05
19:48000300 A G 0.026430 -1.2774e-06
19:48012998 C T 0.981440 7.3266e-07
19:48013282 A G 0.031724 -1.3734e-06
19:48017416 C T 1.900514 -6.4448e-06
19:48032829 A G 0.044337 3.4577e-06
19:48033795 C A 0.060813 2.1988e-05
19:48034780 A G 1.333254 2.1906e-05
19:48047729 C G 0.048437 -1.1281e-05
19:48047821 T C 0.223647 -2.1131e-05
19:48048515 C T 0.073817 2.8613e-06
19:48059326 T C 0.055431 -2.5075e-05
19:48066065 T C 0.024118 -7.6401e-06
19:48067378 C T 0.070971 6.6461e-06
19:48080551 T C 0.083078 1.0445e-05
19:48085884 G T 0.072749 -1.0861e-05
19:48086865 A G 1.389150 3.2619e-05
19:48087491 C T 0.117841 9.0755e-06
19:48088554 C T 0.241251 -1.7137e-05
19:48093689 A G 0.069339 -4.0849e-06
19:48094682 T C 0.058467 -1.1230e-05
19:48097561 C T 0.065348 -1.4118e-05
19:48109019 C G 0.147576 7.4941e-06
19:48110019 G A 1.735001 1.9461e-05
19:48115083 A G 0.237709 -1.8412e-05
19:48116292 G C 0.078930 -8.9830e-06
19:48119266 C T 0.090996 1.9457e-05
19:48123436 A C 1.742909 2.1627e-05
19:48126676 T C 0.091132 -1.1596e-05
19:48130376 T C 0.077258 -1.3306e-05
19:48137556 G A 0.629895 -1.8153e-05
19:48140308 G A 0.539273 5.4640e-05
19:48152588 T C 0.029340 -9.8584e-06
19:48161297 C T 0.259168 -5.0558e-06
19:48172579 G A 0.078913 1.8875e-05
19:48174782 G A 0.395614 -1.7971e-05
19:48184474 T C 0.525749 -1.6932e-05
19:48190194 A G 0.098632 -1.6553e-05
19:48195327 G A 1.462971 1.2757e-05
19:48196498 T C 0.943169 2.9990e-05
19:48196573 A G 0.515916 -1.7048e-05
19:48198675 G A 0.524453 -1.4501e-05
19:48201618 G T 0.041457 -1.9278e-06
19:48210721 T G 0.230386 9.8412e-06
19:48215082 C T 0.030721 -1.4219e-06
19:48217665 A G 0.030649 1.2499e-05
19:48217945 C A 0.479467 7.4122e-06
19:48218412 A G 0.023931 -6.0065e-06
19:48222489 A G 0.063964 -1.0353e-05
19:48225314 G C 0.824919 -8.0175e-06
19:48229687 A G 0.038952 -1.9081e-05
19:48232246 T C 0.701686 1.0692e-06
19:48241984 T C 0.261545 -1.5348e-05
19:48243036 G A 0.435357 -6.5300e-06
19:48244194 G A 1.426545 1.7879e-05
19:48244401 A G 0.366763 1.9913e-06
19:48244569 A G 1.187867 1.7863e-05
19:48253145 T C 0.034294 -1.3484e-05
19:48256328 A G 0.073494 1.5978e-05
19:48256982 G A 1.442096 9.3784e-06
19:48261615 C G 1.450844 -5.8459e-06
19:48262569 T C 1.297036 2.2000e-05
19:48268900 C T 0.099390 -1.2348e-05
19:48269718 G A 1.886099 -3.9395e-06
19:48282495 T C 1.332370 5.5420e-06
19:48284768 T C 0.035620 1.3190e-05
19:48289303 C T 1.241428 4.2098e-06
19:48293987 C T 0.044106 -2.9982e-06
19:48295431 A G 0.271972 3.7064e-05
19:48297228 G A 0.331354 -3.0951e-05
19:48301970 T C 0.052129 -2.8038e-05
19:48301989 C G 0.185154 -1.4607e-05
19:48304745 A C 0.963333 1.6163e-05
19:48305357 A G 0.097051 -1.7460e-05
19:48314091 C T 0.669048 9.6725e-06
19:48317892 C A 1.062744 -2.1270e-06
19:48320328 A G 0.059239 2.1909e-05
19:48321375 T C 0.772457 4.4382e-06
19:48322752 T C 0.351831 -1.7506e-05
19:48322918 A C 1.352415 4.4599e-05
19:48325830 G C 0.205336 1.7119e-05
19:48327482 T C 0.269705 -1.1417e-05
19:48327901 T C 0.196302 -2.8726e-05
19:48337516 C T 0.099210 1.6648e-05
19:48338835 G A 0.520186 8.3462e-06
19:48345241 T C 0.041090 -1.9419e-05
19:48345523 T C 0.032292 -1.0947e-05
19:48348363 G A 0.837132 -1.1715e-05
19:48350011 T G 0.470532 -2.9285e-05
19:48352364 G A 0.367861 1.3480e-05
19:48354551 A G 1.026893 1.4119e-05
19:48358582 C T 0.057865 -1.2102e-05
19:48368777 A C 1.673168 2.8942e-06
19:48375043 T C 0.313185 1.2870e-05
19:48377519 T C 0.518837 1.5170e-05
19:48382226 A G 0.097765 3.9310e-06
19:48384749 A G 1.669653 1.9050e-06
19:48394042 T G 1.411164 -2.3130e-05
19:48398117 T C 0.582628 -1.4670e-05
19:48399316 C T 0.165660 7.1275e-06
19:48401893 A G 0.314582 -6.4367e-06
19:48404250 T G 0.052945 1.1551e-05
19:48404873 T C 0.022935 2.1481e-05
19:48463006 C T 0.068428 1.1758e-05
19:48465222 T G 0.026505 -1.3203e-05
19:48465312 T C 0.340349 -5.7591e-06
19:48465328 T C 0.080912 -1.3078e-06
19:48465353 T C 0.835877 1.1392e-05
19:48469556 C G 0.258016 -1.2530e-05
19:48469675 A G 0.206685 -3.4386e-05
19:48469807 A C 1.333659 1.8686e-05
19:48472474 A G 0.126977 -8.3535e-06
19:48472723 A G 1.084146 1.3911e-05
19:48475136 C T 0.070084 -1.3034e-06
19:48475389 T C 0.068571 5.0454e-06
19:48476964 A G 1.099761 7.8810e-06
19:48486060 G A 1.387287 -1.1521e-05
19:48491655 T C 0.585524 -1.2469e-05
19:48492897 T C 0.302707 1.2722e-05
19:48494543 A G 0.472290 -1.8314e-05
19:48495304 A G 0.396841 1.2409e-05
19:48495306 T C 0.101923 5.2699e-06
19:48497120 A G 0.455991 -5.4139e-06
19:48497795 G T 1.343827 -8.2232e-06
19:48498091 C G 0.044942 1.1385e-05
19:48499706 A C 0.497979 -1.9017e-05
19:48507554 C T 1.166081 -8.4611e-07
19:48508987 T C 0.881492 4.4967e-06
19:48509199 G A 0.152948 8.2899e-06
19:48510390 A G 0.077506 1.0044e-05
19:48510391 G A 0.074371 -2.9493e-05
19:48510553 T C 0.112225 1.0703e-05
19:48514163 A C 0.020103 2.1640e-06
19:48517495 C T 0.045286 -2.4991e-06
19:48519158 T C 0.286670 -1.4073e-07
19:48519241 G C 0.118994 4.3426e-06
19:48520680 T C 1.456334 -1.4568e-06
19:48522869 C T 0.406823 3.4889e-06
19:48523317 C T 0.047829 -8.0169e-06
19:48525466 T C 0.050749 -2.6653e-05
19:48525507 A G 1.125579 9.8747e-06
19:48527582 T C 1.828846 1.1975e-05
19:48528125 C T 0.026457 8.1317e-06
19:48528736 T C 1.076394 1.4353e-05
19:48530410 G A 0.358046 -7.4201e-06
19:48533638 T G 0.034542 -1.6815e-05
19:48536839 C T 0.569157 -8.0333e-06
19:48537585 G A 0.770706 -1.2207e-05
19:48539654 G A 0.096898 -1.3048e-05
19:48543862 A G 1.646276 1.1414e-06
19:48543906 C G 0.201552 -4.7828e-06
19:48547448 G C 0.061435 1.9367e-06
19:48548350 C T 0.160043 -5.1436e-06
19:48549948 A G 1.610006 -6.4206e-06
19:48551870 T C 0.112255 2.5991e-07
19:48555875 A G 0.036524 -6.2238e-06
19:48558286 A G 0.463066 1.0479e-05
19:48563432 G A 0.112194 4.0738e-06
19:48564057 T C 0.037221 -7.6384e-06
19:48566037 C T 1.388763 2.6123e-05
19:48569709 T G 1.172133 -3.4145e-05
19:48570886 T C 0.035868 7.4893e-06
19:48570915 A C 0.833959 1.8733e-05
19:48571072 G T 0.195333 1.2714e-05
19:48571181 A G 0.093594 -2.6953e-05
19:48573648 C A 0.557132 5.8602e-05
19:48577124 G A 0.779076 -2.5914e-05
19:48578889 C A 1.441324 9.9413e-06
19:48583239 C A 0.901908 -1.0990e-05
19:48587178 A G 0.054843 -1.7881e-05
19:48589146 G A 0.145339 8.5240e-07
19:48591312 G A 0.074935 -1.1722e-05
19:48592265 C A 0.059296 -1.3645e-05
19:48598823 G A 0.752717 6.4980e-06
19:48598948 A G 0.154689 -1.1805e-05
19:48599395 G A 1.247174 9.6194e-06
19:48601454 C T 1.281502 6.2873e-06
19:48601512 A G 0.114992 -1.7448e-06
19:48602948 C T 0.410597 3.8305e-06
19:48603270 A C 0.037694 8.0192e-07
19:48604729 A G 0.267760 -3.8559e-05
19:48606662 T G 0.341135 -2.3635e-05
19:48608891 C T 0.073681 7.8847e-06
19:48621335 A G 0.116373 7.5322e-06
19:48622545 G A 0.338986 -2.5445e-05
19:48631408 T C 0.743932 7.9378e-06
19:48631837 A G 1.082327 -1.0956e-05
19:48633847 T C 0.079831 8.4304e-06
19:48640807 T C 0.045343 4.3327e-06
19:48643746 T C 0.038772 -1.4085e-05
19:48658682 A G 0.021004 -1.3083e-05
19:48677994 T C 0.248955 -9.4893e-06
19:48687779 C T 0.760044 2.1503e-05
19:48689393 G T 0.097429 4.5446e-06
19:48689859 A G 0.199682 -3.3159e-05
19:48694997 T C 0.910258 -1.4057e-06
19:48696185 A G 0.021120 -1.2124e-05
19:48696678 G C 1.826249 -5.6909e-06
19:48697641 T C 0.073185 7.7115e-06
19:48702845 G T 1.130900 -1.1028e-05
19:48705325 G A 1.815002 1.4667e-05
19:48709674 G A 0.051640 2.2723e-05
19:48715196 C T 0.056121 -2.0745e-06
19:48715417 C T 0.682266 1.8350e-05
19:48721248 G A 0.058967 5.7911e-06
19:48725431 A G 0.022218 -1.1638e-05
19:48727625 T C 0.221223 1.6657e-05
19:48735287 G A 1.331459 -1.0558e-05
19:48737551 C T 0.658658 -3.1470e-05
19:48737706 T A 0.644011 1.6391e-05
19:48746087 G A 0.027967 1.1976e-05
19:48746632 A C 0.367269 5.3039e-06
19:48746681 T C 0.399047 -3.2521e-05
19:48748289 T C 0.086828 -2.1793e-06
19:48758805 G A 0.213628 -4.4481e-06
19:48759136 G T 0.040995 -3.8312e-06
19:48761619 C T 1.258506 6.0811e-06
19:48764695 A G 0.504306 1.6611e-05
19:48768026 G A 1.096201 9.4150e-06
19:48773208 G T 0.578602 -7.2510e-08
19:48776795 G A 0.427640 1.1996e-05
19:48780901 G T 0.518007 7.4920e-06
19:48786727 T C 0.081766 1.1333e-05
19:48789612 A G 0.045411 7.6516e-06
19:48792518 G A 0.347849 4.3590e-06
19:48794552 A G 0.082789 -1.1625e-05
19:48800330 T C 0.032043 -1.7356e-06
19:48800333 A G 0.076068 -1.9839e-05
19:48800914 A G 0.584110 -1.2280e-05
19:48802144 A G 0.133548 1.6237e-05
19:48805582 G A 1.970221 -2.9560e-06
19:48806015 T C 0.191913 -1.1696e-05
19:48806094 T C 0.082459 -1.6887e-05
19:48813014 G A 1.950635 7.3180e-06
19:48816109 T C 0.099843 1.3987e-05
19:48820447 C T 0.746856 4.1671e-05
19:48821757 A G 0.044653 2.4878e-06
19:48831886 G A 0.043963 -1.6830e-05
19:48833608 G A 0.079345 4.9412e-07
19:48833728 A G 0.171820 5.4776e-06
19:48835600 C G 0.102501 -1.3504e-05
19:48841185 A G 0.916473 -1.2079e-06
19:48842083 A G 0.076765 -1.5920e-05
19:48844529 A G 0.086124 -1.1488e-06
19:48862733 T C 0.024071 -1.6503e-05
19:48864409 A G 1.490968 -2.4848e-05
19:48869178 T C 0.097286 2.9748e-05
19:48873064 A G 0.044592 -2.6528e-05
19:48873611 A G 0.124301 -1.3368e-05
19:48877636 G A 0.091030 -2.0779e-05
19:48880183 T C 0.298562 -1.7665e-05
19:48880400 G A 0.995240 -5.0006e-06
19:48888531 T C 0.283392 2.1931e-05
19:48896237 A G 0.262476 -2.1090e-05
19:48898786 T C 0.047594 -5.8216e-06
19:48906487 G A 0.910170 8.3102e-06
19:48906711 A G 0.169287 1.4077e-05
19:48909343 C T 0.349529 1.4679e-05
19:48912864 G A 0.330133 1.1308e-05
19:48918259 T C 0.020991 -1.3898e-06
19:48925936 T C 0.853352 -1.2356e-06
19:48928447 T C 0.088355 4.0658e-06
19:48931242 G C 0.111137 9.2683e-06
19:48932073 G T 1.918697 -1.5038e-05
19:48940302 T C 0.092547 -2.5178e-05
19:48944238 A G 0.072913 3.0207e-06
19:48948770 A G 1.471453 1.0200e-05
19:48951618 A G 0.038816 9.4320e-07
19:48951879 C T 1.817205 9.7304e-06
19:48953257 T C 0.053333 -6.5224e-06
19:48954421 A G 0.268402 1.5634e-05
19:48957497 C T 0.150874 1.7168e-05
19:48959642 A G 0.119483 2.7522e-05
19:48959869 A G 0.034620 4.5136e-07
19:48968015 T C 0.033951 -1.1111e-05
19:48969075 A G 0.158959 -3.0602e-06
19:48969936 G A 0.059599 2.4107e-05
19:48970242 G A 0.025662 2.4713e-05
19:48972539 C A 1.761346 8.2349e-06
19:48974704 C T 0.034845 4.9273e-06
19:48977019 T C 1.821105 2.8334e-05
19:48982562 G T 0.052554 1.6823e-06
19:48983253 C T 0.042477 -4.3849e-06
19:48984060 G A 0.951651 -5.6708e-06
19:48986909 G A 0.107890 -1.2016e-05
19:48993840 A G 0.468659 -2.8062e-06
19:48997906 T C 0.037721 -3.6069e-06
19:48998055 T C 0.030646 1.0983e-05
19:49000393 G A 0.046547 -6.6809e-06
19:49001600 G A 0.082558 2.3626e-05
19:49011574 A C 0.024618 2.1688e-05
19:49017726 C T 0.031316 -1.6274e-06
19:49020315 C T 1.848093 3.2512e-05
19:49020527 A G 0.043008 5.3782e-06
19:49034011 G A 0.075221 1.7706e-05
19:49034170 T C 0.021895 -6.1773e-06
19:49039790 A G 0.111242 -3.3356e-06
19:49041975 C T 0.091584 -6.1965e-06
19:49046562 A G 0.026638 2.2097e-05
19:49047046 T C 0.105408 -1.1144e-05
19:49052535 C A 0.353214 5.3999e-05
19:49053500 C T 1.900854 8.0325e-06
19:49061608 T C 0.162226 -1.3251e-05
19:49061724 A G 0.590338 -9.4140e-07
19:49064855 G A 0.719494 -6.4841e-06
19:49064959 T C 0.457552 -8.7511e-06
19:49065009 T C 0.080572 1.5259e-05
19:49066936 C T 0.854671 1.5209e-05
19:49070405 C T 0.298691 5.6411e-05
19:49072239 A C 0.054088 -1.3285e-05
19:49075082 C G 1.290005 1.7748e-05
19:49077026 C G 0.989070 -1.1467e-05
19:49079246 T C 0.336273 3.5624e-05
19:49082265 A G 0.334124 -2.4452e-05
19:49087667 C T 1.882560 3.4250e-06
19:49089795 C T 1.826830 9.6785e-06
19:49092234 A C 0.510130 -6.9327e-06
19:49094856 T C 0.070659 -6.9828e-06
19:49095775 A C 0.119398 -7.7192e-06
19:49096065 T C 0.449219 8.7641e-08
19:49097887 T A 1.740597 1.2168e-05
19:49098779 T C 0.376126 2.5480e-05
19:49102399 T C 1.128799 1.3704e-05
19:49102732 A C 0.042362 -1.8618e-05
19:49103243 T C 0.275851 -2.4581e-05
19:49106461 A G 0.100441 1.8412e-05
19:49106995 A G 0.269127 2.5702e-05
19:49115440 T C 0.268997 2.3289e-05
19:49116359 C T 0.476468 2.2991e-05
19:49117247 G A 1.166639 -2.6033e-05
19:49122049 C T 0.068585 -2.2593e-07
19:49132581 T G 0.021711 -1.7086e-05
19:49147494 C G 0.067313 3.6279e-06
19:49158138 G A 0.681753 -4.4063e-05
19:49160547 G A 0.283226 2.6034e-05
19:49167531 G A 0.028813 1.3850e-05
19:49167860 G T 0.026940 1.4069e-05
19:49171593 C T 0.268396 -1.4460e-05
19:49177994 C T 0.020729 -3.3227e-06
19:49178752 T C 0.236288 5.1606e-06
19:49193094 G A 0.243652 -2.7462e-05
19:49202859 A G 0.258859 -2.6098e-05
19:49204021 C A 0.274631 -2.9046e-05
19:49206603 T C 0.860488 -2.0862e-05
19:49206674 A G 1.016669 2.0371e-05
19:49206726 T C 0.134691 -3.3708e-06
19:49207206 G A 1.073790 2.2093e-05
19:49209010 C T 1.068976 1.9560e-05
19:49211969 C T 1.067643 2.1881e-05
19:49214274 A G 1.048158 1.6960e-05
19:49214470 C T 0.715428 -2.3884e-05
19:49216607 A G 0.028922 8.5907e-06
19:49217261 G A 1.757752 -1.2652e-05
19:49222483 G C 0.665284 -1.7946e-05
19:49227510 C T 1.977017 7.7022e-06
19:49229069 A G 0.160642 9.8643e-06
19:49232226 A G 1.072284 4.2076e-06
19:49233406 A C 0.827547 8.4464e-07
19:49244220 A G 0.855321 3.7701e-06
19:49253261 G A 0.556891 -7.3300e-06
19:49253389 T C 0.394498 -1.3906e-05
19:49254504 A G 0.032207 -5.7180e-06
19:49259321 G C 0.118562 -2.8031e-06
19:49259375 T C 0.039316 1.8827e-06
19:49260628 A G 0.159720 -2.1738e-05
19:49261701 T C 0.074150 -1.2544e-05
19:49262500 A G 0.858601 -2.2958e-05
19:49263886 A G 0.115108 -1.0505e-05
19:49266382 A G 0.398048 -1.4536e-05
19:49270230 A G 0.087488 -8.9777e-07
19:49271583 T C 0.592405 1.8655e-05
19:49272506 A G 0.037837 1.0034e-06
19:49273784 A G 1.400907 -1.6951e-06
19:49280140 T C 0.394121 9.8287e-06
19:49285757 A C 0.159183 -1.0813e-05
19:49285995 C T 1.111592 1.8532e-05
19:49292195 G A 0.316404 1.1012e-05
19:49292197 G A 0.318067 1.3207e-05
19:49293102 G C 0.304821 5.4695e-06
19:49296654 T C 0.886470 7.1259e-06
19:49296808 A C 0.082446 -1.6582e-05
19:49298313 T C 0.171055 8.3067e-06
19:49307999 A G 1.483900 1.0647e-05
19:49309776 C G 0.035290 -8.3987e-06
19:49313239 C A 0.094185 -1.1323e-05
19:49315570 T G 0.051762 2.5354e-06
19:49315814 T G 0.068408 -5.5649e-06
19:49315992 T C 0.612662 -2.5585e-05
19:49318224 C T 0.198536 -1.7648e-05
19:49318380 A G 0.092951 -9.1659e-06
19:49321911 A G 0.455301 3.0330e-05
19:49328875 C G 0.516640 1.1572e-05
19:49329433 T C 1.308034 -5.4743e-07
19:49339098 C T 0.476468 1.5401e-05
19:49340858 T C 0.496415 2.4912e-06
19:49342210 T C 0.040142 2.0190e-05
19:49342237 G C 0.297954 -3.8595e-06
19:49342269 C T 0.153077 1.8881e-05
19:49344521 T C 0.020919 -2.5025e-05
19:49348842 C G 0.021596 -2.7374e-05
19:49355636 G C 0.033226 5.2830e-07
19:49361255 C T 0.353031 -5.2011e-06
19:49363672 C G 0.046064 1.3707e-05
19:49367739 T C 0.204044 2.3982e-05
19:49368843 C T 0.582699 1.9148e-05
19:49369943 G A 0.659062 2.0116e-05
19:49370162 A G 0.033332 -2.9821e-05
19:49376221 T C 0.037082 -8.1225e-06
19:49376683 G A 0.020980 5.4154e-06
19:49377086 C T 0.292429 3.5044e-05
19:49377319 G A 0.680481 1.0293e-05
19:49377424 A G 0.370336 -5.8184e-06
19:49377436 C G 0.662591 1.6485e-05
19:49378994 G A 0.550747 1.2558e-06
19:49382171 C T 0.742803 1.4500e-05
19:49388244 A G 0.033046 -2.2901e-05
19:49391404 T C 0.232915 1.0122e-05
19:49392867 G C 0.028045 1.2070e-06
19:49398405 T C 0.159431 1.5976e-06
19:49400000 T C 0.325611 -5.7881e-06
19:49401940 C T 0.765837 4.6305e-06
19:49403565 C A 0.231756 9.5224e-06
19:49407660 A G 0.326267 -4.3546e-06
19:49409026 A G 0.069081 -2.4253e-06
19:49410207 G C 0.085298 -9.4653e-06
19:49415131 T C 0.308483 7.6900e-06
19:49416456 A G 1.112721 -1.8383e-05
19:49416936 T C 0.918629 4.8102e-06
19:49417658 C T 1.877742 1.7907e-06
19:49419267 G A 1.335831 -1.3110e-05
19:49421829 G A 1.527486 9.9304e-06
19:49421903 G A 0.352585 -1.2212e-05
19:49424247 T C 1.932293 8.5174e-06
19:49424925 T C 1.459540 -2.1113e-05
19:49426488 C T 0.110300 -1.0990e-05
19:49428154 G A 1.975195 7.3864e-06
19:49431942 A G 1.474581 -4.6164e-06
19:49438433 G C 0.411117 -1.5782e-05
19:49442735 T C 0.026114 -1.2919e-05
19:49445774 T C 0.117970 4.5953e-06
19:49445817 C T 0.332860 -1.7935e-05
19:49447713 A G 0.120238 4.2242e-06
19:49449202 C G 0.133559 -1.9952e-05
19:49461211 G T 1.745394 -6.6234e-05
19:49462708 A G 1.023459 1.5444e-05
19:49464363 T C 0.067354 1.4051e-06
19:49464971 A G 1.781555 -3.3043e-05
19:49465726 G A 0.112402 1.0260e-05
19:49470200 A G 0.202799 3.2412e-05
19:49473426 A G 0.114540 -1.2873e-05
19:49477167 T C 0.080164 -1.0698e-05
19:49481111 C G 0.048862 3.1307e-05
19:49482522 T C 0.770798 -8.9610e-05
19:49485075 T C 0.059395 -3.5137e-05
19:49485719 T G 0.224511 2.3511e-05
19:49490817 T C 0.046649 -1.1734e-05
19:49496678 C T 0.066188 -3.7212e-05
19:49501182 A C 0.104572 -6.4335e-06
19:49503321 T G 0.038234 -3.9664e-06
19:49506233 C A 0.042454 -1.9707e-05
19:49506390 C T 0.154019 2.7677e-05
19:49507446 G C 0.062496 1.6919e-05
19:49509797 T G 0.153128 3.3113e-05
19:49512857 T C 0.978714 2.1401e-06
19:49513331 T C 0.067847 -1.8191e-05
19:49514689 A G 0.078597 2.8973e-05
19:49518484 T C 0.978534 -1.6404e-05
19:49518575 G A 1.147498 2.0594e-06
19:49522616 C A 1.208239 1.7723e-05
19:49528937 C T 1.206138 1.8598e-05
19:49534958 A G 0.133215 3.3513e-05
19:49538665 T C 0.543400 -1.3052e-06
19:49540266 A G 0.676976 2.0666e-05
19:49558779 C G 0.420391 -8.4576e-06
19:49561942 C T 0.686298 1.0568e-06
19:49565418 A G 0.038234 -1.3208e-05
19:49573206 T C 0.518259 1.0317e-05
19:49573438 G A 0.713252 1.6604e-05
19:49575304 A G 0.191060 7.0304e-06
19:49576155 T C 0.519547 -8.2097e-06
19:49576802 G C 0.055709 -2.7380e-07
19:49577409 A G 0.073701 3.1863e-05
19:49590938 T C 0.804480 -3.0442e-06
19:49592320 G A 0.059415 -4.7408e-06
19:49595156 T C 0.049872 -1.6261e-06
19:49598198 T C 0.315238 8.6051e-07
19:49599662 G T 0.203388 8.0553e-07
19:49605705 A G 0.330283 -9.8775e-07
19:49606449 T C 0.350675 2.8104e-05
19:49609040 T C 0.090235 2.5684e-05
19:49610460 G A 0.132743 6.3581e-06
19:49617076 G T 0.722082 -3.9599e-06
19:49618778 G A 0.619257 -1.5589e-05
19:49621964 C T 1.586990 4.2644e-06
19:49629989 T G 0.024968 9.3943e-06
19:49631698 A G 0.108995 7.6190e-06
19:49632230 G A 0.041665 1.3539e-06
19:49632500 T C 1.185182 -1.5413e-05
19:49632597 C T 0.057977 1.8222e-05
19:49640002 T G 0.880425 -1.4863e-05
19:49641230 G A 1.755651 4.8093e-06
19:49642264 G A 0.289576 -7.7979e-06
19:49647678 T C 0.048794 -2.1528e-05
19:49648670 T C 0.088406 1.6254e-05
19:49649031 C A 0.059133 2.8750e-05
19:49650471 G T 0.794712 2.4002e-05
19:49654852 A G 0.052364 -3.3365e-07
19:49658084 A G 0.082024 1.6533e-05
19:49658367 T C 0.884321 -2.2800e-05
19:49658390 C T 0.842031 -2.9649e-05
19:49659014 C T 0.940241 -1.4137e-05
19:49661678 C G 0.257642 2.1977e-05
19:49664224 G C 1.713007 -1.4886e-05
19:49665340 A G 1.101009 5.1909e-06
19:49671207 A G 0.024720 5.9907e-06
19:49671507 A G 0.057430 1.5690e-05
19:49679785 C T 0.028749 1.2385e-05
19:49681281 A G 0.643977 -4.1851e-06
19:49682996 A G 0.043300 -4.9761e-06
19:49687459 A C 0.117039 -9.0901e-07
19:49693348 T G 0.050949 -5.1378e-06
19:49699866 T C 0.100798 7.4596e-06
19:49704429 A G 0.654728 -2.1576e-05
19:49705678 A G 0.048587 3.5333e-05
19:49713868 A G 0.121948 6.3523e-06
19:49718265 T C 0.275076 2.4823e-05
19:49727996 A G 0.951015 1.4781e-05
19:49732719 A G 0.137734 1.6300e-05
19:49733234 T C 0.314089 1.5269e-05
19:49735752 A G 0.070166 -8.9408e-06
19:49738014 T C 0.584232 2.9383e-05
19:49744412 A G 0.055444 2.4711e-06
19:49745289 T G 0.995111 3.6360e-06
19:49747945 A G 0.040108 1.2218e-05
19:49756338 C G 0.035215 2.0951e-05
19:49760724 G A 1.559094 3.3218e-05
19:49767844 A G 0.279880 -6.9823e-07
19:49775767 C T 1.093845 1.2910e-05
19:49783101 C T 1.338367 1.1566e-05
19:49795718 C T 0.081837 6.5610e-08
19:49796081 G A 0.061761 7.2675e-06
19:49808138 T C 0.064311 6.5561e-06
19:49812952 C G 0.020470 6.0347e-06
19:49817588 T C 0.211581 3.7412e-05
19:49828897 G A 0.419504 -1.9611e-05
19:49835004 A C 0.032550 4.6507e-06
19:49839923 C G 1.010383 2.7310e-05
19:49846398 C T 0.490601 -1.1570e-05
19:49857801 A G 0.060904 -1.7283e-05
19:49867913 A G 0.636338 -1.6784e-05
19:49869540 C T 0.997981 -2.4088e-05
19:49870643 C T 0.501685 -1.5663e-05
19:49878115 A G 0.504959 -1.8375e-05
19:49878196 A G 0.435752 -1.7138e-05
19:49878509 C T 0.037204 -4.5666e-06
19:49885000 T C 0.490003 -1.1770e-05
19:49887176 C T 0.106119 6.8338e-07
19:49896382 T C 0.073824 -1.2405e-05
19:49897213 G A 0.042454 -3.0110e-06
19:49899076 A G 1.065688 -3.3232e-05
19:49908144 A C 0.574777 -2.6525e-05
19:49909580 T C 0.109644 -1.3693e-05
19:49910119 A G 0.080334 8.9455e-06
19:49914696 T C 0.456328 -2.1179e-06
19:49922059 A G 0.033638 -3.2473e-06
19:49929193 G A 0.096422 1.7912e-05
19:49930295 G C 0.040346 2.1004e-05
19:49930352 A C 0.030377 -1.1910e-06
19:49930721 C T 1.497924 1.6314e-05
19:49930786 A C 0.235254 -2.0956e-05
19:49931785 G C 0.059527 1.0071e-05
19:49932178 G A 0.804643 6.5147e-05
19:49939420 C G 0.040366 3.0622e-06
19:49940131 C G 1.541109 -2.7793e-06
19:49941588 A G 0.496503 8.0590e-06
19:49942314 C T 1.683048 -3.2830e-06
19:49943948 C G 0.776023 4.6779e-06
19:49949652 A G 0.708050 1.1317e-06
19:49950356 G C 1.537940 -1.8676e-05
19:49956290 T C 1.636052 -1.2400e-05
19:49956690 T C 0.800111 -1.7167e-05
19:49960479 G T 1.535258 -1.9152e-05
19:49962892 A G 0.687679 4.9450e-06
19:49962986 G C 0.038095 -7.7298e-07
19:49965688 A G 0.072821 2.0742e-05
19:49967981 G T 0.732560 1.0073e-06
19:49974386 A C 0.653086 -3.4426e-05
19:49974782 A G 0.028620 -6.0453e-06
19:49977218 C T 0.580775 -1.9382e-05
19:49979398 A G 0.172691 2.4750e-05
19:49987053 T C 0.068717 8.7424e-06
19:49990992 T G 0.058769 -1.3978e-05
19:49992462 T C 0.020630 -1.8445e-05
19:49995743 A G 0.118327 -1.0101e-05
19:50000009 A G 0.317156 -2.8164e-05
19:50000242 T C 0.033838 1.1336e-05
19:50003377 A G 0.076669 -4.1834e-06
19:50005299 T G 0.028932 3.7430e-06
19:50013019 C A 0.024159 1.5476e-06
19:50013045 C G 0.208375 8.7724e-07
19:50016479 G T 0.159734 1.3505e-05
19:50022939 C T 0.210092 -2.3591e-05
19:50027635 T C 0.097415 2.6329e-05
19:50028163 G A 0.364454 -9.9599e-06
19:50038017 T C 0.501474 1.1927e-05
19:50038281 A C 0.143167 -1.5402e-05
19:50042829 T C 0.153189 9.8423e-06
19:50045979 A C 0.031649 1.6364e-06
19:50052547 G C 0.036487 -1.8603e-06
19:50053500 A G 0.054717 -1.2147e-05
19:50060685 G C 0.260515 -1.8663e-05
19:50064679 C T 0.263367 -2.7967e-05
19:50071744 C T 0.052619 -3.0780e-06
19:50085086 T C 0.107961 7.8320e-07
19:50091798 T G 0.338643 5.7013e-06
19:50093248 T A 0.258230 -1.4955e-05
19:50097547 G A 0.454121 7.2361e-06
19:50109230 T C 0.096256 -1.0665e-05
19:50116241 G T 0.609078 -2.7249e-05
19:50119704 T C 0.060442 -2.2321e-05
19:50123590 T C 0.073579 1.3559e-06
19:50135434 G C 0.485559 -1.6813e-05
19:50140092 A G 1.330806 -8.2216e-06
19:50148052 A G 0.627832 -2.4917e-05
19:50149813 T G 0.038768 -1.5092e-05
19:50153332 C T 0.480147 -2.8505e-06
19:50161091 G A 0.144887 4.1231e-06
19:50162221 T G 0.272863 1.3046e-05
19:50162909 G C 0.635083 -2.4565e-05
19:50167726 G C 0.310060 -2.8785e-05
19:50168940 G A 0.097935 -6.6525e-06
19:50172434 A G 0.055390 1.5197e-05
19:50183449 T C 0.112551 -1.9103e-05
19:50185996 T C 0.041787 -9.9014e-06
19:50187430 G T 0.054724 -4.5743e-06
19:50193437 A C 0.021494 -1.4062e-05
19:50193947 G A 0.112167 1.5722e-05
19:50194845 A C 0.109974 9.3420e-06
19:50195770 C T 0.870412 -7.3118e-05
19:50207774 G A 0.366089 -3.0968e-05
19:50208627 T C 0.182866 4.9880e-05
19:50212024 T C 0.052255 1.1798e-05
19:50214653 C T 0.280506 1.7788e-06
19:50217136 T G 0.415390 -6.9459e-06
19:50223369 C T 0.039537 9.4154e-06
19:50228192 T C 0.178732 -9.2545e-06
19:50229382 A G 0.138903 -7.5173e-06
19:50237116 A G 0.433005 -3.2271e-06
19:50243794 G T 0.059378 3.1499e-05
19:50244487 T C 0.104725 9.5304e-07
19:50244925 T C 0.076656 3.4699e-06
19:50248501 C T 0.105425 1.0750e-06
19:50249905 C T 0.106064 -2.7401e-06
19:50253427 A G 0.048692 9.2278e-07
19:50258031 T C 0.332265 4.6182e-05
19:50260768 T C 0.251821 5.5472e-05
19:50261641 T C 0.202782 4.5130e-05
19:50267988 A C 1.114788 5.6336e-05
19:50271087 A G 0.130298 -2.8595e-05
19:50271110 T C 1.795280 2.4301e-05
19:50271502 C T 1.111579 5.8042e-05
19:50271924 T G 0.513142 -1.2102e-05
19:50279222 A C 0.052276 -5.7019e-07
19:50285809 T C 0.050736 -1.3513e-06
19:50293110 G T 0.359929 -3.1616e-05
19:50297004 C A 0.174710 -1.3052e-05
19:50299901 C T 0.041440 -6.8608e-06
19:50301545 A G 0.870174 -5.6283e-06
19:50310775 T C 0.318682 1.1511e-05
19:50312801 T C 0.043633 -3.1737e-06
19:50313012 C A 0.071491 -1.0531e-05
19:50314738 C A 0.108420 -6.6144e-05
19:50327012 A G 0.686159 1.6135e-05
19:50328436 G A 0.044242 -9.1780e-06
19:50330296 T C 0.107751 -6.3954e-05
19:50335872 G A 1.035606 2.6928e-05
19:50338236 T C 0.039615 -1.6971e-05
19:50338843 G C 0.041634 8.6856e-07
19:50343129 C T 1.004841 -1.2135e-05
19:50344699 C G 0.028953 1.8566e-05
19:50354211 T C 0.700190 -4.5305e-05
19:50358133 G T 0.673277 -6.2832e-05
19:50359808 T C 0.064304 -4.8304e-06
19:50360989 G A 0.169202 1.7083e-05
19:50369787 C T 0.048291 3.6497e-06
19:50370066 T C 0.797405 -4.7718e-06
19:50372762 A G 0.316527 -3.5059e-06
19:50384345 C T 0.029079 8.1905e-06
19:50386340 C T 0.846274 -5.8598e-07
19:50393269 G A 0.049100 4.3153e-06
19:50401048 A G 0.276304 -1.7847e-05
19:50404939 G T 0.915117 -3.8415e-05
19:50405218 C T 1.249737 -1.9154e-05
19:50407729 T C 0.074317 -2.8722e-06
19:50410273 C T 0.054163 2.1777e-05
19:50411132 C T 0.748937 2.2102e-05
19:50411742 G A 1.840368 3.8908e-05
19:50413399 A G 0.132097 1.4553e-05
19:50414185 A G 0.053506 3.4481e-06
19:50416964 A G 0.430666 -7.8222e-06
19:50417490 A G 0.442439 -2.5065e-05
19:50420671 A C 1.352976 1.0608e-06
19:50424590 G A 0.457011 -2.6103e-05
19:50431348 A G 0.048981 2.0237e-06
19:50431388 A G 0.704654 2.7337e-05
19:50431946 T C 0.173289 -2.3697e-06
19:50435086 G A 1.867393 -1.3456e-05
19:50435139 C G 1.506108 1.7220e-05
19:50435862 T C 0.979207 1.3369e-05
19:50436115 T C 0.056998 -1.0067e-05
19:50439689 G T 0.094209 4.2040e-08
19:50440559 C T 0.137594 -1.5251e-06
19:50443846 A G 0.124145 2.6900e-05
19:50448616 A G 0.031448 -9.4514e-08
19:50451508 C A 0.497078 -1.6642e-07
19:50453957 T C 1.864238 1.7057e-05
19:50455202 A G 0.026495 -1.1279e-05
19:50456518 C T 0.755774 7.8013e-06
19:50458411 T C 0.133229 -9.8400e-07
19:50468150 T C 0.235496 8.8092e-06
19:50475872 G A 0.037412 5.2766e-06
19:50475985 A G 0.044500 -3.5262e-06
19:50476824 T C 0.046941 1.0599e-05
19:50480942 C T 0.035824 -1.8525e-05
19:50482232 T C 0.360116 3.7370e-06
19:50485811 C T 0.031999 -1.5017e-05
19:50492564 T C 0.232238 1.6900e-05
19:50504250 C T 0.558832 2.4485e-05
19:50507327 A G 0.088185 3.7437e-06
19:50514478 A G 0.364927 1.5664e-06
19:50519249 T C 0.365311 1.1123e-06
19:50523683 C T 0.036178 2.7079e-07
19:50524332 G A 0.289077 -7.1680e-06
19:50525316 A C 0.123410 8.6799e-06
19:50533877 C T 0.121588 2.0486e-05
19:50534520 A G 0.138672 1.1021e-05
19:50549462 A G 0.057535 2.1017e-05
19:50562852 A G 0.095127 -2.8148e-05
19:50563239 G A 0.456083 1.3485e-05
19:50563899 A C 0.264778 -9.7341e-06
19:50574943 C G 0.158700 9.7749e-07
19:50648319 A G 0.058443 2.9266e-05
19:50648511 C T 1.939143 -3.4742e-05
19:50651680 A G 0.222321 5.7761e-06
19:50662529 A G 0.059031 2.0448e-05
19:50667993 G A 0.228213 -1.5411e-05
19:50668214 G A 0.578606 -2.4142e-05
19:50670608 A G 0.605576 -1.1161e-05
19:50670657 T C 0.188510 -2.0983e-06
19:50676721 G A 0.244209 7.1348e-06
19:50689646 T C 0.048600 1.4734e-05
19:50693132 T C 0.078529 -1.5427e-05
19:50694550 C A 0.860182 -5.0594e-07
19:50699576 G A 0.078390 -2.4069e-06
19:50699945 C T 0.238617 -2.2610e-06
19:50704088 A G 0.032968 -1.9826e-06
19:50707641 G T 0.069628 2.4393e-05
19:50710199 G A 1.874989 1.6504e-05
19:50713411 A C 0.048196 6.4324e-06
19:50715681 T C 0.054550 1.0607e-05
19:50716535 T C 0.056281 1.6869e-05
19:50717557 G C 0.023955 1.7693e-05
19:50721074 A G 0.652511 -3.6305e-05
19:50722984 A G 1.319192 -2.2716e-05
19:50724473 T C 0.645460 -3.2911e-05
19:50725213 G A 0.326091 -1.9852e-05
19:50726459 C T 1.367317 -1.9102e-05
19:50733623 C G 0.088943 5.4690e-06
19:50735024 T C 0.533187 4.8316e-06
19:50736956 A G 1.295924 1.7477e-06
19:50738097 G A 0.057386 -9.2480e-06
19:50740979 C T 0.249751 -1.6889e-05
19:50742783 A C 0.504802 -2.0738e-05
19:50743484 C G 0.576804 5.2080e-05
19:50744362 A G 0.050474 2.2108e-05
19:50750497 T C 0.271496 -2.0133e-05
19:50751587 A G 1.687278 -2.1440e-05
19:50753279 T C 1.275246 -7.6846e-06
19:50753731 T G 0.120082 1.9650e-05
19:50757002 T C 0.082252 -1.2110e-05
19:50758612 A G 0.037687 -1.3988e-06
19:50759955 C T 1.133453 1.3740e-05
19:50765193 T C 0.060918 2.0408e-05
19:50765956 C T 1.487531 -4.6677e-05
19:50766888 T C 0.196224 -1.4445e-05
19:50771322 C T 1.516453 -9.7209e-06
19:50775408 T C 0.035154 -5.1940e-06
19:50777240 G A 0.353446 -1.6485e-05
19:50777318 C G 0.068092 2.4623e-05
19:50778443 A G 0.836309 -2.6077e-05
19:50779245 T C 0.053109 -2.8567e-05
19:50780082 A C 0.066674 2.0126e-05
19:50783964 A C 0.069873 1.2226e-06
19:50785386 G A 0.625442 -2.0093e-05
19:50795264 A G 0.142640 -1.2164e-06
19:50795879 G T 0.311165 2.2592e-05
19:50796352 A C 1.674198 2.0343e-05
19:50801126 A G 0.278014 -2.1034e-05
19:50801194 C T 1.484186 2.0403e-05
19:50803571 T C 0.227193 3.0392e-05
19:50805138 T C 1.711790 -4.5767e-06
19:50806323 C T 1.034362 1.9381e-05
19:50809666 A G 0.042314 -3.7050e-06
19:50813169 C A 0.891943 -1.2764e-04
19:50816683 C A 0.482173 7.5628e-06
19:50816813 G A 1.748474 -1.1342e-06
19:50817702 C A 0.150201 4.4224e-05
19:50820610 C G 0.943403 -3.7038e-04
19:50820759 G A 0.191672 2.3469e-05
19:50822408 G T 0.639031 1.0697e-04
19:50822947 G A 0.020953 -1.0097e-05
19:50827921 C T 0.046054 1.3670e-05
19:50829365 C T 1.144176 -7.6434e-05
19:50829530 T C 0.046999 8.2955e-07
19:50839213 G A 0.180435 1.6574e-05
19:50839838 T C 0.045894 3.7694e-06
19:50848025 A G 0.606573 1.1132e-04
19:50855935 A G 0.878824 -1.0341e-04
19:50855949 G T 1.484441 -3.8943e-06
19:50856125 T G 0.037038 6.2721e-06
19:50863612 T G 0.039288 -7.1922e-06
19:50865535 G A 0.656734 9.4919e-05
19:50880741 C T 1.116784 5.1137e-05
19:50881054 A G 0.034246 -2.3551e-05
19:50882619 C T 0.654704 1.1765e-04
19:50896360 C T 1.114635 4.6541e-05
19:50899017 C T 0.180293 5.3332e-05
19:50901508 T C 0.096936 3.9754e-06
19:50902196 T C 0.023646 -1.4563e-05
19:50905074 A G 0.138135 1.6734e-05
19:50909329 T C 0.058273 -2.7315e-05
19:50909765 T C 0.241982 -2.7691e-05
19:50921272 C T 0.140848 1.7047e-05
19:50926742 G A 1.549833 -1.6045e-05
19:50927570 C T 1.799359 -8.4099e-06
19:50936587 C T 0.809471 1.2521e-06
19:50938385 A C 0.630456 -3.5345e-06
19:50939840 C T 0.040672 -9.6675e-07
19:50940315 G A 0.681080 1.4001e-05
19:50940778 T C 0.082238 1.7092e-05
19:50940938 T G 0.089069 1.6755e-05
19:50941689 A G 0.590872 5.0179e-06
19:50943038 T C 0.020236 4.2158e-06
19:50943995 A G 0.508246 -3.7048e-08
19:50945411 G A 0.107948 -2.4624e-05
19:50945512 A G 0.089500 1.7404e-05
19:50945680 T G 0.060962 -2.1650e-05
19:50949163 A G 0.027586 1.1754e-05
19:50957397 A G 0.432774 1.0665e-06
19:50957412 A G 0.087212 1.9188e-05
19:50957604 T C 0.054710 1.0527e-05
19:50965131 T C 0.104609 -1.8936e-05
19:50967640 A G 0.387515 1.0374e-06
19:50972478 A G 0.082738 2.0788e-05
19:50973259 C T 1.303608 -1.3673e-05
19:50978914 T C 0.060636 -2.5208e-06
19:50981442 A G 0.071743 1.2424e-05
19:50985170 T C 0.035045 -1.4010e-05
19:50986649 C T 0.116672 -1.4985e-05
19:50988761 T C 0.721956 -7.7230e-06
19:51008975 A G 0.075891 1.2489e-05
19:51016200 T C 0.041655 2.5118e-06
19:51018103 A G 0.723044 -2.5678e-06
19:51018175 A G 0.209388 -4.8843e-06
19:51027996 T C 0.517759 1.2044e-05
19:51030047 C T 0.197061 2.5155e-06
19:51033633 A G 0.275766 1.9430e-05
19:51037050 G A 0.719025 5.0042e-06
19:51037075 A G 0.183454 -3.0843e-05
19:51041781 T C 0.199770 2.3409e-05
19:51042560 C T 1.178535 9.8571e-06
19:51050094 T C 0.215698 -5.1277e-05
19:51050974 A G 0.593079 -2.5517e-05
19:51056854 A G 0.941207 2.0963e-06
19:51059046 G C 0.021116 8.0690e-06
19:51061916 T G 0.543907 -1.7139e-05
19:51062142 C T 1.434113 -2.2176e-05
19:51062947 T C 1.385312 2.3826e-06
19:51067093 G C 0.326859 -2.2626e-05
19:51068886 A C 0.811391 -1.1545e-05
19:51068918 A T 0.065069 -5.5570e-05
19:51069146 A G 0.525851 -1.1815e-05
19:51070460 G T 0.518612 -3.2307e-07
19:51073532 A G 0.571741 2.3977e-05
19:51077038 C T 0.050732 1.5364e-05
19:51084216 T C 0.313001 7.4915e-06
19:51086098 C A 0.482720 3.8676e-05
19:51092708 T C 0.057450 -4.5536e-05
19:51093385 G A 1.084611 7.7650e-06
19:51094987 C T 0.311709 4.2215e-07
19:51099684 A G 1.443782 5.6296e-06
19:51103699 C A 0.298059 -1.2378e-06
19:51116951 A C 0.039938 9.5586e-06
19:51130495 C T 0.026179 2.8051e-05
19:51130599 T C 1.528985 2.4964e-06
19:51135457 A G 0.894626 1.8555e-05
19:51136844 A G 1.298164 3.2737e-05
19:51137199 G A 0.340176 1.0173e-05
19:51137414 T G 0.045714 2.0268e-05
19:51137442 G A 0.021953 -9.5975e-06
19:51137660 T C 1.660555 4.1232e-05
19:51140654 A G 0.366773 -4.4606e-06
19:51141486 G A 1.849616 -5.6777e-07
19:51151198 T C 0.369047 -1.2806e-06
19:51153125 A T 0.054047 1.1643e-05
19:51153432 C T 0.740400 2.1950e-05
19:51154023 A C 0.034675 -5.7940e-06
19:51155274 G T 0.086294 7.8151e-06
19:51155522 T C 0.210888 -3.7891e-08
19:51156649 G A 0.556840 -4.6544e-06
19:51156864 T G 0.034155 2.0725e-06
19:51158480 A G 1.403307 -3.9402e-05
19:51159571 G T 1.778121 -6.0442e-05
19:51160387 T C 0.626771 1.0150e-04
19:51161088 A C 0.663958 1.9781e-04
19:51163834 A G 0.246800 1.5189e-04
19:51164411 A G 0.148239 -2.6546e-07
19:51165775 A G 0.040155 6.8575e-06
19:51166225 A G 0.268103 3.4350e-05
19:51166451 A G 0.812986 3.7544e-05
19:51167589 G A 0.063515 4.0743e-05
19:51172526 C G 0.060010 2.6881e-05
19:51172616 T C 0.053921 -8.4781e-06
19:51173423 T C 0.506502 1.2760e-05
19:51174783 C A 0.046455 -1.2812e-05
19:51176055 A G 0.866271 -2.2148e-05
19:51178969 C T 0.964706 -3.8964e-07
19:51184221 T C 0.096881 3.3524e-06
19:51184375 A C 0.086549 2.5783e-06
19:51185875 C T 0.375803 1.0202e-05
19:51186595 G A 1.624677 1.3356e-05
19:51187274 T C 0.044279 1.4678e-05
19:51187930 G A 0.853226 1.5897e-05
19:51191172 G A 0.516756 -3.3530e-05
19:51193146 A G 1.363546 8.4188e-06
19:51194548 G A 0.447349 -2.6765e-05
19:51195891 T C 0.171956 -2.3066e-06
19:51196569 A G 0.037898 6.3062e-06
19:51199571 T C 1.372770 -5.3246e-06
19:51201568 T C 0.413439 -2.2710e-06
19:51207508 T C 0.213726 -4.6631e-06
19:51208018 G A 0.330731 -6.9952e-06
19:51210451 G A 0.646633 -1.6024e-07
19:51216909 G T 0.683531 1.2604e-05
19:51217550 A G 0.878827 -2.3667e-05
19:51221300 C A 0.346653 4.9853e-05
19:51228634 A G 0.457439 -3.7962e-05
19:51230490 G A 0.564748 -1.3594e-05
19:51230625 T C 1.135361 -6.2225e-05
19:51236707 A G 0.173989 8.8309e-06
19:51241425 G A 0.821244 2.8006e-06
19:51242514 G A 0.183053 9.0728e-06
19:51242693 T C 0.040798 3.7946e-06
19:51244631 T C 1.658814 -1.9383e-06
19:51245667 T C 0.884202 -1.6836e-05
19:51247694 G A 0.544876 -1.9905e-05
19:51251805 G A 0.278578 8.0104e-06
19:51251956 C G 0.328005 -3.5509e-06
19:51254187 A G 0.676011 -3.0037e-06
19:51254550 G A 1.109773 2.0154e-05
19:51256586 C T 1.187119 -7.8645e-06
19:51256845 A G 0.088586 7.7645e-06
19:51258340 C T 0.095209 -4.6670e-06
19:51260687 T C 0.486396 1.4214e-05
19:51260956 G A 0.315881 2.8352e-05
19:51261635 T G 0.103657 1.7461e-05
19:51261829 A G 0.171283 -1.0191e-05
19:51261951 T G 0.506169 1.6264e-05
19:51263432 A G 1.693186 1.6402e-06
19:51263510 G T 1.232595 -9.7123e-06
19:51267104 A G 1.212428 -1.7754e-05
19:51267254 C T 1.228060 -3.0315e-05
19:51268578 G A 0.028858 2.2696e-06
19:51269533 G A 0.120524 -2.1980e-05
19:51273091 C T 0.200994 -1.9540e-06
19:51273962 A G 0.034131 -1.7259e-06
19:51276046 G A 0.425056 2.7422e-05
19:51278536 G A 0.035566 3.1487e-06
19:51278589 C T 0.599603 -2.3537e-05
19:51279882 T C 0.218537 6.4996e-07
19:51281225 C A 1.288387 1.5681e-05
19:51283589 T C 1.215505 -2.9803e-05
19:51283791 G T 1.011158 4.0426e-06
19:51283937 A G 0.023013 -1.4014e-05
19:51288656 C A 0.173558 2.9418e-05
19:51291384 T C 1.032995 -1.6209e-05
19:51292858 C T 0.028076 1.7790e-05
19:51294098 T C 0.074528 -1.0809e-05
19:51297138 C T 0.037126 -1.7079e-05
19:51297835 C G 0.027273 -1.6016e-05
19:51298505 A C 0.038989 1.3075e-05
19:51301456 A G 0.569535 -8.7787e-06
19:51304404 C G 0.167125 2.2443e-05
19:51307275 C T 0.146723 -1.0727e-05
19:51313281 G A 1.074545 -6.6813e-06
19:51314692 T G 0.201405 9.9828e-06
19:51322211 C T 1.279608 1.2639e-06
19:51323232 C T 0.556259 4.6220e-06
19:51323473 G C 1.358331 -9.9414e-07
19:51327769 G T 0.218782 3.2347e-06
19:51328794 T C 0.077931 -2.8469e-05
19:51335943 C T 0.502701 -1.5575e-05
19:51336466 G A 0.210639 -1.9807e-07
19:51337232 C T 0.967372 -2.8948e-05
19:51339962 C T 0.441630 -5.8704e-06
19:51340722 A G 0.152315 5.1745e-05
19:51340794 A G 0.794556 -1.3285e-04
19:51340795 A G 0.158194 -3.6818e-05
19:51341063 G A 0.814033 2.6353e-05
19:51344483 T C 0.548011 1.7903e-05
19:51345325 T G 0.143595 -3.0638e-05
19:51349090 A G 1.609418 -8.4210e-07
19:51349716 C T 1.058290 1.7004e-06
19:51349781 T C 0.061659 -2.4629e-05
19:51350740 G A 1.001710 9.6087e-06
19:51352080 G A 0.461200 -1.0446e-05
19:51353479 G T 0.071015 1.3658e-05
19:51353973 C T 0.021320 -1.7358e-06
19:51357887 A G 0.191580 -5.1418e-05
19:51361382 A G 0.087661 2.9649e-05
19:51361472 A C 0.175536 -4.2532e-05
19:51361757 C T 0.147165 -1.7220e-06
19:51364623 G A 1.709628 6.7923e-06
19:51364867 T C 0.367929 6.0926e-05
19:51369866 T G 0.052837 -3.0257e-05
19:51370252 G A 1.084465 -1.8526e-05
19:51373279 C T 1.137149 -3.3148e-05
19:51376486 A G 0.146563 -1.4223e-05
19:51376506 G A 0.086638 -1.4977e-05
19:51378725 G A 0.659515 -1.4838e-05
19:51379556 C A 0.190373 1.2262e-05
19:51380544 G A 0.064461 -2.1177e-06
19:51381580 T C 0.022429 1.3870e-06
19:51381777 T C 0.478705 -1.0223e-05
19:51383350 A C 0.154920 -3.2159e-06
19:51385402 G A 0.490190 -7.6972e-06
19:51395560 G A 0.233904 -5.6620e-06
19:51395790 T G 0.092200 5.0048e-06
19:51400812 T C 0.749882 -2.4971e-05
19:51402682 T C 1.348716 -7.7230e-06
19:51405673 C T 0.944695 1.0713e-05
19:51406426 C T 0.030173 1.1621e-05
19:51410171 A G 0.281322 1.2399e-05
19:51410286 A G 0.020984 -5.3545e-06
19:51410398 A G 0.073021 -2.2101e-05
19:51411388 C T 0.596608 -1.4694e-05
19:51412666 A C 0.918795 -8.1826e-06
19:51415150 G T 1.085240 -1.5419e-05
19:51415515 T C 0.025468 -5.8564e-06
19:51418860 A G 0.098364 5.9680e-06
19:51420025 T C 1.015734 -2.1151e-05
19:51422962 A C 0.047710 -2.0429e-05
19:51423118 A G 0.071328 9.7141e-06
19:51423628 G T 0.880690 7.7657e-06
19:51425469 C T 0.115774 1.3532e-05
19:51427485 A C 0.065528 3.8203e-05
19:51427885 A G 0.056029 -4.2536e-06
19:51430436 T C 0.557394 -2.5373e-05
19:51431447 T C 0.688233 5.0584e-06
19:51434627 C T 0.164752 2.8048e-05
19:51436940 A G 0.079376 -7.8491e-07
19:51438093 T C 0.168329 2.4572e-05
19:51441425 T G 0.397548 -2.7869e-05
19:51441807 C T 0.400159 4.4711e-07
19:51444233 T C 0.048706 -7.8172e-06
19:51445723 A G 0.562841 -1.9334e-05
19:51449566 A G 0.438179 4.3327e-06
19:51449664 G A 0.308877 1.0744e-05
19:51450534 T C 0.327899 -5.7455e-06
19:51450929 T C 0.578568 -1.1497e-05
19:51451087 C A 0.868709 1.0587e-05
19:51456015 A G 0.725458 -2.2356e-05
19:51456374 T G 0.064804 1.9403e-05
19:51461023 T C 0.550904 -3.0929e-05
19:51461130 G C 0.768506 -3.0529e-05
19:51463646 A G 0.504381 -2.4171e-05
19:51465096 G C 0.203160 -4.9434e-06
19:51467289 T C 0.090836 -6.6433e-06
19:51471648 C T 0.126195 3.5375e-06
19:51473947 C T 1.324928 -7.6966e-06
19:51475703 A C 0.246338 1.7664e-05
19:51479402 T C 1.190098 9.4194e-06
19:51479722 C T 0.136078 9.6391e-06
19:51480840 G C 0.110800 -7.3658e-06
19:51482459 A G 0.304318 -2.6528e-05
19:51482969 T C 1.275362 2.0216e-05
19:51485622 G A 1.820744 -1.0950e-05
19:51488446 T C 0.247857 -5.0684e-06
19:51491464 G A 0.142259 2.8385e-06
19:51494156 T C 0.890155 5.7715e-06
19:51495709 T C 0.369500 -8.5882e-06
19:51502022 C T 0.026702 -2.9337e-06
19:51504808 A G 0.088936 1.9847e-05
19:51508519 T C 0.031193 1.7539e-05
19:51512311 T C 0.116638 1.6062e-05
19:51513415 A G 1.925476 1.2355e-05
19:51517479 G T 0.092482 1.5593e-05
19:51517798 A G 0.427432 8.6581e-06
19:51518222 A G 0.687536 -2.1232e-05
19:51520487 C A 1.293813 -4.0034e-06
19:51525703 C T 0.346388 -8.8733e-06
19:51527364 A G 0.159594 1.9707e-05
19:51528041 T C 0.151938 9.5328e-06
19:51529377 A G 0.397286 1.4935e-05
19:51530741 G C 0.180585 -1.0119e-05
19:51531099 A G 1.515121 -2.0120e-05
19:51534691 T C 0.062989 1.9787e-05
19:51535130 G A 1.166445 -1.3593e-05
19:51538561 T G 0.702563 -1.8381e-05
19:51546642 C T 0.972111 -1.7731e-05
19:51548556 A C 1.262558 -2.6726e-06
19:51549260 A C 1.363730 -2.1352e-05
19:51550855 T C 0.090792 -1.1630e-05
19:51551948 G C 0.064668 -5.8353e-06
19:51554072 G T 0.946252 1.0670e-05
19:51555200 T C 0.161906 1.0411e-05
19:51555585 T C 0.643471 4.6595e-06
19:51556374 A G 0.175628 1.2974e-05
19:51561023 C T 0.735341 6.9298e-06
19:51561333 C G 0.141365 8.1753e-07
19:51563265 A G 0.066280 -1.5839e-06
19:51563965 A G 1.525813 1.9482e-05
19:51566231 G A 0.995550 2.6276e-05
19:51566865 T C 0.086199 1.6707e-06
19:51567990 C T 0.820476 4.3600e-05
19:51571997 G A 0.259410 5.8334e-05
19:51572068 A G 0.269892 1.7429e-05
19:51574038 G A 0.345619 -2.2903e-05
19:51575580 G A 0.530559 3.5738e-05
19:51576098 T C 0.319536 -3.1812e-05
19:51579634 T C 0.034719 -5.1673e-05
19:51583408 A G 0.208586 -2.7473e-06
19:51583936 T G 0.633836 -1.3291e-05
19:51584598 G T 0.729789 -1.0741e-05
19:51584916 A G 0.599351 -2.2956e-05
19:51584951 C T 0.725352 -1.7554e-05
19:51585112 T C 0.339261 -1.2564e-05
19:51585259 C T 0.614926 2.8691e-06
19:51585615 T C 0.929535 3.0851e-05
19:51585978 T C 0.032812 3.0053e-06
19:51588018 T C 1.060044 2.6384e-05
19:51592564 T G 0.940928 3.5755e-05
19:51593443 A G 0.352395 3.0944e-05
19:51594543 C T 0.256578 -1.4694e-05
19:51595776 C T 0.528625 9.3036e-06
19:51596265 C T 0.516198 8.6274e-06
19:51596474 T C 0.024958 3.0050e-05
19:51596892 C T 0.130876 -1.5302e-05
19:51600666 T C 0.173765 -1.2669e-05
19:51605748 A C 1.577426 -9.0514e-06
19:51608151 A G 1.028222 2.4642e-05
19:51610998 G T 0.334648 -4.1775e-06
19:51611885 T C 0.066779 -2.1654e-05
19:51612336 T C 0.192651 -3.4884e-06
19:51628529 G A 1.109529 1.4673e-05
19:51629585 A C 0.084421 -1.7397e-05
19:51630482 A C 1.114074 1.5329e-05
19:51631165 A C 0.633921 2.3151e-05
19:51631363 T C 0.324367 -1.3777e-05
19:51633660 C T 1.133049 1.8987e-05
19:51635741 A G 0.334043 -3.3032e-06
19:51639684 C T 1.912237 -9.5837e-06
19:51639980 G A 0.226557 5.4624e-06
19:51642784 T G 0.653915 -7.3428e-06
19:51643997 T C 0.032458 -8.6843e-06
19:51655950 A G 1.868988 -4.1490e-06
19:51659714 G A 1.357896 2.0548e-06
19:51664138 C A 0.088188 -7.2402e-06
19:51667963 C T 0.040101 -5.3530e-06
19:51669802 T C 0.033420 -1.2778e-05
19:51671842 A C 0.071661 1.5855e-05
19:51676649 T C 0.104684 -5.7435e-06
19:51677132 C T 0.075384 4.6847e-07
19:51677700 G A 0.082935 1.1430e-05
19:51678429 A G 0.533361 7.6472e-07
19:51681357 A C 0.036065 -7.6838e-06
19:51682959 C A 0.038170 7.7435e-06
19:51691092 T C 0.610357 8.5776e-06
19:51691888 G A 0.059551 2.6352e-05
19:51696238 C T 0.028868 -1.4035e-06
19:51699614 G T 0.044517 1.2210e-05
19:51703385 A C 0.039214 -6.8644e-06
19:51704690 A G 0.030041 -5.6301e-06
19:51704759 G A 0.041413 1.4023e-05
19:51705039 C T 0.666532 5.7406e-07
19:51710132 G A 0.043004 9.6126e-06
19:51713365 A G 0.680175 -5.7825e-06
19:51713556 T A 0.186116 -8.5534e-06
19:51714223 C T 0.043280 1.1015e-05
19:51726613 A G 1.551278 3.0986e-07
19:51728477 T C 0.653391 8.2240e-06
19:51728641 G A 0.851979 -9.0429e-06
19:51737053 C A 0.049631 -3.9027e-06
19:51738917 A G 0.441732 2.7335e-07
19:51738920 C T 0.047373 -5.4493e-08
19:51749497 T C 0.071682 -2.5404e-05
19:51751951 A C 0.153607 -1.6030e-07
19:51752059 G T 1.198193 -1.3695e-05
19:51752217 C G 0.171572 6.8552e-06
19:51761591 C G 0.065090 2.1408e-05
19:51762218 T C 0.096820 1.8040e-05
19:51771064 G A 0.051314 -2.2283e-05
19:51773802 G A 0.728378 -1.6640e-05
19:51778952 C G 0.571908 -9.3537e-06
19:51780994 C A 0.379478 5.6480e-06
19:51783303 C G 0.061261 -3.6347e-05
19:51784461 A G 0.028875 -3.7298e-06
19:51797119 G A 1.153271 4.6988e-06
19:51806336 A G 0.045296 -1.3176e-05
19:51809964 A G 0.146223 1.5864e-05
19:51809973 C T 0.044711 -6.4788e-06
19:51812246 A G 0.129013 4.2320e-05
19:51816067 G A 1.034831 1.3316e-05
19:51820101 C T 1.183431 -1.0832e-06
19:51821262 A G 0.039669 -1.2882e-05
19:51828135 C T 0.509283 -1.5377e-05
19:51829548 T G 0.570817 4.9567e-06
19:51834004 C T 0.167241 4.2746e-05
19:51837213 G A 0.578524 2.5082e-05
19:51837344 T C 0.362251 -1.8907e-05
19:51841417 T C 1.105014 -3.1190e-05
19:51845371 G T 1.139325 -2.4528e-05
19:51850290 A G 1.165242 5.2312e-05
19:51850427 A G 0.079042 2.5669e-05
19:51853396 A G 0.984184 1.9840e-05
19:51854301 T C 1.744493 -5.1651e-06
19:51855210 G A 1.748512 -1.0933e-05
19:51856604 T C 0.135956 -1.3487e-05
19:51857738 A G 0.134157 -1.5308e-05
19:51860656 A C 0.700911 1.7923e-05
19:51861040 C T 1.925360 2.3371e-05
19:51861176 A G 1.125212 1.4620e-05
19:51863849 T C 1.720120 -3.6447e-06
19:51865458 T C 0.578980 -1.9380e-05
19:51866236 T C 1.627889 1.3014e-05
19:51867002 A C 1.182893 3.6165e-05
19:51868035 A G 1.057841 3.9793e-05
19:51872417 A G 0.155107 -2.1440e-06
19:51874741 T C 0.796116 -1.3010e-07
19:51876622 A G 0.053823 -2.9089e-06
19:51883149 G T 1.465830 9.8153e-06
19:51884641 C T 0.938334 1.7884e-05
19:51889109 A G 0.133008 2.4766e-05
19:51891603 T G 0.090258 1.4944e-05
19:51892218 A G 0.308813 1.6955e-05
19:51900284 C G 0.176305 -8.8164e-06
19:51906970 T G 0.125987 4.9707e-05
19:51907006 C T 0.483319 -1.0980e-05
19:51907658 C T 0.481415 -1.0986e-05
19:51909821 T C 0.109634 2.0269e-05
19:51917735 A G 0.301860 -3.0488e-05
19:51919507 C T 0.872197 7.9141e-06
19:51919949 A G 0.549809 6.4643e-06
19:51919998 C T 0.252138 -8.7947e-06
19:51920613 T C 1.738152 1.6976e-05
19:51920850 T C 0.067068 -1.0968e-05
19:51924549 A G 0.875821 -1.8322e-05
19:51938435 T C 1.471195 1.5175e-05
19:51941288 C T 0.278728 -4.1520e-06
19:51942927 A C 1.722554 2.0854e-05
19:51951303 G T 0.115053 -1.3743e-05
19:51954858 C T 0.498363 -1.0495e-05
19:51957303 A G 0.093036 1.5677e-05
19:51960940 G A 0.137482 -2.3436e-05
19:51962711 T C 0.206617 1.6993e-05
19:51964566 T A 0.160390 -1.2007e-05
19:51967867 C A 0.970071 -1.1297e-06
19:51975027 C T 0.338048 2.0425e-05
19:51979222 A G 0.050620 -7.6634e-06
19:51981946 C T 0.032115 6.3299e-06
19:51983673 A G 0.481371 1.0806e-05
19:51984656 A G 0.361445 1.3956e-06
19:51984725 A T 1.530372 1.0556e-05
19:51984738 T C 0.080725 2.3884e-07
19:51989254 G A 0.462471 -5.1158e-06
19:51991241 T G 0.127711 2.1575e-06
19:51994367 T G 0.411555 1.3518e-05
19:51995046 T G 0.212397 2.8430e-05
19:51996392 G A 0.646384 1.9843e-05
19:51996516 G A 0.749181 9.7726e-06
19:51997137 G A 0.222763 -1.0098e-06
19:51999139 A G 0.156579 3.5317e-06
19:51999271 C T 0.053738 -4.7033e-06
19:51999842 A G 0.077336 -7.1125e-06
19:52000151 A T 0.092496 2.5577e-05
19:52000624 G T 1.693489 -1.9573e-05
19:52000672 A G 1.332339 -2.0395e-05
19:52001485 A G 1.040849 -1.1001e-05
19:52002957 T C 0.042389 2.2159e-05
19:52003331 C G 1.681586 -2.5053e-05
19:52004743 A G 1.283181 -1.1945e-05
19:52004747 T G 0.048978 -1.1147e-05
19:52004878 T C 0.036314 -1.2053e-05
19:52004903 A G 0.353480 2.2469e-07
19:52005986 C T 0.121357 -1.1093e-05
19:52006071 G A 1.628719 -1.1916e-05
19:52007416 T C 1.677520 -1.9115e-05
19:52011164 G A 0.120928 -5.5548e-06
19:52011930 T C 1.270079 -1.1939e-05
19:52013359 G A 0.407163 -2.5959e-06
19:52013906 T G 0.286268 2.0603e-06
19:52014427 T C 0.229121 4.2259e-06
19:52016530 G A 0.132039 -2.1696e-05
19:52018474 A G 0.469203 -1.7379e-06
19:52018540 T C 0.450347 -5.3433e-06
19:52022033 C T 0.126167 -1.2785e-05
19:52022102 C G 0.095341 7.7446e-06
19:52024704 G A 1.585966 -2.5785e-05
19:52025247 C T 1.190859 -1.6134e-05
19:52025473 A G 1.368554 -2.7806e-05
19:52031648 G A 1.192229 -1.9546e-05
19:52033158 T C 0.216892 -2.2679e-06
19:52033206 A G 0.133052 -3.8496e-06
19:52033742 A G 1.185420 -2.1334e-05
19:52034506 T C 0.052184 -1.1027e-06
19:52034549 A C 0.023724 -1.4919e-05
19:52035121 A G 0.038092 -4.9448e-06
19:52035703 T C 1.259444 -1.7986e-05
19:52040716 C A 0.045303 2.4958e-05
19:52041801 A G 0.051388 2.4278e-05
19:52041884 C T 1.788341 -1.6649e-05
19:52043392 C T 0.476261 4.0410e-06
19:52043612 T G 0.262398 4.7605e-06
19:52045844 A G 0.210146 -3.0642e-07
19:52047077 A G 1.101220 -4.1874e-06
19:52047314 T G 1.135306 -2.4149e-06
19:52049899 G A 1.876284 -1.1548e-05
19:52050226 A G 0.968076 9.3086e-06
19:52050317 T C 0.175958 -5.1462e-06
19:52051784 A G 1.771042 -6.1657e-06
19:52052258 G T 0.026114 5.6787e-06
19:52053130 T C 0.303013 -1.3371e-06
19:52054826 C T 0.647921 -2.2075e-05
19:52056562 G C 0.953331 -1.4458e-05
19:52071472 A G 0.728844 -1.0246e-05
19:52075622 A G 1.469689 -2.9039e-05
19:52080001 G T 1.263850 1.5403e-05
19:52083961 T C 0.045061 1.6463e-05
19:52089806 C T 0.436187 -6.9253e-07
19:52090014 T C 0.207501 -1.1759e-05
19:52094516 C T 0.325604 -3.4538e-05
19:52095011 C T 0.364539 -9.1068e-06
19:52095441 A G 0.814410 -2.2899e-05
19:52095577 G A 1.658454 3.2034e-06
19:52096903 A G 0.172612 1.1652e-05
19:52097261 G C 0.212234 5.9429e-06
19:52097401 C T 0.692965 2.0414e-05
19:52097461 C A 0.205509 2.1402e-05
19:52099648 C A 1.867166 9.8429e-06
19:52100556 G A 0.445295 8.0896e-06
19:52103783 G A 0.147549 -5.2187e-06
19:52104489 G C 0.994288 -6.6231e-06
19:52108660 G A 0.059375 -1.1211e-05
19:52108930 C T 0.913709 1.5800e-05
19:52113538 A G 0.237019 4.8033e-06
19:52114353 G A 0.065280 2.7228e-06
19:52118213 T G 0.114622 -2.5324e-05
19:52118387 T G 0.079552 -1.8494e-05
19:52119363 G C 0.107523 3.2473e-05
19:52119546 C T 0.974107 -9.7313e-06
19:52119839 G A 0.091714 4.3824e-06
19:52127053 A G 0.880163 -1.3155e-05
19:52127134 T C 1.687526 -8.7943e-06
19:52128795 A G 0.593102 -1.5322e-05
19:52130337 C T 0.106081 9.7414e-06
19:52130638 A C 0.225891 1.3884e-05
19:52130925 A G 0.340836 7.4446e-06
19:52131119 G A 0.142208 -1.4233e-05
19:52132425 C A 0.339652 5.9550e-07
19:52152481 A G 0.049430 -1.0844e-06
19:52154629 A C 0.071427 -1.1069e-05
19:52154905 G A 1.667270 -1.0230e-05
19:52160765 C A 0.226187 1.5824e-05
19:52160790 A G 0.177481 -6.2103e-06
19:52163035 T C 0.308058 1.6743e-05
19:52168094 G A 1.422397 -5.0398e-06
19:52178353 A C 0.254793 -9.4599e-07
19:52181798 G A 0.533881 1.3171e-05
19:52184460 G T 1.739370 -2.6021e-05
19:52186634 C G 0.132882 1.3036e-05
19:52187802 A C 0.362282 -3.9335e-05
19:52188431 G A 0.276888 -4.0063e-06
19:52191120 T C 0.095929 -1.2408e-05
19:52198130 G T 0.399976 -3.7307e-06
19:52208492 C G 0.425410 -1.8610e-05
19:52208726 T G 0.182536 2.6342e-05
19:52209427 G C 0.588061 -1.7849e-06
19:52210927 A G 0.084074 4.4570e-06
19:52211668 C T 0.046003 4.5865e-06
19:52213184 G A 0.578340 -6.0188e-06
19:52216109 T C 0.138128 -1.0264e-05
19:52216154 C A 0.068520 -1.2907e-06
19:52216331 G T 0.951808 -1.5529e-05
19:52216473 T C 1.079348 1.0398e-05
19:52217128 A G 0.028525 -2.2434e-05
19:52217405 A G 0.116916 4.8034e-05
19:52218343 T G 1.463542 -3.2497e-05
19:52218958 G C 0.330099 1.5107e-05
19:52220435 T C 0.071495 -9.4628e-06
19:52222212 G A 0.649370 -9.8976e-06
19:52224171 T G 1.437799 -1.5367e-05
19:52224441 T C 0.271857 1.7632e-07
19:52228489 G A 0.293819 -2.5117e-06
19:52230506 G A 0.109066 -2.6155e-06
19:52231706 T G 0.122550 -2.3397e-07
19:52232325 G T 0.067388 1.4448e-05
19:52235101 T C 0.112830 -4.2397e-06
19:52238988 A G 0.510035 2.7208e-05
19:52240015 A G 0.700465 1.1350e-05
19:52240156 A G 0.612169 1.8470e-05
19:52240307 G T 0.180731 -5.5114e-06
19:52242750 T G 1.299259 -9.7544e-06
19:52242940 G A 0.098367 -5.2852e-06
19:52246115 T C 0.472331 9.3851e-06
19:52246157 T C 0.186739 -8.3456e-06
19:52249211 G T 1.601252 -4.7183e-06
19:52249255 A G 0.065555 -2.0298e-05
19:52249702 T G 0.571378 -9.8703e-06
19:52249942 G A 0.071335 -2.0060e-05
19:52250216 G A 1.536985 -1.9218e-05
19:52250471 A C 0.248765 -9.9152e-06
19:52258677 C T 0.584467 -4.8445e-07
19:52263162 G A 0.708526 1.2694e-05
19:52264714 C A 0.230532 1.2902e-07
19:52267703 T G 1.220098 -1.0209e-05
19:52268844 C T 1.580401 -1.8820e-05
19:52270939 T C 0.131702 1.7576e-06
19:52270942 C T 0.206583 -1.1572e-08
19:52271309 C A 0.076200 1.1955e-05
19:52271756 T C 0.074337 -1.5603e-05
19:52275587 T C 0.053588 3.4682e-05
19:52281289 T G 0.069146 8.3861e-06
19:52283013 T G 0.028310 1.0718e-06
19:52284763 C T 0.700499 -9.0662e-06
19:52287452 T G 0.699160 -8.0985e-06
19:52292348 T C 0.033553 4.2022e-06
19:52292785 C T 1.548133 5.6259e-07
19:52293208 T C 0.278568 -1.2390e-05
19:52293224 G T 0.041967 5.1593e-06
19:52296401 T G 0.113401 3.8275e-06
19:52296537 C A 0.441974 8.1832e-07
19:52296815 T A 0.129275 1.9318e-05
19:52298281 C T 0.445588 -3.8480e-07
19:52299353 G A 1.529662 5.2662e-06
19:52299885 G A 1.324948 -2.5438e-06
19:52310138 C T 0.040624 2.7087e-06
19:52318380 T G 0.338136 1.8547e-05
19:52321633 A G 0.029266 -1.2893e-06
19:52323592 C T 0.091360 2.6259e-06
19:52324216 A G 0.534102 5.1162e-06
19:52327784 T C 0.608317 4.7033e-06
19:52330771 G A 0.249754 -1.1515e-05
19:52335195 C T 0.778046 -4.4878e-06
19:52342703 G A 0.688756 2.9990e-06
19:52345931 A G 0.063131 -2.2553e-07
19:52356648 T G 0.193198 -9.1095e-06
19:52359983 A G 0.532803 -3.1688e-06
19:52367633 C T 0.163691 1.7622e-05
19:52372976 T C 0.227880 1.0317e-05
19:52376119 A G 0.025155 -2.2978e-05
19:52376207 A G 0.025369 -2.2755e-05
19:52376434 C T 0.024656 -2.1097e-05
19:52376507 C T 0.732196 -8.7181e-06
19:52377549 A G 0.196493 -3.2998e-06
19:52385113 T C 0.156331 -7.2836e-07
19:52392061 A G 0.044330 5.7053e-07
19:52392141 T C 0.200828 3.0248e-06
19:52393984 T C 0.022225 -1.8526e-05
19:52403516 C T 0.892324 5.9931e-06
19:52407286 A C 0.227333 1.8443e-05
19:52416156 T A 0.080634 2.0946e-05
19:52419179 A G 0.038870 1.3977e-05
19:52423389 G A 0.545916 1.2334e-05
19:52430467 T C 0.064267 -3.5856e-06
19:52430739 G T 0.883848 1.1010e-05
19:52444924 C T 0.324969 -5.5601e-06
19:52447624 T C 0.036273 3.1062e-06
19:52450750 C T 0.057301 1.0398e-05
19:52451744 T C 0.062713 9.2979e-06
19:52455249 A G 1.791961 3.0783e-06
19:52455326 G A 0.045785 -5.1775e-06
19:52460453 T C 0.307137 2.0462e-05
19:52463437 A C 0.130509 5.9329e-07
19:52468203 A T 0.257904 1.3286e-05
19:52468551 G T 0.080239 -1.3604e-05
19:52484221 G T 0.138053 1.4997e-06
19:52484649 A G 0.513982 1.4818e-05
19:52487778 G A 0.080008 -3.1955e-06
19:52497943 A G 0.543485 1.9812e-05
19:52506985 C T 0.336603 2.3826e-06
19:52511186 C A 0.150211 2.2880e-05
19:52512150 C G 0.064906 -1.3510e-05
19:52520372 T C 0.083619 1.3217e-05
19:52520607 T C 0.373960 7.1517e-06
19:52521296 A G 0.526748 2.2563e-05
19:52532271 T C 0.330075 5.4396e-06
19:52537334 T C 0.019875 -4.9788e-06
19:52539281 T C 0.083289 -1.2102e-05
19:52564713 A G 1.850051 -9.1594e-07
19:52568422 G T 0.042868 7.6360e-06
19:52570714 G C 0.207280 9.5934e-06
19:52574723 G A 1.226143 2.1425e-05
19:52580003 A G 0.580968 1.1345e-05
19:52589144 G A 0.209201 7.2895e-06
19:52590043 C G 0.039098 -1.2179e-05
19:52593234 A G 0.073463 -1.0031e-05
19:52604625 G C 0.602785 1.1133e-05
19:52604654 G A 0.050117 4.1275e-06
19:52607778 A G 0.202031 1.1110e-05
19:52609314 G A 0.028538 -1.7403e-06
19:52617369 C T 0.080515 -1.8044e-05
19:52618506 T C 0.064151 1.6726e-05
19:52620334 T C 0.168934 2.0184e-05
19:52627349 T C 0.167268 2.5045e-05
19:52632802 A C 0.124022 -1.9483e-05
19:52635134 T G 0.195942 2.9250e-05
19:52636281 G C 0.051708 -6.5029e-06
19:52638762 C T 0.091353 2.4409e-06
19:52641561 C T 0.056151 -3.0280e-05
19:52642491 C G 0.715595 -1.8058e-05
19:52644877 C T 0.088157 3.7152e-05
19:52649353 T C 0.057777 7.4264e-07
19:52650615 C T 0.158813 5.6313e-06
19:52658231 T C 0.035467 1.3122e-05
19:52659991 G A 0.502150 1.1485e-05
19:52661569 G A 0.256976 9.2576e-06
19:52662650 A G 0.294268 1.6659e-05
19:52665260 G A 0.658896 -2.4793e-06
19:52666303 A G 0.036018 1.5462e-05
19:52668414 A G 1.667470 6.7731e-06
19:52668553 G A 1.572333 7.9782e-06
19:52673401 C T 1.298664 1.9336e-05
19:52673971 G T 0.040743 4.0164e-06
19:52678171 G A 0.309040 -2.9892e-05
19:52678361 T C 0.052320 8.8623e-06
19:52679152 A G 0.153655 1.0231e-05
19:52683731 C T 0.048016 -1.8831e-05
19:52683758 A C 0.305114 -1.7704e-05
19:52689023 T G 0.284341 -3.4221e-05
19:52694426 T C 0.151615 1.3387e-05
19:52696006 T C 0.111154 1.3315e-05
19:52699489 G T 0.077234 -1.5090e-05
19:52699515 G A 0.289498 -2.6854e-05
19:52704961 C T 0.883508 -2.7762e-05
19:52707974 A G 0.306916 -2.7726e-07
19:52709171 T C 0.025284 -4.3665e-06
19:52709522 C T 0.111813 3.2386e-05
19:52709992 T G 0.297087 3.3334e-06
19:52710886 G A 0.063481 2.5451e-05
19:52711348 C T 1.093499 -1.5545e-05
19:52712828 A G 1.312801 1.1719e-05
19:52716143 A G 0.125936 -1.1396e-05
19:52717165 T C 0.044072 1.4446e-05
19:52723930 T C 0.304509 1.8125e-06
19:52726464 T C 0.486062 1.0928e-05
19:52732763 C T 0.231429 -2.0077e-05
19:52733082 T C 0.059130 3.5977e-07
19:52735298 G A 0.222641 7.3990e-06
19:52738606 G T 0.155165 -1.2037e-05
19:52751335 T C 0.105547 -1.0283e-05
19:52766372 C T 0.893052 -4.2175e-06
19:52777619 T C 0.306916 -2.3537e-05
19:52787983 G C 0.323901 1.4720e-05
19:52792917 G T 0.058861 2.2537e-05
19:52793328 A G 0.058997 2.2982e-05
19:52794639 G A 0.077873 1.2936e-05
19:52795682 A G 0.190492 -2.7578e-06
19:52797432 G A 0.343198 1.0356e-05
19:52798735 A G 0.189897 -5.8976e-06
19:52802178 G A 0.196938 1.1291e-05
19:52810206 T C 1.260352 -1.5167e-05
19:52812074 A G 0.045105 -1.7586e-06
19:52822628 A G 0.185168 -2.0636e-06
19:52825032 T C 0.411848 3.3299e-06
19:52836147 T C 0.100407 2.1220e-05
19:52836574 C T 0.154583 1.1154e-05
19:52836609 G A 0.026046 -1.3246e-05
19:52839199 C G 1.337609 -4.7338e-06
19:52844252 G A 0.123815 3.1717e-05
19:52846212 G A 1.408322 -1.1505e-06
19:52847988 C T 1.162767 3.6808e-05
19:52851357 G A 0.111225 -1.9600e-05
19:52852523 C T 1.608201 -1.2204e-06
19:52856955 T C 0.772593 9.2414e-06
19:52862061 A G 0.774374 2.2391e-06
19:52862875 T C 0.452683 -1.5695e-05
19:52865999 C G 0.141341 -9.3288e-06
19:52866171 C T 1.033393 1.4506e-05
19:52869278 C G 1.748267 3.7811e-06
19:52871902 G C 1.610329 -4.9318e-06
19:52880999 C G 0.114054 -1.1582e-05
19:52882993 A G 0.237320 -1.9977e-05
19:52886137 C T 1.118202 -1.6481e-05
19:52886523 G A 0.032227 -2.0728e-05
19:52887282 G A 0.259995 -5.1734e-06
19:52887427 C A 0.759779 3.3801e-06
19:52888245 G A 0.760017 7.4717e-06
19:52892771 A G 0.139301 4.7592e-06
19:52893473 G A 0.996627 -5.0238e-06
19:52895164 G C 0.023642 -1.8555e-05
19:52895166 G A 0.208117 2.3160e-05
19:52898390 T C 0.162454 2.8014e-05
19:52901905 A G 1.743494 1.7033e-05
19:52902210 A G 0.068350 1.1337e-06
19:52903145 A G 0.058236 -3.2382e-05
19:52906348 C T 0.122808 -5.9609e-06
19:52909303 T C 1.598209 2.4597e-06
19:52917064 T C 0.138077 -1.4065e-05
19:52921906 A G 1.763175 2.6781e-05
19:52924208 T G 0.245569 3.1295e-06
19:52925727 A G 1.677965 8.4783e-07
19:52925784 C A 0.161464 -1.2827e-05
19:52930203 T C 0.037541 -1.0336e-05
19:52932767 G A 0.160499 3.3617e-06
19:52937100 T G 0.541078 -8.0385e-06
19:52937339 A G 0.198577 -3.9945e-05
19:52938361 A C 1.935777 -1.5028e-05
19:52941618 C A 1.939130 -1.1942e-05
19:52941847 T A 1.944389 -2.0700e-07
19:52942159 G A 1.936396 -5.9197e-06
19:52949272 A T 0.146284 -9.3571e-06
19:52950241 T C 1.930494 -6.7104e-06
19:52957492 G C 0.039122 -4.6355e-06
19:52960596 T C 0.034814 -1.5136e-05
19:52967570 T G 0.945960 3.3659e-05
19:52968224 T C 0.159435 5.5896e-06
19:52972806 T G 0.266940 -2.5990e-05
19:52973111 C T 0.347401 -5.6886e-05
19:52973262 A G 1.937090 -1.2450e-05
19:52979520 A G 0.030194 -7.0403e-06
19:52984708 T G 0.495055 1.5689e-05
19:52987067 C G 1.168502 1.3063e-05
19:52989980 G A 0.322160 2.3107e-06
19:52990568 T C 0.208854 -3.1165e-05
19:52992897 G A 1.973563 4.0982e-06
19:52995281 C T 1.077332 -9.3555e-06
19:52996104 T C 0.108937 2.0231e-05
19:52997558 G A 0.453560 7.6564e-06
19:53002227 C T 1.047210 -7.4053e-06
19:53008650 T C 0.028888 -7.5422e-06
19:53009127 G A 0.070788 8.9616e-06
19:53011027 G A 0.660269 -2.0792e-05
19:53014346 A G 1.204710 5.5198e-06
19:53017217 G A 1.060585 -2.1477e-06
19:53018928 T C 0.201110 -4.2990e-05
19:53021396 G A 0.025563 -1.7088e-05
19:53022722 C G 0.298855 2.3121e-06
19:53052558 A C 0.442473 1.6818e-05
19:53058429 T C 0.043695 -2.8787e-05
19:53064136 G A 0.478029 4.1095e-06
19:53067661 G T 0.103725 2.5172e-06
19:53068851 A G 1.758205 8.1687e-06
19:53074662 A G 0.107856 2.0054e-06
19:53075758 A G 0.094620 1.3931e-05
19:53076138 G C 0.194477 -1.6631e-05
19:53077188 C T 0.115988 2.6123e-06
19:53077258 A G 0.293476 2.2491e-05
19:53078012 A G 0.267937 1.5975e-06
19:53078641 G A 1.464263 -1.2468e-05
19:53083810 C T 0.196506 1.2578e-05
19:53085813 C T 0.796249 -3.8942e-05
19:53088058 C T 0.342644 -3.8653e-06
19:53089332 T C 1.499091 -6.6869e-06
19:53091260 A G 0.335206 2.6950e-06
19:53091940 G T 0.289651 1.3662e-05
19:53095252 T C 0.140209 3.9471e-06
19:53098939 T C 0.051314 2.3956e-05
19:53099965 G A 0.854515 1.7795e-05
19:53100377 A G 0.429350 1.6732e-05
19:53101207 T C 0.423696 5.8453e-06
19:53107506 C T 0.049053 -6.7849e-06
19:53109656 C G 0.046095 -1.9158e-06
19:53110104 A G 0.414843 3.0829e-05
19:53114267 G A 0.479127 4.3877e-05
19:53115594 A G 0.110637 4.4413e-06
19:53115785 A T 0.430601 -1.0533e-05
19:53115842 T C 0.654262 -1.5299e-07
19:53116643 C T 0.193769 2.9424e-05
19:53117809 A C 1.200205 3.7135e-05
19:53120559 T C 0.544526 3.9468e-05
19:53137583 T C 1.338180 1.5579e-05
19:53145222 G A 0.051303 -8.7758e-06
19:53146637 T G 0.206267 1.1594e-05
19:53147770 A G 0.613814 -1.2621e-05
19:53152476 A G 0.034501 4.6165e-06
19:53153070 A G 0.035664 2.2323e-05
19:53153196 A C 0.069292 1.8226e-06
19:53154530 T C 0.892253 2.0789e-05
19:53155354 T C 0.328838 -5.0204e-06
19:53157096 A C 0.570001 -7.4160e-06
19:53162583 A C 0.055978 1.0356e-05
19:53174350 T C 0.228757 -2.6893e-06
19:53175181 C A 0.104888 1.6212e-05
19:53176745 C T 1.544791 1.4272e-05
19:53177480 C T 0.284212 -5.7381e-06
19:53178559 A C 0.278292 7.0436e-06
19:53181348 A G 0.494749 3.3014e-06
19:53187079 T C 0.244151 2.6803e-06
19:53189428 C T 0.041767 -1.1647e-05
19:53189562 A G 1.252080 1.4616e-05
19:53192449 C T 0.025672 -1.6884e-05
19:53194689 A G 0.589577 -2.0097e-05
19:53195134 G A 0.217072 1.0632e-05
19:53195426 G C 1.352970 2.0493e-06
19:53202300 T C 0.038013 -5.2579e-06
19:53204686 A C 0.074755 -2.2794e-06
19:53207528 C T 0.309306 -6.1519e-06
19:53212361 T C 0.795310 1.4261e-06
19:53216538 A G 0.590702 -8.9734e-07
19:53232128 A G 0.630932 -6.4327e-06
19:53233273 C T 0.583172 -8.2437e-06
19:53237351 T C 0.074490 -1.9590e-05
19:53239084 G T 0.679815 -1.5713e-05
19:53239766 A G 0.276188 -2.5485e-05
19:53240307 T C 0.183655 1.8950e-05
19:53241058 G A 0.337793 -4.0412e-05
19:53242922 G A 0.030381 1.8908e-05
19:53255689 T C 0.155569 6.4930e-05
19:53258907 T C 0.040706 1.0456e-05
19:53263817 A G 0.825542 4.3835e-06
19:53266179 A C 1.953861 -2.6671e-05
19:53267089 C T 1.102386 -2.7103e-06
19:53267479 T C 0.212227 -2.0816e-05
19:53269614 A G 0.059436 1.3828e-05
19:53270384 G A 1.738010 -6.5558e-06
19:53270623 C G 0.028960 -8.9092e-06
19:53270926 C T 0.029198 -9.3348e-06
19:53278982 T G 1.527285 -9.0885e-06
19:53281348 A C 0.031809 2.0371e-05
19:53283299 A G 0.189951 -3.0738e-05
19:53284135 T C 0.313912 5.1125e-06
19:53288101 T C 0.344647 5.3667e-06
19:53289174 C T 1.130635 1.5542e-05
19:53289975 G A 1.756056 4.4515e-06
19:53292711 G T 1.146634 1.0352e-04
19:53297494 A G 0.236386 -1.3815e-05
19:53300487 A G 0.082724 2.5766e-06
19:53300984 T C 1.816576 1.6874e-05
19:53304563 C T 0.570133 -1.1809e-05
19:53307415 G T 1.756148 4.7113e-05
19:53310223 G T 0.057573 -1.1856e-05
19:53312511 G A 1.817810 2.0484e-05
19:53313588 T C 0.021891 -1.1329e-05
19:53313841 A G 0.043963 1.9575e-06
19:53320822 T C 1.403178 -2.8486e-05
19:53325198 C T 0.152584 -1.4864e-05
19:53328454 A G 0.286231 -2.0076e-05
19:53332039 G T 1.176645 -1.9717e-05
19:53336367 C T 0.432114 1.6522e-04
19:53342152 C T 0.862504 1.1749e-05
19:53344919 G T 0.338898 3.7265e-05
19:53345060 C G 0.226874 -2.6842e-05
19:53364138 G A 0.601915 -1.0462e-05
19:53365154 G A 1.037653 -2.3684e-05
19:53367338 A G 0.480409 -7.3014e-06
19:53376869 A C 0.021035 -6.5878e-06
19:53379678 A C 0.075530 -2.3913e-06
19:53381369 G A 0.115081 -1.5538e-05
19:53384185 T C 1.418260 -3.1443e-05
19:53389205 T C 0.045214 -6.2870e-06
19:53392883 C T 0.330650 -1.6985e-05
19:53397248 T C 0.530247 -1.2930e-05
19:53397692 T C 0.194079 2.3530e-06
19:53400760 A C 0.954334 7.4586e-06
19:53405460 T C 0.986904 -1.6998e-05
19:53408165 C G 0.435215 -2.9018e-06
19:53410321 T C 0.065430 -3.6403e-06
19:53412354 T C 0.118865 -3.6255e-05
19:53415028 C A 0.911479 -1.0658e-05
19:53416968 A G 0.693911 -7.0255e-07
19:53420241 C T 0.328168 2.0773e-06
19:53420774 C T 1.153206 -2.2468e-05
19:53425723 T C 0.068313 -4.2752e-05
19:53426435 A G 0.031227 -3.8243e-06
19:53431263 T C 0.411467 -1.0189e-05
19:53433186 G A 0.047574 6.6700e-06
19:53433779 C T 0.069863 -3.4448e-06
19:53436002 G C 0.462026 1.9575e-05
19:53440827 T C 0.408618 2.4134e-05
19:53441061 A G 0.400370 -4.1016e-05
19:53442337 C G 0.428796 -3.4364e-05
19:53445212 T C 0.093380 2.1587e-05
19:53448242 C A 0.087025 2.3438e-06
19:53448974 G A 0.164885 7.3938e-07
19:53449960 C T 0.189289 9.2794e-06
19:53454789 T A 0.667766 -6.8131e-06
19:53455877 T C 0.754356 -3.2257e-06
19:53465100 T C 0.600708 1.7215e-07
19:53474321 C T 0.274641 -3.3366e-05
19:53476940 T C 0.132760 2.3862e-05
19:53480407 T C 0.284915 2.8076e-06
19:53480707 G A 0.400887 1.9835e-05
19:53482629 A G 0.551053 2.5332e-05
19:53484360 T C 1.023789 -7.6494e-06
19:53485363 A G 0.031884 1.1145e-06
19:53488868 C G 0.108029 -1.1034e-05
19:53490509 C T 0.808906 -2.6519e-05
19:53491214 G A 0.108363 5.9949e-06
19:53494855 T C 1.089524 -1.1657e-05
19:53495126 G A 0.095083 -2.8796e-05
19:53500544 A C 0.055550 1.5424e-05
19:53503743 T C 0.100526 -5.2680e-06
19:53505812 T C 0.148837 1.5412e-05
19:53506754 A G 0.029113 3.5370e-07
19:53510645 T C 0.231521 -2.2101e-06
19:53511377 T C 0.047574 3.3574e-06
19:53513790 A G 0.114618 -1.7027e-07
19:53514604 G A 0.168407 1.4964e-05
19:53528061 T C 0.129010 3.3887e-06
19:53536123 A G 0.031207 1.1133e-05
19:53536142 C T 0.049114 6.1244e-07
19:53537591 T G 0.227105 4.8832e-06
19:53541112 A C 1.680440 -4.2908e-06
19:53542566 G A 0.057488 6.0909e-06
19:53553992 A C 0.133854 4.5767e-06
19:53554708 A G 1.713218 -1.5155e-05
19:53554737 T A 0.325516 1.1861e-05
19:53555682 A G 0.025162 -5.9246e-06
19:53557511 G T 0.056995 8.2164e-06
19:53564641 C T 0.034705 7.9413e-07
19:53565122 C T 1.281278 2.0412e-05
19:53566887 C T 0.032217 -2.2158e-05
19:53567352 A G 0.140171 3.6852e-06
19:53572059 C T 0.150551 -8.6760e-06
19:53572494 T G 0.612322 6.8811e-06
19:53572887 C T 0.053115 -1.1439e-05
19:53572917 A G 0.294006 -6.1218e-06
19:53573187 G T 0.026998 -1.5385e-05
19:53573236 T C 0.021956 -2.7109e-06
19:53574968 G A 1.013443 3.8627e-05
19:53575658 T G 0.162365 -1.0548e-05
19:53577419 C G 1.553080 -8.1406e-06
19:53581061 G A 0.033148 1.6426e-05
19:53586765 T C 1.740471 -2.2938e-05
19:53587967 T C 0.021854 -1.7045e-05
19:53590507 A G 1.111218 -2.5242e-07
19:53592456 A G 0.116906 5.6489e-06
19:53593449 C T 0.285762 -1.5134e-05
19:53595330 T C 0.714932 1.8498e-05
19:53596018 G A 0.504449 -2.8932e-05
19:53599618 C T 0.822451 -1.6559e-05
19:53601414 G C 0.296026 5.7962e-06
19:53605047 G A 0.166537 1.8862e-05
19:53605312 G T 0.020651 5.8705e-06
19:53612055 C T 0.300884 5.2515e-06
19:53612720 C T 0.320127 -2.5646e-05
19:53613825 G C 0.103494 -1.1726e-06
19:53619465 T C 0.843581 -1.9110e-05
19:53619720 G A 0.179789 -6.5165e-06
19:53623771 C A 0.151408 -7.9246e-06
19:53625143 T C 0.037575 1.5933e-05
19:53630508 A G 0.033107 -5.8558e-06
19:53630522 G A 0.211411 -1.0309e-05
19:53633550 G A 0.539582 7.6831e-06
19:53635191 A G 0.299504 -2.6719e-05
19:53635524 A G 0.076017 -5.4654e-06
19:53636016 G A 0.657495 -1.0285e-05
19:53637156 T C 0.032968 1.6682e-05
19:53637559 G A 0.038608 2.0240e-05
19:53642708 G A 0.245093 8.3694e-06
19:53645291 C T 1.370254 6.2432e-06
19:53649073 G A 1.757259 1.2963e-05
19:53655493 C T 1.321630 1.1785e-05
19:53656592 G A 0.162868 -9.4488e-06
19:53660502 T C 0.024387 6.4713e-06
19:53662306 C T 0.214491 -1.1897e-05
19:53668549 G T 0.297950 8.7155e-06
19:53669273 C T 1.925853 -1.7471e-05
19:53669492 G A 1.228373 -1.5863e-05
19:53669950 C A 0.041879 3.2169e-06
19:53678924 A C 1.567723 -1.6358e-05
19:53682042 C T 0.187116 -1.4183e-05
19:53686637 C A 1.972621 -1.0203e-05
19:53686941 T C 1.958784 -6.8357e-06
19:53687818 T C 0.454954 -1.3496e-06
19:53692413 A G 0.041950 1.4829e-05
19:53693524 C T 1.967882 -8.7024e-06
19:53694547 C T 0.819167 1.3590e-05
19:53695141 C T 0.491951 -1.7840e-06
19:53697368 G T 0.705018 5.7436e-06
19:53697408 T A 0.506509 -2.9872e-05
19:53697937 G T 0.979761 1.5301e-05
19:53700337 C T 0.053717 -5.2116e-06
19:53700385 T C 0.485909 4.7717e-06
19:53704450 A G 1.178164 1.7894e-05
19:53708525 G A 0.719185 -1.2002e-05
19:53708804 C T 0.031465 -5.2077e-06
19:53716118 A G 0.039999 -8.8387e-06
19:53716460 G A 0.699575 -1.7745e-05
19:53716825 T C 0.028735 -3.1177e-06
19:53721393 C T 0.074762 -1.2884e-05
19:53723181 A G 0.124315 -2.5130e-05
19:53723613 C T 1.169991 -4.0430e-06
19:53727282 G A 0.745962 -3.1630e-05
19:53727392 C T 0.761492 -3.4703e-05
19:53728332 C G 0.058358 -9.9841e-06
19:53729238 A G 0.361292 3.0752e-05
19:53732590 A C 0.203673 6.9885e-06
19:53740478 C T 0.035457 -4.4359e-06
19:53746800 T C 1.332917 -8.3429e-07
19:53751475 T C 0.071284 -6.4656e-06
19:53757361 A G 0.464212 3.1605e-06
19:53762537 T C 0.190754 -2.2588e-06
19:53762563 C G 0.051688 6.1310e-06
19:53762675 A G 0.076697 -1.6984e-05
19:53763086 A G 1.009581 -2.2323e-05
19:53766367 T G 0.556272 -2.2727e-05
19:53767180 G A 0.262167 2.2363e-05
19:53770261 C T 0.596091 -1.0541e-05
19:53770764 A G 0.425585 3.9099e-06
19:53775020 C A 1.233585 -3.2575e-06
19:53775208 C T 0.102817 -2.2996e-05
19:53775686 A G 0.540715 2.5390e-08
19:53779086 C T 0.360674 1.6735e-05
19:53780432 C T 0.212764 2.2557e-05
19:53782400 A G 0.118185 -2.7607e-05
19:53783944 G A 0.124107 -1.0506e-05
19:53786149 G A 0.026053 -1.1623e-05
19:53787841 G A 0.525181 5.1722e-06
19:53789780 C T 0.519282 3.2619e-06
19:53789976 C T 0.493603 5.8452e-07
19:53792955 T C 0.072035 -2.3932e-05
19:53793042 A G 1.130155 1.0179e-05
19:53793995 T C 0.130472 -9.6395e-06
19:53794198 A G 0.052918 -1.4904e-05
19:53794956 A G 0.570728 -1.2901e-05
19:53798021 A C 0.111827 2.6345e-05
19:53800382 G A 1.082707 4.4707e-05
19:53800401 A G 0.084445 4.9465e-07
19:53800650 A G 0.468387 -9.8404e-07
19:53800915 T C 0.253569 -8.2366e-06
19:53801482 T C 0.900735 -9.1751e-06
19:53803625 A G 0.639826 -2.2908e-06
19:53804012 A G 0.640275 -3.3697e-06
19:53805481 G A 0.387325 -1.5144e-05
19:53805782 C T 0.129945 -1.5619e-05
19:53807766 A G 0.071719 -1.2170e-05
19:53808067 C T 0.034002 -1.0534e-05
19:53808207 C G 0.178861 -9.1664e-06
19:53809915 G A 0.978551 1.7902e-05
19:53809954 C T 0.085315 1.1246e-05
19:53811964 C T 0.554351 6.0491e-06
19:53812496 G A 0.051399 1.2411e-05
19:53812582 G C 0.398170 -1.8485e-06
19:53813800 T C 1.100230 -4.7895e-06
19:53814528 T G 0.047275 3.2310e-06
19:53816544 T C 0.176852 1.4100e-05
19:53816637 A G 0.103324 5.6809e-06
19:53821261 C T 0.126375 -1.7951e-05
19:53821407 G A 0.307103 -1.1037e-05
19:53823225 C T 1.051171 -1.1780e-05
19:53825305 T C 0.041587 -1.5683e-05
19:53826943 T C 0.520781 -1.6381e-05
19:53827703 T C 0.077139 2.6062e-06
19:53827840 G A 0.587649 -5.4127e-06
19:53832236 T C 0.129268 2.7867e-05
19:53833632 A C 0.455960 1.7061e-05
19:53836850 T C 0.205444 6.9484e-06
19:53840009 T G 0.258485 9.6589e-07
19:53840694 C G 1.147981 3.3165e-06
19:53842738 A G 0.039023 4.4085e-06
19:53847466 C A 0.224021 -2.4222e-05
19:53848287 T G 0.197244 -5.3716e-06
19:53849294 C T 0.152982 1.3359e-05
19:53849956 C T 1.777737 1.1599e-06
19:53854948 C A 0.033818 2.0432e-05
19:53859182 G A 0.840528 -9.8436e-07
19:53861781 C G 1.826946 -1.6783e-05
19:53868959 C G 1.182434 -4.7817e-06
19:53871390 T C 1.031802 1.0353e-05
19:53872060 A G 0.307133 -2.4587e-06
19:53875569 A G 0.427932 -2.8157e-06
19:53876777 A G 1.813782 4.6975e-06
19:53877825 T C 0.040597 4.9000e-06
19:53888813 A G 1.030102 -1.7856e-05
19:53890088 C G 1.437112 -3.5634e-06
19:53892755 C T 0.188439 1.5334e-05
19:53893338 C T 0.216626 7.6701e-06
19:53895955 T C 1.034909 -2.8830e-06
19:53898432 G A 0.318325 5.8697e-06
19:53902613 T C 0.301591 1.2073e-05
19:53903653 T C 0.023279 4.0196e-06
19:53905847 T C 0.714350 1.8308e-05
19:53906788 A G 0.683793 1.5969e-05
19:53910582 C T 0.072634 -1.5043e-05
19:53911660 C T 0.031965 6.2785e-08
19:53917561 T C 1.753557 -2.3435e-05
19:53918223 G T 1.720463 -6.5444e-06
19:53920991 A G 0.332669 5.8640e-06
19:53924469 A C 0.643753 -3.0670e-05
19:53926070 T C 0.034923 -6.8389e-07
19:53928357 T C 0.150942 -1.7867e-05
19:53932365 G C 0.403525 -6.4571e-06
19:53932550 G A 0.456555 6.3497e-06
19:53936511 A G 0.104942 1.3994e-05
19:53942883 G A 0.688525 -1.5007e-06
19:53943838 T C 1.479518 -1.4208e-05
19:53948858 G T 0.524222 -1.3718e-05
19:53951842 T C 0.072535 1.2704e-05
19:53955203 C T 0.145672 -2.2318e-05
19:53958126 G T 1.371196 -1.1541e-05
19:53958263 A G 1.474775 -3.2132e-06
19:53958798 T G 0.025009 4.9132e-06
19:53959343 A G 0.821662 -1.3523e-05
19:53959804 C T 0.378217 1.8738e-05
19:53961678 T C 0.222270 -1.0035e-05
19:53964895 C T 0.098068 1.5910e-05
19:53964904 G A 0.028892 -3.9760e-06
19:53966147 T G 0.304678 1.0480e-05
19:53966233 T G 0.121870 2.3917e-06
19:53967743 C G 1.278187 -6.2110e-06
19:53967873 C A 0.473667 -7.6561e-06
19:53974241 A G 0.044782 8.8490e-07
19:53975491 C T 0.228516 3.0868e-05
19:53977173 T G 0.526843 -5.6061e-06
19:53978691 A G 0.421830 -1.5687e-05
19:53978985 T C 0.055533 -6.4228e-06
19:53981364 A G 0.153879 3.5851e-05
19:53989728 G A 1.440053 -2.8227e-06
19:53993235 G A 0.244505 3.9190e-07
19:53995750 T C 0.853427 -3.6154e-05
19:53997179 C T 0.293072 -5.7672e-06
19:54005308 C A 0.182033 3.6556e-05
19:54006634 A G 0.244379 -3.6619e-05
19:54011929 G C 0.924126 4.4037e-05
19:54014531 T G 0.256149 -6.6001e-06
19:54020343 C T 0.994462 -2.8558e-05
19:54022003 G A 0.668966 -3.6664e-05
19:54024031 A G 0.095079 8.5210e-06
19:54030697 C T 0.608272 -1.3250e-05
19:54030928 C A 0.045666 -6.7417e-06
19:54033044 G T 0.227305 -1.6557e-05
19:54034192 G A 0.381865 1.0935e-06
19:54036754 A G 0.239874 -7.2174e-06
19:54037848 T C 0.281934 1.2445e-05
19:54041492 A G 0.041648 7.2170e-06
19:54042711 T C 0.043606 -7.0075e-06
19:54042832 C A 1.413745 1.1455e-05
19:54042866 G A 0.828737 -1.1130e-05
19:54043068 A G 0.686530 -1.9802e-05
19:54043183 A G 0.666066 -2.2485e-05
19:54044069 T C 0.498315 4.0576e-06
19:54044965 G A 1.624459 8.2497e-06
19:54045674 T C 1.276168 1.9366e-05
19:54047013 C A 0.789218 -5.3798e-05
19:54047157 G A 0.107774 -3.5485e-06
19:54048273 T C 0.057362 -3.0374e-06
19:54050323 G A 1.066871 4.0129e-05
19:54050404 T C 0.076778 2.5792e-05
19:54050993 G T 0.136275 -3.2057e-05
19:54059525 C T 1.409005 5.6849e-06
19:54075126 T C 0.528186 -2.8903e-06
19:54077870 T C 0.716387 8.1959e-06
19:54078603 C T 0.050226 -1.6546e-05
19:54079579 A G 0.077353 2.6599e-05
19:54080067 C T 0.098384 -1.2294e-05
19:54085225 T C 0.035848 2.8284e-05
19:54091505 T G 1.051711 -1.2036e-05
19:54091972 T G 0.219265 -8.3110e-06
19:54098762 C T 0.426491 3.0341e-05
19:54101014 G A 0.292562 -1.1394e-05
19:54101736 T C 0.077312 -1.0926e-05
19:54102869 G A 0.093536 -4.2636e-06
19:54106763 T C 0.263326 -2.5574e-05
19:54107465 A G 0.463583 -2.0839e-05
19:54109592 A C 0.054761 1.2862e-05
19:54109807 C T 1.333699 -6.2057e-06
19:54110112 G A 0.837828 6.0130e-06
19:54111568 A G 0.360374 1.5729e-05
19:54113722 C A 0.049879 3.8774e-06
19:54113827 A G 0.336790 7.6396e-07
19:54114819 A G 0.258339 7.6400e-06
19:54116508 C T 0.396521 -9.0144e-06
19:54119728 G A 0.087879 2.8173e-05
19:54120074 A G 0.052418 1.8331e-05
19:54120473 T C 0.376384 -5.5084e-06
19:54125279 G A 0.137723 -5.1950e-05
19:54126216 C A 0.294897 -5.0341e-06
19:54128771 A G 1.754591 -1.2567e-05
19:54130466 G A 0.480952 -2.5670e-05
19:54136283 T C 0.776315 -6.5764e-06
19:54139264 T G 0.068948 6.5427e-06
19:54141524 A G 0.142895 1.9028e-05
19:54142951 A G 0.046176 7.0873e-06
19:54143430 T C 0.190961 4.4436e-05
19:54145953 G A 0.380563 2.5770e-05
19:54147589 T C 0.161454 1.8243e-05
19:54153272 A G 1.234277 -1.8418e-05
19:54155866 C G 0.460006 6.4525e-06
19:54158471 T C 0.068608 1.8506e-05
19:54164491 C T 0.162505 1.3653e-05
19:54164590 A G 0.383680 2.7784e-06
19:54167270 A G 1.399999 -1.3228e-07
19:54170468 C T 0.044551 2.8436e-05
19:54170518 A C 0.157466 -1.5784e-05
19:54170900 T G 0.053292 -1.8249e-07
19:54173947 G A 1.937158 4.1868e-06
19:54175037 A G 1.409628 -8.1492e-06
19:54177232 A G 0.083472 -9.0279e-06
19:54177273 C T 0.734515 -3.1995e-06
19:54178744 G A 0.179055 -2.6859e-05
19:54179372 A G 0.418726 6.9341e-07
19:54180521 A C 0.293748 -1.9921e-05
19:54182518 C T 0.412164 9.1851e-06
19:54185492 A G 0.084452 5.3366e-06
19:54186902 A C 0.339343 -1.1481e-05
19:54188219 A G 1.776173 -1.1501e-05
19:54192317 A G 0.124226 3.4734e-05
19:54192823 A C 0.453407 -1.8329e-05
19:54205092 T C 0.256469 -3.6110e-05
19:54205234 G A 0.520550 1.9287e-05
19:54207016 A G 0.151625 -9.3925e-06
19:54209600 G A 0.539015 1.8312e-05
19:54211903 G T 0.862453 -5.9897e-07
19:54213701 G A 0.372896 2.5841e-05
19:54213749 G A 0.653616 1.9475e-05
19:54216955 C T 0.805829 1.5649e-05
19:54220945 G A 0.326499 -1.8191e-05
19:54221141 A G 0.566495 -3.5384e-05
19:54223120 A G 1.224072 -2.4548e-06
19:54225700 T C 0.048012 6.6061e-07
19:54228225 A G 0.090588 -3.7934e-05
19:54234353 G A 0.198230 7.4772e-06
19:54235157 A G 1.371373 -8.9957e-06
19:54238208 T C 0.105680 -1.4576e-05
19:54238265 C G 0.148834 1.4009e-06
19:54239754 T C 0.240082 -4.9930e-05
19:54240088 A G 0.123434 7.2188e-06
19:54241692 T C 0.746958 -5.1056e-06
19:54245293 A G 0.055376 1.2752e-05
19:54248502 G C 0.209973 -3.4574e-05
19:54252037 G A 0.085703 -7.3849e-06
19:54253140 C T 1.303788 7.5777e-06
19:54255186 T C 0.524423 6.2728e-06
19:54257114 C T 1.267158 6.9971e-06
19:54263104 C T 1.528193 -9.0431e-06
19:54264006 T C 0.074670 1.5578e-06
19:54265036 T C 0.041668 -1.3885e-05
19:54266169 T G 0.029191 7.4637e-06
19:54269647 A C 1.343008 -8.1500e-05
19:54272614 C T 0.091550 1.1717e-05
19:54275866 T C 0.189751 -4.0206e-06
19:54277200 A G 1.680515 -1.6618e-05
19:54280799 C T 1.476390 -4.2915e-05
19:54282813 A G 1.457385 -3.1395e-05
19:54286877 C T 0.052541 2.8405e-05
19:54288031 C T 0.457283 -1.0286e-05
19:54290386 C G 0.223209 1.5911e-05
19:54290720 G C 0.344276 2.8008e-05
19:54291832 T C 0.306633 3.5579e-05
19:54293148 C G 0.069057 -1.3269e-05
19:54294400 C A 0.317727 1.0205e-05
19:54294482 T C 0.103066 -2.0025e-05
19:54296046 T C 0.644090 1.3960e-05
19:54296188 C T 0.291525 1.7693e-05
19:54297423 C T 0.110161 -2.8206e-05
19:54299014 T C 1.042943 9.4528e-06
19:54306818 C T 0.545406 1.8670e-05
19:54310961 C G 1.769563 -1.8107e-05
19:54312206 T C 1.655897 -5.3981e-05
19:54313707 C G 0.153427 -5.8132e-06
19:54317933 C T 0.206934 1.4642e-05
19:54317956 C T 0.054894 2.5764e-06
19:54318322 G A 0.155209 -5.2216e-06
19:54318825 A C 0.120058 5.0226e-07
19:54319735 A G 0.055179 -9.2329e-06
19:54323194 C T 1.871106 -8.0753e-06
19:54327313 A C 0.423295 -8.1547e-06
19:54327826 A G 0.063808 -5.4817e-07
19:54329063 T G 0.204935 -1.0482e-05
19:54330049 G A 0.274780 -5.6231e-06
19:54331671 C T 1.463362 8.2371e-06
19:54332061 C T 1.129887 -2.0830e-05
19:54345447 A G 0.082653 -1.5537e-05
19:54345707 C A 0.740390 -2.2500e-06
19:54348366 T C 0.296669 -2.1172e-05
19:54351901 G A 0.030408 -5.7183e-06
19:54357764 T C 1.526935 -1.1947e-05
19:54363380 C T 0.061666 1.3193e-05
19:54367597 C A 0.114591 -1.5673e-05
19:54371257 G A 0.112721 -1.2798e-05
19:54371658 A G 0.171858 -7.0831e-06
19:54374041 T C 0.109767 -1.5499e-05
19:54374604 G A 0.083190 -1.3873e-05
19:54382473 T G 0.096599 8.1417e-06
19:54384540 A G 1.816430 3.8942e-05
19:54390001 G A 0.046652 -1.8102e-05
19:54391633 A G 0.560022 -2.2676e-05
19:54391880 G A 0.021341 8.0894e-06
19:54395098 T G 0.827112 -1.8278e-05
19:54397654 G C 0.800679 -3.2927e-05
19:54398945 A G 0.096300 8.3395e-06
19:54401494 T C 0.040461 -1.8000e-05
19:54412171 C T 0.066596 -8.3013e-06
19:54413329 T G 1.402906 1.0340e-05
19:54414255 T A 0.065647 -7.7125e-06
19:54419539 T C 0.028212 -2.3872e-06
19:54420611 T G 0.029079 -4.1695e-06
19:54421436 A G 0.062822 -1.4652e-05
19:54421851 T C 0.367919 3.6079e-05
19:54431261 C T 0.071740 -1.4299e-05
19:54431287 G A 0.168274 -1.0510e-05
19:54431928 C G 0.661340 9.9758e-06
19:54434126 G T 0.814852 -1.1085e-05
19:54435830 T C 0.032186 -1.4501e-05
19:54441790 A G 1.651423 -1.0981e-05
19:54447325 C T 0.152115 9.9871e-06
19:54449656 T C 0.050379 -4.4443e-06
19:54455256 C G 0.107550 -5.6829e-06
19:54460053 G T 1.585106 -5.2722e-06
19:54460746 G A 0.130118 -9.1260e-06
19:54461538 T C 1.083717 8.8349e-06
19:54464398 A G 0.232997 7.4111e-06
19:54467399 G C 0.046751 -1.7893e-05
19:54467802 A G 0.103701 1.3191e-05
19:54467916 A G 0.100771 3.7392e-06
19:54469068 A G 0.845247 2.5060e-05
19:54469128 C T 0.653602 1.3747e-05
19:54471309 C A 0.102644 1.1348e-05
19:54472096 A G 0.034457 6.2201e-06
19:54472213 G A 1.951219 -6.5228e-06
19:54478545 A G 1.594622 1.6827e-05
19:54478980 T C 0.039367 8.1847e-06
19:54480576 G A 0.067962 -8.1264e-06
19:54480893 A C 0.031873 -1.8039e-06
19:54481150 C T 0.673478 2.5833e-05
19:54486811 A G 1.267831 1.3906e-05
19:54492879 A G 0.038649 1.1885e-05
19:54492973 T C 0.744157 1.7740e-05
19:54496569 A G 0.090367 -1.1759e-05
19:54496822 T C 0.872908 -6.7791e-06
19:54497436 T C 0.064896 -2.7170e-06
19:54498211 T C 0.087994 6.5384e-06
19:54498789 C A 0.159152 6.5439e-06
19:54502791 A G 0.239881 -1.1978e-05
19:54506063 A G 0.087182 -1.6308e-05
19:54506257 G A 0.025315 4.8469e-06
19:54510717 G A 1.379696 -1.6230e-05
19:54513731 C T 0.059820 -1.8649e-06
19:54515415 C G 0.121799 2.4036e-05
19:54515580 T C 0.080215 1.3259e-07
19:54516980 A G 0.714636 2.6668e-06
19:54517268 G A 1.406724 3.7006e-05
19:54518091 C T 0.668545 2.2043e-05
19:54520638 T C 0.052609 -9.0733e-07
19:54523484 G A 0.033879 -1.4325e-05
19:54525025 T G 0.750711 -9.8503e-08
19:54528426 G C 0.889064 -3.1102e-06
19:54529978 G A 0.273077 1.3746e-05
19:54531715 G A 0.046258 -8.0773e-06
19:54533184 T C 1.055414 2.3871e-05
19:54534102 A G 0.072304 -2.3412e-05
19:54537079 G A 1.286833 -1.8053e-07
19:54537155 A C 1.817834 1.6063e-05
19:54541452 T C 0.414336 -7.8034e-06
19:54542405 C G 0.336916 3.9607e-06
19:54544092 T C 0.312726 -6.0539e-06
19:54544177 T C 0.670805 -1.8028e-05
19:54544189 T C 0.678339 3.7942e-06
19:54544865 A C 0.284943 8.1059e-06
19:54545531 C T 0.854158 1.3353e-05
19:54551098 G A 0.140226 -2.0233e-06
19:54552765 C T 0.282192 7.5802e-06
19:54553697 C T 1.070319 3.8253e-05
19:54554775 T C 0.142007 -2.7960e-07
19:54561561 C T 0.057270 3.8798e-05
19:54562631 C T 0.137040 9.3056e-06
19:54567253 G A 0.397823 -2.1360e-05
19:54571698 C T 0.260532 1.1497e-05
19:54573301 A G 0.131872 4.3457e-06
19:54574579 T C 0.563946 3.4254e-07
19:54575593 C T 1.609099 -4.7634e-06
19:54577419 A G 0.031476 -4.0790e-06
19:54578105 T C 0.131424 8.2620e-06
19:54582586 A G 0.077594 7.9289e-06
19:54582754 G C 0.067871 -2.0279e-05
19:54584438 G C 0.117141 1.5275e-05
19:54587396 G A 0.125950 -1.1348e-05
19:54590425 T C 0.115434 1.8970e-05
19:54590481 G A 0.233898 1.1507e-05
19:54593681 G T 0.113418 1.9029e-05
19:54596619 A G 1.124767 -1.0094e-04
19:54603648 A G 0.217368 1.3866e-05
19:54604695 A G 0.210279 -2.3869e-05
19:54605728 A G 1.082629 -1.5595e-05
19:54609836 A G 0.255646 3.1445e-06
19:54610367 C G 0.032954 7.9186e-06
19:54611131 G A 0.078998 -2.6203e-05
19:54616549 C T 0.046282 -5.6646e-06
19:54619191 G A 0.376629 1.3363e-05
19:54622278 G A 0.036558 -7.5562e-06
19:54627164 A G 0.061081 -1.7582e-05
19:54629697 C T 0.396185 -1.8054e-05
19:54633058 G C 0.052017 1.8798e-05
19:54634830 T C 0.196404 1.3603e-05
19:54639868 A G 1.570038 -2.6486e-06
19:54640280 A G 0.032319 1.5527e-05
19:54640480 C T 0.775816 1.3308e-05
19:54640947 A G 0.052843 -3.3958e-06
19:54645150 G A 0.559250 7.6053e-07
19:54646290 C T 0.847793 2.1206e-06
19:54649172 T C 0.082473 -5.9265e-06
19:54652618 A C 1.459483 5.4723e-06
19:54653302 T C 0.050164 -7.8815e-06
19:54655647 T C 0.735932 -8.0638e-06
19:54655836 G T 0.041427 1.1603e-05
19:54656555 T C 0.039418 2.0377e-06
19:54657069 T C 0.547555 4.5786e-06
19:54657815 G A 0.071403 -5.0630e-06
19:54662043 T C 0.119558 2.0303e-06
19:54662409 G T 0.061173 1.3744e-06
19:54663189 T C 0.122795 -2.9028e-06
19:54664209 C G 1.041355 1.7494e-05
19:54664752 C A 0.992330 1.6778e-05
19:54664809 A G 0.074262 -5.2809e-06
19:54668392 A G 0.109073 -2.5114e-06
19:54674742 T C 0.861195 9.3286e-06
19:54677103 C G 1.554212 1.6562e-05
19:54677167 T G 0.227669 9.9042e-07
19:54677356 C G 0.071162 5.3955e-06
19:54677793 T C 0.024628 -1.2105e-05
19:54682975 G A 1.543339 -1.6613e-05
19:54686322 G A 0.469464 -3.9445e-06
19:54688378 G C 0.351681 3.0342e-05
19:54692523 A G 1.120697 -1.1322e-05
19:54693442 A C 0.125028 1.1149e-05
19:54693682 C G 1.623585 -2.0538e-06
19:54697079 T C 1.646412 7.2186e-06
19:54698348 T G 0.022643 2.4636e-06
19:54699633 G A 0.040115 1.0706e-05
19:54700722 C G 0.064518 1.2633e-05
19:54703687 T C 0.083697 1.2657e-05
19:54705207 A G 0.327750 1.1176e-05
19:54706772 C A 0.817763 7.2716e-05
19:54706855 T C 0.237185 -2.2725e-05
19:54710673 C T 0.619808 -5.8589e-05
19:54711981 A G 0.551506 -3.2887e-05
19:54714057 G A 0.059130 -2.4610e-05
19:54719858 C T 0.549860 -4.0637e-05
19:54722250 C T 0.239446 -1.9018e-05
19:54729481 A G 1.906144 -6.1444e-06
19:54749011 G T 0.902153 5.3058e-05
19:54749060 T C 1.185491 -2.3648e-05
19:54751153 A G 0.097572 1.5934e-05
19:54752217 G C 0.761717 2.6796e-05
19:54754103 A C 0.727348 2.1813e-05
19:54755923 G A 0.444948 -2.4294e-05
19:54755994 A G 1.590927 6.6472e-05
19:54756155 C T 0.346116 5.6014e-05
19:54756221 C T 0.191733 -3.4148e-05
19:54756246 G A 0.049916 -6.8406e-06
19:54756657 T C 1.427120 3.6155e-05
19:54759361 C T 0.792019 1.3343e-05
19:54761348 G A 0.022983 1.5225e-05
19:54769205 C T 0.656489 -4.1704e-05
19:54769320 C T 0.242914 -8.6073e-06
19:54775304 C T 1.222726 -7.0813e-06
19:54780662 T C 0.039492 -2.5183e-05
19:54782919 T C 0.403552 6.0352e-05
19:54783693 T C 0.060748 3.2402e-06
19:54783923 G A 1.875546 1.9478e-05
19:54785593 G A 1.607154 3.5460e-05
19:54785779 T C 0.421806 -2.2866e-05
19:54787417 A C 0.021303 1.2177e-05
19:54792761 C G 0.460642 2.7969e-05
19:54796093 A G 0.049750 -1.6033e-05
19:54797848 T C 0.453924 3.3598e-05
19:54808431 A G 0.171705 -3.9631e-05
19:54809343 G T 0.457953 2.1972e-05
19:54809990 A G 0.054537 -1.5048e-05
19:54810370 G A 0.501790 2.1762e-05
19:54811680 G A 0.354989 -2.8114e-05
19:54812494 A C 0.135592 1.0766e-05
19:54813762 C T 0.659987 3.0455e-05
19:54815785 T C 0.028198 8.4332e-06
19:54818035 A G 0.206111 2.0924e-05
19:54821448 G A 0.994465 -1.8876e-06
19:54827211 A G 0.027406 1.0013e-05
19:54829008 C G 0.372083 -1.4579e-05
19:54835771 C T 0.676330 3.3911e-06
19:54837635 T G 0.646078 9.4342e-06
19:54838294 G A 0.474571 1.4683e-05
19:54839102 T G 0.162865 -1.0710e-06
19:54839602 T C 0.901521 -2.7501e-05
19:54843397 C G 1.226449 5.5501e-06
19:54844047 T C 0.967977 1.4667e-05
19:54844480 G A 0.294999 -2.5614e-05
19:54845895 C T 0.420534 8.8135e-06
19:54847587 A G 0.363546 7.9583e-06
19:54848032 T C 0.275386 -9.4793e-06
19:54849399 C T 0.169168 5.7083e-06
19:54849463 T C 0.707653 -3.7776e-07
19:54849598 T C 0.064413 9.2065e-07
19:54849942 A G 0.341777 4.3049e-06
19:54851228 G A 1.144880 -3.4065e-06
19:54851525 G A 0.106166 1.2256e-05
19:54851735 A G 0.046234 -1.2160e-05
19:54851922 T C 1.174608 -3.1810e-05
19:54852610 G T 0.346996 -2.1870e-05
19:54852697 A C 0.513751 -2.5463e-05
19:54853830 T C 0.138053 -3.2604e-06
19:54855483 T A 0.045469 2.9506e-06
19:54855568 A C 0.234907 -8.8949e-06
19:54856354 A G 0.464174 -1.7384e-05
19:54860011 G A 1.035311 -6.2122e-06
19:54860413 C A 0.688338 -3.2761e-05
19:54860663 A G 0.347819 2.8355e-05
19:54863329 A G 0.220485 4.0911e-05
19:54866014 A G 0.091537 6.9352e-06
19:54866045 C T 1.239524 -1.5652e-05
19:54873835 C G 0.655972 1.1671e-05
19:54875791 C T 0.247595 2.7019e-05
19:54879851 T G 0.355139 -3.8812e-06
19:54880811 C T 0.823488 -9.2345e-06
19:54887401 T C 0.030952 8.3931e-06
19:54891531 T C 0.207104 1.8844e-05
19:54894305 T C 0.662146 -1.3788e-05
19:54895748 A G 0.145812 3.2127e-05
19:54896780 C T 0.041723 -4.5610e-05
19:54897089 T C 0.047383 2.9336e-07
19:54899070 G C 1.341760 -6.8280e-06
19:54900248 G C 0.771413 -3.9866e-05
19:54901773 C G 0.566890 3.4253e-05
19:54903416 C A 0.862759 -3.4609e-05
19:54912725 A G 0.437479 -3.4218e-05
19:54913920 T G 0.320862 -2.2192e-06
19:54914134 C T 1.463447 -9.5601e-06
19:54919494 A G 0.041454 2.1990e-05
19:54921227 A G 0.786641 -4.2858e-05
19:54924220 G C 1.562654 -1.0952e-05
19:54926182 A G 0.616534 -5.4868e-05
19:54930822 G A 0.553172 1.5825e-05
19:54930952 A G 0.582600 -2.9706e-05
19:54931791 C T 0.819048 1.4146e-06
19:54932733 T C 0.287860 -1.1914e-06
19:54934308 T C 0.358793 -6.0558e-07
19:54934870 T G 0.053823 -9.7089e-06
19:54936031 A C 1.341509 -6.7661e-06
19:54937386 T C 0.776400 -1.3541e-05
19:54938943 A G 0.039941 4.5712e-06
19:54941404 G A 0.071468 9.3501e-06
19:54945711 C T 0.074650 -1.2595e-06
19:54948086 A G 0.068071 1.1644e-05
19:54952392 C T 0.074252 -1.9323e-05
19:54961135 T C 0.053581 1.8016e-05
19:54962467 A G 1.275154 -1.3452e-06
19:54962579 T C 1.130954 -8.5312e-06
19:54965860 A G 1.208552 -5.9864e-07
19:54966579 G C 1.256619 -5.5070e-06
19:54969169 T C 0.029813 -8.1007e-06
19:54973280 G C 1.078499 -1.6871e-05
19:54973307 T C 0.081426 1.1932e-06
19:54973653 T C 0.026250 1.6815e-05
19:54974460 A C 0.023394 6.1698e-06
19:54982242 G C 0.783911 -2.0342e-05
19:54985114 C T 1.320780 -4.7260e-06
19:54985906 T C 0.040587 -4.2024e-06
19:54986242 C T 0.209065 4.0007e-06
19:54987128 T C 0.058164 -2.2487e-05
19:54988715 T G 1.038517 -3.7039e-06
19:54989560 T C 0.114934 5.6448e-06
19:54992155 A G 0.251719 -1.3128e-05
19:54992747 G A 1.616027 8.5023e-06
19:55000764 A G 0.208443 -1.5039e-05
19:55001283 T C 0.259240 9.8634e-07
19:55003092 G A 0.784206 1.2226e-05
19:55006103 T C 0.270177 1.6479e-05
19:55008518 C T 0.387910 7.5165e-06
19:55010819 G A 0.225242 1.8629e-05
19:55012392 C T 0.934927 -2.7903e-06
19:55012431 A G 0.270595 3.5424e-06
19:55013827 C T 1.804031 -1.7253e-05
19:55014124 A G 0.059459 2.2118e-06
19:55017508 C T 1.077472 2.2846e-06
19:55018989 A G 0.255928 -2.6521e-05
19:55019261 T C 0.088508 -1.3348e-06
19:55023125 A G 0.319927 -1.4165e-05
19:55028760 C T 1.638527 -3.1745e-05
19:55028894 G A 0.120323 3.9519e-05
19:55032293 G A 0.912451 -3.2878e-05
19:55032498 G T 0.564666 -1.9780e-05
19:55034109 T C 0.445003 1.0392e-05
19:55035973 C T 1.061642 -6.4314e-05
19:55040019 T C 0.133382 -8.7718e-06
19:55047372 T C 0.063502 1.0003e-05
19:55048056 A G 0.067011 -1.6328e-05
19:55050562 C T 1.049467 9.8887e-06
19:55051144 T C 0.032377 -9.5906e-06
19:55052275 T C 0.317054 -3.1859e-05
19:55054628 A G 0.058025 -6.3352e-06
19:55054854 A G 0.165422 -1.4052e-06
19:55055906 C T 0.068241 1.6431e-05
19:55057343 G A 1.847300 -2.9304e-05
19:55060541 T G 0.299983 -2.8037e-05
19:55061433 A G 0.032322 -8.7736e-06
19:55063691 T G 0.903268 -1.3973e-05
19:55067854 A G 0.179738 1.0650e-05
19:55074470 G A 0.242176 1.5135e-05
19:55078483 G A 0.069441 -1.7936e-05
19:55078530 T C 0.043416 -1.3041e-05
19:55078730 T C 0.098146 1.4680e-05
19:55080578 G A 0.242683 1.6604e-05
19:55081145 C T 0.241449 1.6600e-05
19:55081933 T C 0.137812 1.2553e-05
19:55081960 C T 0.141694 3.4741e-06
19:55087313 G T 0.177454 1.1312e-05
19:55097399 A G 0.121459 1.8837e-06
19:55097584 G T 0.023462 1.7816e-05
19:55098336 A G 0.020919 3.1302e-06
19:55100459 C T 0.189588 7.2439e-06
19:55103756 G C 0.059680 -3.6220e-06
19:55106663 G A 0.179871 1.0596e-05
19:55106778 A G 0.081025 1.7049e-06
19:55107854 T G 0.097385 1.5093e-05
19:55117029 G T 0.117916 -4.6854e-06
19:55117749 A G 0.098020 1.4971e-05
19:55119652 G A 0.882655 1.0931e-05
19:55123084 T C 0.546073 7.0846e-06
19:55123737 C T 0.121935 3.8461e-06
19:55128823 G A 0.842697 1.3234e-05
19:55143452 C T 0.554664 1.0596e-05
19:55144623 T C 0.096555 1.1768e-05
19:55145454 A G 0.220455 1.4249e-05
19:55148487 A G 0.302380 1.5853e-05
19:55153092 A C 0.083999 5.1834e-07
19:55154764 A G 0.190373 1.4330e-05
19:55165325 T C 0.227571 1.5008e-05
19:55170096 T C 0.125698 4.8953e-06
19:55170301 T C 0.050909 2.5669e-05
19:55172539 A G 0.234897 1.4272e-05
19:55172578 G A 1.459166 -1.7664e-05
19:55173403 A G 0.256785 -8.8398e-06
19:55173768 A G 0.091163 7.6467e-06
19:55173844 C T 0.375473 -8.0629e-06
19:55174213 T C 0.901895 -9.2366e-06
19:55174498 C T 0.494844 -8.7461e-06
19:55175740 T C 0.707659 -2.3904e-05
19:55176262 G A 1.371580 -1.4941e-05
19:55178778 A G 0.139253 -3.5358e-06
19:55178804 A G 0.072396 9.4259e-06
19:55183023 C T 0.042494 -1.1596e-05
19:55188900 T G 0.028212 1.5778e-05
19:55189808 T C 0.074905 2.0415e-05
19:55190320 T C 0.133378 -6.8755e-07
19:55192341 T G 0.138444 9.6055e-06
19:55192550 A G 0.441178 1.4633e-05
19:55194681 G A 1.370502 -1.1635e-05
19:55194821 A G 1.704749 -2.2552e-05
19:55195741 A G 0.058062 -1.3780e-05
19:55198658 C A 0.075102 1.4016e-06
19:55198771 A G 0.115206 -3.0482e-05
19:55199427 C T 0.602942 1.1403e-05
19:55202531 G C 0.025624 -2.3521e-05
19:55202747 C G 0.201779 3.1419e-06
19:55203594 T C 1.429544 -4.2031e-05
19:55206991 C T 1.477933 -4.1456e-05
19:55211155 C T 0.306378 2.4692e-05
19:55211267 T G 0.028290 -1.0243e-06
19:55212754 G T 0.188221 -3.7727e-05
19:55213281 A G 0.063396 -2.4585e-06
19:55215632 G A 1.487422 -1.5940e-05
19:55216687 A C 0.116318 -2.1173e-05
19:55217589 G A 0.212639 5.0433e-05
19:55218126 C T 0.490764 6.7571e-06
19:55220626 T C 0.107700 2.3893e-05
19:55224260 A G 1.112487 -1.8501e-05
19:55224785 A G 0.730496 1.2353e-05
19:55225108 A G 0.148654 -2.8049e-05
19:55227818 A G 0.049624 6.8890e-06
19:55228948 A G 0.065957 -4.3209e-06
19:55236747 A G 0.112085 -2.0965e-05
19:55237603 A G 0.068880 2.6477e-05
19:55237616 T C 0.705327 -4.8701e-07
19:55252385 G T 1.206033 -1.8998e-05
19:55315307 G C 0.862542 1.5543e-05
19:55316329 G A 0.660620 -2.8097e-06
19:55320692 G A 0.529417 2.5047e-06
19:55324635 C T 1.021055 -5.8065e-06
19:55328993 C G 0.573861 -1.8255e-06
19:55329021 G A 0.550018 -4.1014e-06
19:55329892 G A 0.333985 1.5481e-05
19:55331419 T C 0.638442 2.2201e-05
19:55332829 T G 0.639520 1.8395e-05
19:55357462 C T 0.064610 1.5993e-05
19:55362719 T G 1.240425 -6.1204e-06
19:55363504 A G 0.065868 1.4416e-05
19:55367311 A G 0.157497 2.4980e-06
19:55372167 G T 1.154614 2.3970e-06
19:55373710 A T 0.115655 4.8475e-06
19:55373812 T C 0.689147 -1.7447e-06
19:55378008 T C 0.593898 -3.5593e-05
19:55378621 T C 0.068455 1.1669e-05
19:55385962 G C 0.113262 -2.6937e-05
19:55391100 T G 0.035912 1.8839e-05
19:55391674 A G 0.507315 -2.9213e-05
19:55398101 G A 1.390881 9.8720e-07
19:55401170 G A 0.364532 7.0848e-06
19:55402691 G T 0.080691 -6.2521e-06
19:55404921 G C 0.241683 9.5882e-06
19:55407358 G A 0.416998 -1.1185e-06
19:55414173 T C 0.100757 -1.3016e-06
19:55417731 A G 0.165089 -2.1746e-05
19:55418054 C A 0.147610 -3.0025e-05
19:55423488 C T 0.285877 -2.1908e-05
19:55424307 A G 0.028205 -1.9648e-05
19:55426595 G C 0.233422 -4.4575e-05
19:55427480 C A 1.096844 1.5167e-05
19:55427510 A G 1.120843 -9.2853e-06
19:55432460 G A 0.163429 -1.6717e-05
19:55432529 T C 0.117974 9.2014e-06
19:55433696 T C 0.159577 -2.4065e-05
19:55434575 A G 0.943883 8.0026e-06
19:55435641 G A 1.084873 -5.4953e-06
19:55441769 A G 1.083030 -6.1452e-06
19:55443424 G A 1.157895 -3.9482e-06
19:55443467 A G 0.455981 -5.8296e-05
19:55447342 T C 0.157874 6.9452e-06
19:55447840 C A 0.459435 -4.1917e-06
19:55449755 A G 1.228159 -1.8710e-05
19:55450655 C T 0.024747 -2.9389e-05
19:55450727 T C 0.059164 8.7234e-06
19:55451232 T C 0.437418 5.8293e-06
19:55451256 T G 0.029527 -4.6095e-06
19:55451720 T C 0.027760 1.3650e-05
19:55451797 T C 0.689521 -6.1206e-06
19:55458801 A G 0.184974 -2.1764e-05
19:55458816 A G 0.094168 -1.7490e-05
19:55460302 A C 0.046112 1.3106e-06
19:55461029 A G 0.127742 2.1889e-05
19:55467607 C T 0.064093 2.6570e-05
19:55469212 A C 0.314470 5.4739e-06
19:55477483 G A 0.437442 -9.6917e-06
19:55480476 G T 0.427494 6.3465e-06
19:55481669 C T 0.995114 7.2039e-07
19:55484163 T C 0.032472 -8.2085e-06
19:55486167 C G 1.448780 -1.5684e-05
19:55491109 A C 0.069411 4.2514e-07
19:55493728 T C 0.219414 2.6277e-05
19:55496766 T C 0.144860 -8.6833e-06
19:55497855 G A 0.078519 -1.4255e-05
19:55498744 A G 0.490972 5.1525e-06
19:55500215 G A 0.601425 -5.8555e-05
19:55501424 A G 0.027729 1.4334e-06
19:55507000 T G 0.033461 1.0251e-05
19:55507126 T C 0.414568 -1.0707e-05
19:55507471 C A 0.441375 -1.7311e-05
19:55508003 G A 0.034617 -6.1973e-06
19:55509865 A G 0.672220 -2.2660e-05
19:55512232 A C 0.805231 -2.1524e-05
19:55524012 A G 0.033199 -8.6773e-06
19:55524375 T C 0.454063 -1.8179e-05
19:55525337 A G 0.042998 -9.8080e-07
19:55525818 T C 0.058946 -6.6303e-07
19:55526826 C G 0.175189 -3.0955e-06
19:55527081 T C 1.636413 -2.6562e-05
19:55528959 T C 0.093906 8.4990e-06
19:55530035 T C 1.644450 -3.2615e-05
19:55535112 C T 1.624823 -4.1688e-05
19:55536595 A G 1.668055 -4.5452e-05
19:55536684 T G 0.031894 2.0866e-05
19:55538877 T C 0.149143 3.8339e-05
19:55541055 G A 1.201256 -1.4177e-05
19:55544095 G A 0.280326 -2.5892e-05
19:55549383 C A 0.053799 -6.8448e-06
19:55549758 A G 1.019903 2.3652e-07
19:55550312 G A 1.661214 -1.9781e-05
19:55553019 A C 1.377649 4.2409e-06
19:55559034 A C 0.209908 8.3837e-06
19:55560202 G A 0.032404 -7.3736e-06
19:55564670 A G 0.081042 -3.7175e-06
19:55564724 C T 0.038421 2.1590e-06
19:55565352 A G 0.204907 -3.1930e-06
19:55568085 T G 0.146587 -2.6946e-06
19:55569915 A C 1.345626 -2.5068e-05
19:55574468 A G 0.302846 -1.5874e-05
19:55574496 A G 0.040839 -1.0241e-05
19:55574823 T C 0.267389 -1.4737e-05
19:55574907 A G 1.703301 -3.2873e-05
19:55578437 C T 1.454784 -9.8433e-06
19:55578740 T C 0.074177 9.0855e-06
19:55581511 C T 0.791332 2.9402e-06
19:55583173 G A 0.330306 -8.3722e-06
19:55583452 A G 0.276807 7.6839e-06
19:55585834 T C 0.198913 -5.6001e-08
19:55587822 A G 0.306344 -4.3891e-06
19:55590599 A G 1.407782 -7.0470e-06
19:55593837 C G 0.034943 9.9809e-06
19:55594996 G C 0.402818 9.1409e-06
19:55598724 G A 0.962072 1.0522e-05
19:55599578 A C 0.190659 -4.1952e-06
19:55599594 C T 0.959070 1.1328e-05
19:55600446 T C 0.086627 1.6354e-05
19:55613104 A G 0.088650 1.4968e-06
19:55618114 C T 0.029874 4.6031e-07
19:55624429 A G 0.239742 -1.8421e-05
19:55625764 T C 0.025641 -5.7960e-06
19:55625845 T C 0.180843 1.2546e-05
19:55626826 A G 1.794807 1.5999e-05
19:55632393 A G 0.530199 -1.4359e-05
19:55633043 T C 0.272577 -3.7494e-06
19:55634095 T C 0.158544 8.2288e-06
19:55640310 T G 0.479950 -7.7299e-06
19:55655137 C T 0.201079 -2.0199e-05
19:55661080 C T 0.283562 -3.8640e-05
19:55661477 A G 0.090143 -4.9926e-06
19:55665410 T C 0.132372 -4.2125e-05
19:55668805 C T 0.395090 -2.2855e-05
19:55671374 T C 0.340727 -3.8284e-05
19:55673654 C T 0.054139 1.6054e-05
19:55673746 A C 0.290732 -4.1212e-05
19:55674124 C T 0.136612 -3.4808e-05
19:55678688 G C 0.208379 -3.6738e-06
19:55681925 G A 0.156722 -1.2908e-05
19:55682966 G A 0.355785 -6.7573e-05
19:55684200 A G 0.230726 5.8441e-05
19:55690030 T C 0.030156 -3.5892e-05
19:55690424 A G 0.052078 1.6503e-05
19:55693244 C T 0.383371 -2.7126e-05
19:55693469 T C 0.023615 -2.7883e-06
19:55697279 T C 0.206206 3.6919e-05
19:55697766 A T 0.206753 3.7359e-05
19:55698955 T C 0.048305 -1.8945e-05
19:55699087 T C 0.193307 7.0146e-06
19:55702910 A C 0.264924 -6.0348e-05
19:55709928 T C 0.817409 -1.2519e-05
19:55710074 A G 0.242380 1.3394e-05
19:55710348 T C 0.058868 1.1645e-05
19:55713385 G A 0.145659 1.4717e-05
19:55713411 A G 0.249516 2.9840e-06
19:55713535 A G 0.916133 2.1580e-05
19:55715309 T C 0.358243 3.5951e-06
19:55715342 T C 0.058433 9.3136e-06
19:55715359 G A 0.093730 -6.4205e-06
19:55715464 C T 0.259134 1.5090e-05
19:55718806 C T 0.101627 -7.0607e-06
19:55725410 G T 0.479463 2.6149e-06
19:55725499 A C 0.046816 8.3412e-06
19:55726220 T C 0.558662 -2.8165e-06
19:55729243 A G 0.161682 2.0128e-05
19:55729298 T C 0.463498 3.1709e-06
19:55733127 A G 0.039231 -6.6451e-06
19:55734499 T C 0.210571 -6.9395e-06
19:55738181 A G 0.348285 1.4918e-05
19:55738425 A G 1.135956 2.5836e-06
19:55738634 C T 1.820608 6.2476e-06
19:55739048 A G 0.108101 2.7534e-05
19:55739515 C T 1.189982 5.6235e-07
19:55742632 A G 0.065219 -1.4051e-05
19:55745682 G A 0.792740 7.4163e-06
19:55751123 A G 1.823886 3.8047e-06
19:55760320 A G 0.048611 -4.8682e-07
19:55762781 A G 0.039883 -2.4399e-06
19:55767213 A G 0.369513 3.3957e-06
19:55768856 T C 0.124529 3.8641e-06
19:55774505 C T 1.059796 -1.6077e-05
19:55774949 C T 0.129985 -1.0765e-05
19:55781939 A C 0.126215 2.6602e-08
19:55783552 C A 0.656836 -2.1575e-04
19:55788306 A G 0.126909 -1.2983e-05
19:55798565 T C 0.283263 -4.1628e-05
19:55800329 C T 0.990922 2.3294e-05
19:55807361 A G 0.257771 -3.2234e-05
19:55807587 G C 0.070947 -3.0679e-05
19:55808825 T C 0.063709 8.2657e-06
19:55812671 C A 0.131169 -1.1150e-05
19:55815159 A C 0.064865 7.0970e-06
19:55817676 A G 0.177280 -3.5951e-05
19:55819845 T C 0.743834 -3.4135e-06
19:55824332 G T 1.015809 -1.4285e-05
19:55831576 C A 0.785719 -5.6943e-06
19:55833664 G A 0.718712 -1.0674e-05
19:55834185 A G 1.084652 -1.9895e-05
19:55839272 C T 0.954623 -1.3369e-05
19:55842765 T C 0.912002 1.2375e-07
19:55845386 G A 0.757814 3.6258e-06
19:55850269 A G 0.577501 4.1402e-05
19:55850651 T C 0.142898 -7.2404e-06
19:55850763 T G 0.107380 -2.8354e-05
19:55852347 T C 0.046091 3.5967e-05
19:55854313 A G 0.915348 5.6095e-06
19:55857226 T C 0.052027 7.4828e-06
19:55857436 A G 0.025873 -1.8400e-05
19:55859226 A G 0.038449 -4.3702e-06
19:55859439 A C 0.815692 -1.3265e-06
19:55865527 T C 1.102790 3.1856e-05
19:55868460 G A 0.235159 -5.8134e-06
19:55869892 T C 0.254031 3.2752e-06
19:55870260 A G 0.067619 2.4732e-05
19:55870351 C T 1.741474 -7.0460e-06
19:55872591 T C 0.146101 -4.1424e-05
19:55874986 T C 0.293116 2.7058e-06
19:55876240 T C 0.653837 -7.6563e-06
19:55879672 T C 0.043018 1.4040e-05
19:55883509 T C 0.994604 9.7481e-06
19:55888095 T C 0.896445 1.3232e-05
19:55889451 A G 0.128207 -4.2373e-05
19:55890834 A G 1.883162 -4.0313e-05
19:55896766 G A 0.129856 1.3264e-05
19:55896795 T C 0.139787 2.1565e-05
19:55897327 G A 0.723040 -2.2572e-05
19:55899102 T C 0.068962 -8.1609e-06
19:55899872 G A 0.326750 1.6201e-05
19:55901373 T C 0.072817 -1.9982e-05
19:55902941 A G 0.110861 -1.7731e-05
19:55909782 G T 0.076544 6.6495e-05
19:55911526 C T 0.108811 -1.5398e-05
19:55912332 T C 1.037483 -1.2234e-05
19:55912946 G T 0.167353 -2.1418e-05
19:55913678 A C 1.323809 -3.1020e-06
19:55921631 A G 0.893059 -1.4811e-05
19:55922885 C T 0.096579 5.4890e-05
19:55931463 T G 0.247024 1.2241e-05
19:55931885 T G 1.251478 3.4445e-05
19:55935083 G A 0.047183 -1.7639e-05
19:55935184 T C 1.166748 2.0459e-05
19:55937417 G T 0.083537 -1.2536e-05
19:55940893 T C 0.085247 -1.9519e-05
19:55952724 T C 0.080413 -2.0700e-05
19:55955282 C G 0.987502 -2.2000e-05
19:55957875 G A 0.363118 -2.5279e-05
19:55958470 T C 0.455328 1.2889e-05
19:55958845 C T 0.080715 8.3565e-06
19:55965980 A G 0.099921 1.1143e-05
19:55966971 T C 0.409294 2.0373e-05
19:55969513 A G 0.830526 8.3037e-07
19:55969746 A G 0.473973 1.4832e-05
19:55971391 G A 0.819041 2.6427e-05
19:55972983 A C 0.069703 5.1319e-05
19:55973305 T C 0.149453 5.6036e-05
19:55976231 A C 0.165085 4.9266e-05
19:55976645 A G 0.248932 -1.8656e-05
19:55977909 A G 0.263503 -2.4140e-05
19:55979224 T C 1.070410 3.9851e-05
19:55980728 T C 1.353568 -9.2522e-07
19:55981714 A G 0.148168 -2.7370e-05
19:55986637 C T 0.490132 1.6282e-05
19:55989204 C T 1.633696 -1.1457e-05
19:55989392 T C 0.048206 1.4217e-05
19:55989580 A G 0.091214 8.2716e-06
19:55990603 A G 0.051256 7.4188e-07
19:55992992 T C 0.176726 -3.8547e-07
19:55993436 T G 0.048298 -2.3698e-06
19:55995710 G A 0.050226 -5.7846e-06
19:55996064 C T 1.056376 -7.6384e-06
19:55996228 A G 0.021337 1.1038e-05
19:55996939 A G 1.356563 -1.5779e-06
19:56000157 A G 0.067333 1.0537e-05
19:56003671 T C 0.063077 4.6781e-07
19:56003736 A G 0.053275 -8.6345e-06
19:56004012 C T 1.568838 -2.9537e-05
19:56004856 C T 0.844421 -1.5201e-05
19:56009465 A G 0.127670 5.2271e-06
19:56010500 G A 0.960477 -2.3876e-05
19:56011279 T C 0.021140 -2.4541e-05
19:56011460 T C 1.186307 -1.4741e-05
19:56011573 T C 0.052313 -1.2174e-06
19:56012597 G A 1.283807 -3.5168e-06
19:56018195 A G 0.236679 2.5495e-05
19:56020611 A G 1.378125 2.6481e-05
19:56025414 A G 0.356611 3.1334e-05
19:56026466 T C 0.052330 -2.2873e-05
19:56028468 G A 0.052333 -5.4864e-05
19:56028918 T C 0.025740 8.7509e-06
19:56030803 A G 0.033475 -3.0266e-06
19:56031838 C G 0.069482 5.0227e-06
19:56031901 T C 0.026672 -1.1522e-05
19:56032711 G A 1.616803 1.5892e-06
19:56038100 G A 0.035001 -1.0924e-05
19:56039282 G A 0.051382 -8.1485e-06
19:56040126 T C 1.668242 1.4867e-05
19:56042540 A G 0.073671 5.1105e-06
19:56042734 C T 0.110736 -5.3523e-06
19:56045415 T C 0.056597 1.3926e-05
19:56045496 T C 0.036939 -1.0976e-05
19:56047448 G A 1.792431 2.6649e-05
19:56048346 T C 0.204778 1.1433e-05
19:56050844 G A 1.800005 3.8458e-05
19:56051946 G A 0.090296 4.1138e-06
19:56052282 T C 0.036225 2.0856e-06
19:56056257 C G 0.053401 -7.6514e-06
19:56056869 C G 0.046574 -4.0064e-06
19:56059310 A G 0.162124 1.2178e-05
19:56059834 T C 0.352048 9.8166e-06
19:56060899 G T 0.324958 -3.2644e-06
19:56061808 C T 1.032349 4.0342e-05
19:56063184 T C 0.060309 -7.5198e-06
19:56064922 C T 0.619036 -1.0937e-05
19:56066163 A G 0.780871 7.7977e-06
19:56067766 A C 0.569572 7.8143e-06
19:56072587 G A 0.178168 -1.6164e-05
19:56073901 T C 1.058565 -2.4732e-05
19:56078364 A G 0.033383 4.8824e-06
19:56078395 T G 0.201841 -1.7124e-05
19:56080145 A G 0.174615 -2.4587e-05
19:56080159 T C 0.136187 -3.8329e-06
19:56080419 A G 0.828574 -5.9990e-05
19:56087656 C T 0.068455 -1.2645e-05
19:56091782 A G 0.162760 -2.1766e-05
19:56095469 T C 0.407979 6.7200e-06
19:56099884 A G 1.672641 -3.8510e-05
19:56106221 C G 0.708081 3.0080e-06
19:56108614 A G 0.331547 5.9042e-05
19:56108704 A G 0.043610 1.8628e-05
19:56109931 G A 0.121989 -1.1530e-05
19:56111420 T G 1.884131 -3.6191e-05
19:56122538 A G 0.292419 -6.9303e-06
19:56123746 C T 1.797643 1.6665e-06
19:56129074 C T 0.059711 5.9320e-06
19:56131709 A G 0.134514 -8.6676e-06
19:56131965 T C 0.289889 2.6672e-05
19:56132661 A G 0.456011 2.2503e-05
19:56133203 G C 0.100591 8.4386e-06
19:56141323 C G 0.114673 -1.6170e-05
19:56148389 A G 1.544407 -2.1864e-06
19:56149601 C G 0.066222 2.0458e-06
19:56154718 A G 0.578993 -5.8266e-06
19:56160399 C T 1.948231 1.2613e-05
19:56161898 T C 0.291664 -2.9231e-05
19:56161977 C T 0.214957 -1.9159e-05
19:56169438 A G 0.214165 -1.8006e-05
19:56169578 T G 0.116845 -2.3541e-06
19:56169604 T C 0.320610 -5.0018e-05
19:56172058 A G 0.071410 -7.8677e-06
19:56173551 T C 1.888425 2.8758e-05
19:56181408 C T 0.231113 2.3427e-05
19:56185250 A G 1.601847 -3.9411e-06
19:56188985 G C 0.053965 -2.1263e-05
19:56190956 A C 0.061251 8.7601e-06
19:56191270 T C 0.400496 3.5800e-06
19:56195240 C T 0.127157 -1.0662e-05
19:56196150 T C 0.066552 -2.2590e-06
19:56202647 G C 0.058066 6.2265e-06
19:56203985 G A 0.240983 1.3704e-05
19:56206137 C G 0.053880 -2.3669e-05
19:56209583 A T 1.162175 -5.7665e-06
19:56214609 G T 0.141919 -3.0314e-05
19:56214705 C T 0.207688 1.7245e-06
19:56220533 G T 0.056536 6.8688e-06
19:56221134 G A 0.076595 -7.3559e-07
19:56221584 G T 0.709757 -2.0727e-05
19:56222066 G A 0.312787 1.6468e-05
19:56222998 T C 0.289131 -2.1117e-05
19:56223314 A G 0.027797 -2.9003e-05
19:56223555 A G 0.109335 -2.3839e-05
19:56230992 A G 0.035045 2.1000e-06
19:56231491 C T 0.769621 -2.3751e-05
19:56236863 A G 0.145944 2.2644e-05
19:56237665 C A 0.094365 -1.3989e-05
19:56241427 A G 0.090088 -3.3321e-06
19:56249445 G A 1.296128 6.4741e-06
19:56250653 A G 0.073052 -2.6673e-06
19:56251554 C A 0.549173 -1.7437e-05
19:56255801 A G 0.031901 1.4324e-05
19:56256872 T G 1.399636 2.1297e-05
19:56257259 T C 0.648176 -1.6770e-05
19:56258762 C T 0.091561 -7.9999e-06
19:56261669 T C 0.753645 -7.5802e-06
19:56265664 G A 0.102008 3.2373e-05
19:56267547 T C 0.660225 -3.4588e-06
19:56269096 T C 0.587275 -6.9990e-06
19:56273293 A G 0.743269 -2.4236e-05
19:56288091 T C 1.328739 1.3359e-05
19:56288941 T C 0.354557 -5.1756e-06
19:56292915 C G 0.057294 -2.9947e-06
19:56294481 T C 0.026148 -8.9083e-07
19:56294561 C T 0.896234 2.0471e-04
19:56296608 T C 0.498621 1.5225e-05
19:56297164 G T 0.024275 5.3491e-07
19:56301501 A G 0.335127 -1.1000e-06
19:56303592 T C 0.103321 -2.3688e-05
19:56306196 C T 1.110817 -2.3384e-05
19:56308477 G A 1.963459 -1.1127e-05
19:56311023 C G 0.039645 -5.6149e-06
19:56313528 A G 0.933914 -2.2712e-05
19:56313790 C T 0.202041 -1.6490e-05
19:56314337 C G 0.179092 2.0025e-06
19:56316519 T C 0.213278 7.8631e-06
19:56320200 T C 0.075357 1.8587e-05
19:56320663 A G 0.725485 -4.3004e-05
19:56321414 A C 1.867407 -1.0262e-05
19:56323867 C T 0.091642 -1.1393e-07
19:56326167 T C 0.288584 2.3744e-05
19:56330001 C T 0.218609 3.2922e-06
19:56331935 G A 0.295859 1.2933e-05
19:56332178 A G 0.040621 5.6136e-06
19:56332935 A C 0.059514 -3.3572e-06
19:56340752 C T 0.142221 1.5526e-05
19:56342061 A C 0.207801 1.1824e-05
19:56342135 G A 0.111830 1.7038e-05
19:56343632 T C 0.679716 5.3940e-05
19:56343909 C A 0.173711 1.1496e-05
19:56344308 G A 0.198709 7.1102e-06
19:56345892 C A 0.153148 2.7126e-05
19:56348118 T C 0.318788 1.4273e-05
19:56350289 G A 0.253440 2.4176e-05
19:56350674 C A 0.059517 -2.1006e-05
19:56352167 G C 0.434304 2.9109e-05
19:56358208 C G 0.439883 2.5124e-05
19:56360663 T C 0.057464 1.3899e-05
19:56363259 C T 0.061159 1.1606e-05
19:56364210 A C 0.060422 2.8778e-06
19:56364290 C T 0.354836 1.9776e-05
19:56368427 T C 0.909772 4.8172e-06
19:56368863 A G 0.519568 -1.7833e-05
19:56368948 T C 0.775887 1.1706e-05
19:56369189 A G 0.756814 1.1080e-05
19:56369314 A G 0.513703 -5.6172e-07
19:56369908 C G 0.130427 -3.8155e-06
19:56370685 A G 0.294663 2.8920e-06
19:56370758 G A 0.647670 1.1260e-05
19:56372613 C A 0.854005 -2.6262e-05
19:56372705 T C 0.880486 -2.0561e-05
19:56373462 A G 0.095110 -2.1824e-05
19:56375103 C T 0.343549 -1.7195e-05
19:56377203 A G 0.330269 -4.9948e-06
19:56378576 A G 0.187806 2.6889e-05
19:56379267 T C 0.036028 -1.9545e-05
19:56387677 T G 1.777091 -4.9108e-06
19:56388262 T C 0.283280 -5.6387e-07
19:56390237 T A 0.543550 1.2329e-06
19:56390707 A G 1.336344 -7.6613e-06
19:56392038 T G 0.080555 6.1089e-06
19:56393051 C T 1.715251 1.5810e-06
19:56393381 G C 0.069894 1.7237e-05
19:56397196 T C 0.837267 3.5093e-06
19:56401699 C T 0.338262 -2.4311e-07
19:56401993 C T 0.025465 1.5874e-05
19:56402522 A G 0.327134 4.4888e-06
19:56403361 A G 0.030058 -2.2698e-06
19:56408295 C T 0.448688 4.2158e-06
19:56410010 C T 1.711301 6.9898e-06
19:56410828 G A 0.110562 1.3662e-05
19:56411757 A G 1.280067 1.9663e-05
19:56413583 G A 1.753489 9.1093e-06
19:56413659 T C 0.352885 -1.7255e-05
19:56413791 G T 0.059534 3.8360e-05
19:56414856 C T 1.177926 -1.4345e-05
19:56419263 C T 0.212098 -1.1520e-05
19:56420877 A G 0.140892 2.6362e-06
19:56421775 T C 1.389252 -2.8142e-06
19:56422976 G A 0.953592 -2.1658e-05
19:56424443 C T 1.220761 -2.4459e-06
19:56425689 A G 0.167730 1.4060e-05
19:56426045 C T 0.136231 4.4140e-06
19:56438000 A G 0.204622 -1.2547e-05
19:56441411 C T 0.297688 1.4827e-05
19:56446421 G A 0.044035 -2.9410e-05
19:56446611 C A 0.978211 1.6632e-05
19:56450522 A C 1.140494 4.0859e-05
19:56451049 G A 0.117103 -1.3259e-05
19:56451081 G A 0.172619 8.6077e-06
19:56455447 G A 0.269008 7.7269e-06
19:56459458 T C 0.120554 -1.0985e-05
19:56459614 C G 1.153961 -2.5504e-05
19:56459703 G A 0.400282 -2.2336e-06
19:56466227 G A 0.120551 -1.1003e-05
19:56467375 T C 0.164966 7.5480e-06
19:56468170 T C 0.084601 -6.4210e-06
19:56469305 G A 0.044048 2.5787e-06
19:56469996 A G 1.154434 1.3388e-05
19:56471877 G A 0.122659 -2.9192e-05
19:56474236 A G 0.309935 5.5188e-05
19:56475256 A G 1.028678 -1.4171e-05
19:56477499 A G 0.096055 -1.1783e-05
19:56477710 C T 1.030173 -1.1480e-05
19:56478537 G A 0.869481 -3.0578e-06
19:56481508 A G 1.363774 1.4527e-05
19:56483079 A G 0.154617 -1.1314e-05
19:56485077 G A 0.146811 8.7599e-08
19:56487603 G A 1.122740 -9.2427e-06
19:56496302 T G 0.049981 -1.0486e-05
19:56496883 C T 0.057481 -1.2573e-05
19:56498143 G C 0.117760 -2.7129e-05
19:56499279 C G 1.454985 -2.4799e-06
19:56501185 T C 0.658685 3.8575e-07
19:56505712 A G 0.516011 -1.7431e-06
19:56513085 G A 0.202286 2.8712e-05
19:56515331 T C 0.096677 1.3296e-05
19:56517358 T C 0.024788 -1.0922e-05
19:56520773 A G 0.758997 -6.4829e-08
19:56522968 G A 1.899484 1.3825e-06
19:56524995 T C 0.755084 -2.2070e-06
19:56527345 T C 0.148222 -2.3335e-05
19:56527854 G T 0.027382 -1.3571e-05
19:56528005 C T 0.840654 1.6927e-05
19:56532767 T C 0.117012 9.5991e-06
19:56534524 A G 1.655850 6.2661e-06
19:56535363 A G 0.108907 1.2871e-05
19:56537445 C T 0.153359 1.1642e-05
19:56537528 G A 0.376833 -9.0806e-06
19:56538832 T C 0.106421 -1.7538e-05
19:56539240 T C 0.959399 -2.2294e-05
19:56543317 C T 0.831576 -9.6420e-06
19:56543982 T G 0.071284 -1.9652e-05
19:56545821 G A 0.333890 2.0400e-06
19:56546097 A G 0.287628 1.2012e-05
19:56549510 C T 0.335223 4.3576e-06
19:56549532 G A 0.453652 1.0932e-05
19:56549783 A G 0.031142 6.1015e-07
19:56552190 G A 0.071287 3.2932e-05
19:56552230 G A 1.173874 7.6172e-06
19:56552456 T G 0.296295 1.0865e-05
19:56552902 T C 0.189136 -2.8870e-06
19:56557101 T C 0.335056 -1.1238e-05
19:56559558 T C 0.747954 1.0624e-05
19:56562106 A G 0.183624 -7.8684e-06
19:56564818 A G 0.112816 9.6666e-07
19:56565127 A G 0.413483 -8.7198e-06
19:56565164 A G 1.953759 2.7115e-06
19:56565625 A G 1.078145 1.0501e-05
19:56566080 G A 0.141810 1.1680e-06
19:56568850 A C 0.269694 1.7110e-05
19:56571844 T C 0.505877 -1.5433e-05
19:56572832 A G 0.527935 1.2599e-05
19:56572875 A G 0.290005 3.5438e-05
19:56577290 A G 0.419895 -5.0824e-06
19:56577374 C T 0.729306 -2.2957e-05
19:56577994 G A 0.239307 9.0232e-06
19:56578370 A G 0.306691 7.5992e-06
19:56582814 A G 0.658828 -3.3570e-05
19:56585505 T C 0.321661 3.3824e-06
19:56587706 G A 0.530920 1.6280e-05
19:56588651 A G 0.085846 -3.5300e-06
19:56589690 A G 1.784023 -1.1955e-05
19:56595717 C T 1.191529 -2.7259e-05
19:56596459 C T 1.470073 -1.8225e-06
19:56596519 C T 0.283827 2.8793e-05
19:56598660 C A 1.970537 2.1508e-06
19:56600527 A G 0.171229 8.7351e-06
19:56603034 A G 1.796347 -1.8324e-05
19:56605032 C G 0.282865 2.7112e-05
19:56608900 A G 0.398337 -1.8026e-06
19:56613471 A G 0.060377 -2.8350e-05
19:56616052 T C 0.042093 9.5682e-06
19:56618272 T C 0.283045 2.3832e-05
19:56619927 A G 0.020487 -4.0841e-06
19:56620550 A G 0.161294 4.2618e-06
19:56621795 C G 0.130319 1.2037e-05
19:56626448 C A 1.809437 -1.4346e-05
19:56636759 T G 0.178073 1.4752e-05
19:56648917 C G 0.149222 4.0602e-06
19:56649219 A G 0.121442 3.8436e-06
19:56652592 A G 1.934081 4.0252e-06
19:56654696 G A 0.239806 -4.0730e-06
19:56656013 A G 0.052762 -9.9229e-06
19:56659742 G A 0.351344 -1.7124e-05
19:56665569 T G 0.075932 -5.7214e-06
19:56666151 G T 0.930538 5.7493e-06
19:56666739 G A 0.071325 -8.2567e-06
19:56673838 G A 0.088548 2.9141e-05
19:56674598 G A 0.198026 -1.9506e-05
19:56676520 G T 0.350342 -1.9127e-05
19:56678091 G A 0.221539 1.8111e-05
19:56678113 G A 0.274855 -2.0075e-05
19:56682030 A G 0.081779 -1.5118e-05
19:56685475 G C 0.477974 -2.2671e-05
19:56685777 T C 0.360405 1.5973e-05
19:56687106 C T 0.899749 -1.0310e-05
19:56688372 A C 0.089225 2.2623e-06
19:56688669 G A 0.594439 1.0788e-05
19:56691912 C G 1.601650 4.0187e-06
19:56693620 G C 0.719787 -1.1998e-06
19:56693881 C T 0.355302 9.1448e-06
19:56693894 A C 0.075381 2.0893e-05
19:56694505 T C 0.788783 2.3487e-06
19:56699244 T C 0.420266 -1.2580e-05
19:56702323 T C 0.712283 -1.5107e-05
19:56702440 T C 0.063040 -1.1888e-06
19:56702911 T C 0.079352 -2.7097e-06
19:56703248 A G 0.651896 1.8022e-08
19:56703836 T G 0.658066 -2.2512e-06
19:56704399 A G 0.049556 1.3318e-05
19:56704679 A C 0.031758 -1.2337e-05
19:56711247 C G 0.665576 3.6123e-06
19:56711286 T C 0.040760 -1.3431e-05
19:56716921 G T 0.101186 -7.1152e-06
19:56716982 A C 0.408798 5.6274e-06
19:56717325 G T 0.048328 1.6028e-05
19:56718585 G A 0.786393 -2.0215e-07
19:56719405 C A 1.048216 1.5029e-05
19:56723329 A G 0.136289 -3.3280e-05
19:56723481 G A 0.207569 -1.1387e-06
19:56723652 C A 1.340921 3.7976e-05
19:56728449 C T 0.723224 3.4344e-05
19:56729657 C T 1.375259 3.1910e-05
19:56733374 A G 0.024720 -2.9269e-05
19:56733425 A C 0.575260 3.1776e-05
19:56734713 T C 0.053588 -1.5284e-05
19:56735015 C T 0.094457 -5.3210e-07
19:56738298 T C 1.473843 2.2581e-05
19:56743681 A C 1.569786 -1.5285e-05
19:56744689 G A 0.115288 -2.6940e-05
19:56745435 T C 0.413075 1.4991e-05
19:56750672 C T 1.370921 -1.9669e-07
19:56752041 T C 1.328280 -1.9290e-05
19:56754111 G T 1.276545 -8.1551e-06
19:56755134 A G 0.172589 -1.8621e-05
19:56755451 T C 0.073531 -9.8898e-06
19:56755536 T C 0.122955 1.4410e-05
19:56757649 G A 0.255894 -3.3900e-06
19:56758938 A G 1.420925 3.4508e-05
19:56758980 C T 0.128503 -3.6618e-06
19:56759027 A G 0.088086 -8.5868e-06
19:56761123 A G 0.603655 8.8236e-06
19:56761522 G A 0.031965 -2.9398e-07
19:56761582 A C 1.605440 -2.3744e-05
19:56762676 C T 1.277409 9.1065e-06
19:56764791 A G 0.031863 2.7550e-06
19:56765070 T C 0.779219 1.0515e-05
19:56768215 T C 1.194745 4.6009e-06
19:56776670 T C 0.287146 -1.9044e-05
19:56777592 C T 0.121197 3.7936e-07
19:56779041 C T 1.006874 4.6368e-05
19:56783405 A C 1.844642 -9.4214e-06
19:56783477 T G 0.136924 1.0758e-05
19:56784855 A G 0.194497 5.6442e-06
19:56785221 C T 0.029092 -1.6358e-05
19:56795496 A G 1.785621 9.3134e-06
19:56799304 C A 0.375493 -9.3668e-05
19:56803373 A G 1.068972 5.7147e-05
19:56804764 A C 0.112779 -4.7610e-05
19:56805320 G T 0.078488 -1.2084e-05
19:56805360 T C 0.059874 -2.0915e-05
19:56811437 C A 0.049661 9.0269e-06
19:56812752 G A 0.042498 8.8076e-06
19:56813193 C T 0.070128 3.1254e-06
19:56815923 A G 0.141633 -9.9725e-06
19:56817112 C G 1.017587 -2.0448e-05
19:56820749 C T 0.202850 -1.4745e-05
19:56822698 C T 0.077271 4.7699e-06
19:56824941 A G 0.068894 -9.8265e-06
19:56826532 T C 0.094294 3.6117e-05
19:56829817 G A 0.754485 -1.1297e-05
19:56833791 A G 0.041185 -1.0962e-05
19:56837117 C T 0.247874 1.7519e-06
19:56838477 C G 0.031734 -1.7007e-06
19:56841509 T G 0.156351 1.0853e-05
19:56845170 C G 1.075245 -1.7593e-05
19:56863358 A G 1.648285 -9.2754e-06
19:56863668 T C 0.135660 -3.9808e-06
19:56866383 A G 0.045728 -1.5495e-07
19:56873089 T G 0.084996 -1.1135e-05
19:56879067 A G 0.226768 -9.3263e-06
19:56880621 T C 0.106890 -8.0300e-06
19:56880744 C G 0.083836 -4.1344e-06
19:56882697 G A 0.594527 -3.2740e-05
19:56883937 C T 0.099764 4.3255e-06
19:56888450 G A 0.148212 -6.1017e-06
19:56888650 T C 0.148967 1.5220e-05
19:56889278 T C 0.043025 -1.2177e-05
19:56892129 T G 0.026270 -1.2246e-05
19:56892530 A G 0.080209 -3.6096e-06
19:56895496 T C 0.244145 -8.9429e-07
19:56898324 T G 0.450850 2.1750e-08
19:56900486 T C 0.938433 1.6529e-05
19:56906405 T G 0.045493 2.4720e-05
19:56913567 C T 0.027736 -2.1242e-05
19:56914994 C T 0.052126 1.2558e-05
19:56915855 A C 0.975154 1.0676e-05
19:56927956 T C 1.596356 2.7555e-05
19:56941678 G A 0.067653 2.8062e-06
19:56947939 G A 0.076897 -2.0504e-05
19:56949121 C T 0.034076 1.2452e-05
19:56952615 G A 0.024037 1.0871e-05
19:56953585 C T 1.038697 -1.1714e-05
19:56953863 C T 1.910146 3.9226e-05
19:56953963 A G 0.937338 7.7202e-06
19:56961411 A G 0.931606 1.0927e-05
19:56972628 C T 1.701043 6.2374e-05
19:56978267 T C 0.046000 -1.1646e-05
19:56993038 G A 1.245375 -8.9603e-06
19:56995700 C T 0.541830 -3.8930e-06
19:56997973 C T 1.593952 -1.2572e-05
19:56999597 A G 1.390157 -6.6836e-06
19:57002837 T C 0.060360 -1.0537e-05
19:57003143 C T 0.144982 6.0419e-06
19:57007329 A G 0.043113 -2.6063e-05
19:57008320 C T 0.399931 -6.3396e-05
19:57008548 G A 0.911336 -3.2876e-05
19:57010829 T C 0.917027 -1.2149e-05
19:57024450 C A 0.081820 -8.9329e-06
19:57037103 G C 0.385608 5.9875e-05
19:57039314 G A 0.497238 -6.1527e-06
19:57050430 T C 0.026852 -2.9076e-06
19:57050515 G C 0.515960 -2.1707e-07
19:57051287 G A 1.457504 -1.4978e-05
19:57055305 T G 0.054662 8.0036e-07
19:57057256 A G 0.517303 7.3219e-07
19:57058998 G C 0.384663 -1.2946e-04
19:57062647 G A 0.560284 -1.0637e-04
19:57075629 A T 0.647921 5.0092e-05
19:57079948 A G 1.473765 -1.9559e-05
19:57084609 G A 0.056481 -7.0591e-06
19:57085769 C G 0.712511 3.3706e-05
19:57089050 T C 1.473837 -1.4150e-05
19:57089375 G A 0.547450 4.1517e-05
19:57098508 T G 0.761955 -9.9428e-05
19:57104563 C T 0.160441 -2.7342e-06
19:57105726 A G 0.541993 -3.0276e-05
19:57108372 A G 0.088790 -3.4325e-05
19:57108663 G A 0.163419 1.0732e-05
19:57113171 G C 0.026604 3.3144e-06
19:57115856 T C 0.026172 1.5272e-06
19:57119676 C T 1.387162 -5.4291e-05
19:57121667 A G 1.196190 -8.1284e-05
19:57126471 A G 0.125256 -2.0877e-05
19:57129408 G A 0.414768 -2.8723e-05
19:57130213 A G 0.053880 -3.6529e-05
19:57131065 C T 0.203932 -3.6609e-05
19:57132238 A C 0.157221 -1.7688e-06
19:57132968 A G 0.377316 4.6125e-06
19:57135746 G A 1.608748 -5.1248e-06
19:57135823 T G 0.106870 1.5735e-05
19:57135913 C T 0.257679 -1.5132e-06
19:57136660 T C 0.080406 1.4748e-05
19:57139642 A G 0.028946 1.9624e-05
19:57139794 G A 0.728038 1.9953e-05
19:57140762 T G 0.187143 -6.7205e-07
19:57141734 C A 0.374473 -1.6592e-05
19:57143807 T C 0.076557 -3.1080e-06
19:57151294 A G 0.033903 9.7872e-06
19:57152515 C T 0.230902 -1.7167e-05
19:57156445 C T 0.982827 -6.1374e-06
19:57162101 G A 1.059956 -8.0364e-07
19:57163103 T C 0.044327 -7.1417e-06
19:57170202 T C 0.590835 -2.1142e-05
19:57175121 A G 0.037595 2.0870e-06
19:57175578 T C 0.268753 1.4864e-06
19:57176198 G T 0.605549 -2.3611e-05
19:57176482 T C 0.604458 -2.3454e-05
19:57180452 G A 0.039098 2.5346e-06
19:57182369 A C 1.235261 -8.1570e-06
19:57182846 A G 0.037973 -2.7497e-06
19:57182897 A G 0.062625 -2.0833e-06
19:57182971 C T 0.340713 -6.4545e-06
19:57183083 G T 0.681141 -7.9722e-06
19:57185532 G A 0.023207 -1.4905e-06
19:57186892 T C 0.301877 -7.1935e-06
19:57192538 A G 0.787681 1.1258e-05
19:57192966 T C 0.187310 -2.6159e-05
19:57192993 A C 0.398554 -8.2512e-06
19:57193344 A G 1.065392 1.5746e-05
19:57193509 T G 1.746774 -1.1792e-05
19:57200768 A G 0.074456 9.8002e-06
19:57203105 A G 0.262901 -1.7298e-05
19:57211310 G T 1.840722 -1.6970e-05
19:57211595 A G 0.070142 8.3010e-06
19:57217621 G A 0.172629 1.2707e-06
19:57218116 G C 1.035375 -3.6891e-06
19:57218933 G A 0.633489 -5.9942e-06
19:57224325 C T 0.087950 -1.7173e-06
19:57227760 T C 0.705671 5.3293e-06
19:57231002 G A 1.129564 1.2307e-05
19:57232226 T G 0.107873 1.5341e-05
19:57232582 T C 0.604437 5.1811e-06
19:57243970 C T 0.045932 2.1621e-06
19:57247164 G A 0.214719 -1.7870e-05
19:57249503 C A 0.616187 -2.9394e-06
19:57250898 G A 0.358423 1.2068e-05
19:57257641 T C 0.547949 -5.7045e-06
19:57258281 A G 0.065674 7.9297e-06
19:57259228 A G 1.242608 -1.0333e-05
19:57259742 C T 1.345422 -3.0212e-05
19:57261569 C G 1.737051 -9.9908e-06
19:57265933 T C 0.490975 -3.9595e-07
19:57281577 A G 0.657934 -1.6025e-05
19:57286568 G A 0.035331 -3.3273e-06
19:57286624 A G 0.023629 -1.8708e-05
19:57288928 C T 0.905737 -6.1198e-05
19:57304204 A C 0.030456 7.4047e-06
19:57311181 A C 0.038078 3.3653e-05
19:57315706 C T 0.025080 2.1839e-05
19:57315995 A G 0.034573 3.1778e-06
19:57320223 C T 0.319611 -2.5720e-05
19:57322755 C T 0.249707 2.5906e-06
19:57323275 G A 1.068037 -3.3744e-05
19:57325083 T C 0.249737 -3.9482e-05
19:57326721 T C 0.033407 -1.1632e-05
19:57326970 C T 0.070240 5.2843e-07
19:57327503 G A 0.514903 1.9796e-06
19:57330591 A G 0.031251 -1.9129e-05
19:57349337 G T 0.030340 4.8976e-07
19:57355291 T C 0.029748 -2.6621e-05
19:57359403 A G 0.071770 -6.8569e-06
19:57372498 C T 1.796912 -1.4675e-05
19:57378267 A G 0.113245 2.8519e-05
19:57379704 A G 0.399612 4.9787e-05
19:57381101 A G 0.042256 -1.4502e-06
19:57383453 C T 0.079512 7.3864e-06
19:57392265 A G 0.625829 -1.7180e-05
19:57392480 C T 0.053143 -1.1105e-05
19:57393804 G A 0.051416 -1.8583e-05
19:57395994 T G 0.593966 6.9931e-06
19:57398148 C T 1.281390 -2.3391e-06
19:57398958 G A 0.505591 2.5514e-05
19:57399107 A C 0.162709 -8.6986e-07
19:57399843 T C 0.415271 -2.3587e-05
19:57399916 T C 0.022058 -3.9009e-06
19:57404840 T C 0.407680 -2.4559e-05
19:57405075 G A 0.062346 -8.5103e-06
19:57406266 G A 0.260494 8.9637e-06
19:57407350 A G 0.230025 4.8933e-06
19:57408419 A G 0.047050 -9.6107e-06
19:57408581 G A 0.460220 2.4778e-05
19:57411334 A G 0.085196 9.3337e-06
19:57411369 T C 0.048080 -6.3509e-06
19:57414136 A G 0.293513 9.0041e-06
19:57417056 C T 1.162212 -1.6982e-06
19:57420124 C T 0.052558 -1.1828e-05
19:57421457 G A 0.038126 -4.8055e-06
19:57421510 G C 0.866771 -5.9747e-06
19:57423353 A G 0.251162 3.2172e-06
19:57423714 A G 0.488024 -1.2364e-05
19:57429131 C T 0.353857 -5.3860e-06
19:57430917 A G 1.617846 -3.5452e-06
19:57431433 C A 0.064675 -1.3900e-05
19:57432406 T C 0.083109 8.0447e-06
19:57432507 T C 0.073623 3.1812e-05
19:57434566 C T 0.834503 2.5899e-05
19:57436943 T C 0.088171 2.4078e-06
19:57438250 G A 0.034185 2.1252e-05
19:57438738 A G 0.310383 -1.4889e-05
19:57444190 T C 0.542295 1.1861e-05
19:57444997 A G 0.021912 -1.2841e-05
19:57445328 C T 0.554817 1.9090e-05
19:57445735 T C 0.038132 -3.5963e-06
19:57447494 A G 1.415078 9.2470e-06
19:57448965 A G 0.075486 -1.2900e-07
19:57451490 C A 0.050474 -3.0003e-06
19:57451979 G A 0.066344 -1.4331e-05
19:57455556 G A 1.680352 9.6059e-06
19:57456144 C T 0.042025 -7.3035e-06
19:57456323 A G 0.760758 -8.8194e-06
19:57456540 G A 0.407326 2.2441e-05
19:57461103 A G 1.586626 1.3237e-05
19:57462499 A G 0.645745 -7.7700e-06
19:57463106 G A 0.078216 -2.5524e-05
19:57465041 A G 1.752432 -2.1071e-06
19:57469092 C T 0.569701 6.9094e-06
19:57470821 A G 0.150476 3.2309e-06
19:57474120 C T 1.067986 1.1042e-05
19:57474749 C T 0.157079 -1.1628e-05
19:57477482 C T 1.333441 2.1159e-05
19:57481985 T C 0.093043 1.4865e-05
19:57482904 A C 1.786923 1.2832e-05
19:57483008 T C 0.625278 2.4149e-07
19:57486015 A G 0.040495 -1.2812e-05
19:57488423 T C 1.170005 2.1295e-05
19:57497413 T C 0.041172 6.9773e-06
19:57498416 T C 0.152914 1.2944e-05
19:57499544 T C 1.473180 -4.7462e-06
19:57504666 A G 0.023200 2.8336e-05
19:57504706 T C 0.232786 2.2502e-05
19:57507803 A G 0.871052 -4.2700e-06
19:57515403 C T 0.176352 1.9773e-05
19:57516306 T C 0.657614 -3.0841e-06
19:57519308 T G 0.135435 3.5655e-05
19:57519435 G A 0.181323 -1.7637e-05
19:57519466 T C 0.469284 -5.8463e-06
19:57521142 C A 0.897081 9.8471e-06
19:57521742 T C 0.293796 8.9677e-06
19:57523363 C T 0.243420 -9.8387e-06
19:57527351 C T 0.932806 6.9766e-06
19:57528378 C G 0.070951 4.0146e-05
19:57528549 G A 0.074633 -5.5396e-06
19:57535384 G A 0.238443 1.0691e-05
19:57543445 C T 0.022571 3.1555e-05
19:57546356 T C 0.955921 1.5597e-05
19:57551736 G A 0.089358 -3.4682e-05
19:57555753 C T 0.646276 2.1018e-05
19:57556872 C T 0.075983 -3.0224e-05
19:57557819 C T 0.126307 9.7183e-07
19:57561260 C T 0.127864 4.3242e-05
19:57566570 T C 0.177117 9.1560e-06
19:57567524 A G 0.864986 2.1681e-05
19:57572325 T C 0.489306 -9.3960e-06
19:57575540 G A 0.052854 -2.0476e-05
19:57575554 A G 0.552736 -1.3136e-06
19:57580698 G T 0.566125 -1.6662e-05
19:57582062 C T 0.805183 -6.4945e-06
19:57585144 T C 0.189727 -7.1338e-06
19:57590359 G A 0.155783 -7.3569e-06
19:57595445 T G 0.048719 8.2068e-06
19:57596711 G C 0.025998 1.7524e-05
19:57597515 G A 0.523865 -1.0398e-06
19:57600143 A G 0.323296 -2.9436e-06
19:57601457 C G 0.747040 2.0753e-06
19:57602838 T C 0.224783 -6.0565e-07
19:57604105 C T 0.078522 -1.2396e-05
19:57604897 A G 0.045762 3.2446e-05
19:57609494 C T 1.056797 -1.5064e-05
19:57609536 T C 0.060088 5.9317e-06
19:57609792 A G 0.060422 6.0786e-06
19:57614703 A C 0.164290 -7.1459e-06
19:57617921 G C 1.271891 -1.3240e-05
19:57619241 C T 1.068697 -1.2038e-05
19:57620592 C G 0.036769 -1.0909e-05
19:57623040 A G 0.162699 -5.9200e-06
19:57626713 T C 0.036599 -9.6614e-06
19:57630181 C T 0.116509 -1.1320e-05
19:57633946 C G 0.057970 -1.3749e-05
19:57640664 A G 0.032468 6.6538e-06
19:57641799 A G 0.048247 -1.6388e-05
19:57642782 A C 1.678703 1.6977e-05
19:57646154 A G 0.057913 1.3126e-06
19:57647236 C T 1.266359 8.9322e-06
19:57648277 T A 1.083772 1.5187e-06
19:57649900 T C 0.346476 1.8100e-05
19:57649962 T C 0.155756 2.4886e-05
19:57656050 A G 0.352558 -2.6754e-05
19:57663340 A G 0.201691 -3.1405e-05
19:57665750 C T 1.089664 -4.1780e-07
19:57666840 A G 1.092278 3.5583e-06
19:57667735 C T 0.071906 -3.2599e-06
19:57674644 C A 0.597903 -4.1353e-05
19:57676351 T G 0.468230 -7.8973e-07
19:57677409 C T 0.780871 2.4863e-06
19:57678182 A G 0.937657 -6.7449e-06
19:57678336 T C 0.469413 -1.2822e-05
19:57684962 C T 0.198930 -7.2438e-06
19:57686731 G A 0.173180 -1.4215e-05
19:57693656 G C 0.050787 -2.4601e-05
19:57699089 A G 0.185389 -5.8158e-06
19:57702077 T C 0.187701 -1.4110e-05
19:57704516 C T 0.237124 -3.8197e-05
19:57705033 T C 1.912801 1.1617e-05
19:57706254 A G 0.900514 -7.6338e-06
19:57709420 T C 0.098037 9.2022e-06
19:57712942 A G 0.040672 -2.0516e-06
19:57713213 G A 0.091901 1.5893e-05
19:57713581 G A 0.048961 -2.0475e-05
19:57717450 G A 0.660633 2.3321e-05
19:57723013 A G 1.204812 9.1699e-06
19:57733185 C G 1.221767 6.1049e-06
19:57736003 G A 0.061513 1.4205e-05
19:57740719 C G 0.590940 6.7002e-06
19:57742703 G A 0.597118 6.3346e-06
19:57744372 A G 0.592167 2.3087e-06
19:57748385 C T 0.473337 3.7311e-05
19:57748905 T G 0.571446 -1.7422e-05
19:57748940 T C 1.638004 1.7812e-05
19:57752395 C T 0.020062 -8.8621e-06
19:57755913 T C 0.090544 -3.3727e-05
19:57755914 A G 0.038914 -2.2337e-05
19:57764770 A G 1.027539 4.6728e-06
19:57768636 C T 0.090204 -5.6535e-07
19:57770062 A G 0.025839 -9.7415e-06
19:57772069 C T 0.364427 -1.9079e-05
19:57773447 G T 0.247269 5.2602e-05
19:57777045 C T 0.350444 -3.7745e-05
19:57784712 A G 0.266767 3.8358e-05
19:57784866 T C 1.157340 -3.3490e-05
19:57786379 A C 0.590141 -1.5899e-05
19:57791134 A G 0.472820 6.2456e-06
19:57791758 A G 0.096144 -3.0969e-05
19:57795783 G A 0.074735 -4.3714e-06
19:57797663 T C 1.957410 9.2328e-06
19:57802911 A G 0.158932 -6.7929e-06
19:57804719 C A 0.522978 -3.1854e-05
19:57806937 T G 1.951464 1.0325e-06
19:57812894 A G 0.144992 2.2502e-05
19:57814785 A G 0.655377 1.6948e-05
19:57816655 G A 0.039373 7.4117e-06
19:57816824 A G 0.046731 2.8113e-06
19:57820717 T C 1.176373 -1.1173e-05
19:57821889 A G 0.907793 -1.6197e-05
19:57828896 T C 0.827364 -7.9554e-06
19:57834963 T C 1.618720 4.7870e-06
19:57835794 C G 0.916650 4.5189e-05
19:57835850 C T 0.820727 5.2360e-05
19:57839567 A T 1.502150 2.0196e-05
19:57840505 A G 0.033927 2.1686e-06
19:57840547 G A 0.563198 4.0016e-05
19:57841461 G A 1.950648 7.4868e-06
19:57843727 C T 0.929753 4.4313e-05
19:57845697 G A 0.079223 -1.7317e-05
19:57849102 A G 0.238535 9.8320e-06
19:57849138 T C 0.051477 1.5011e-05
19:57852281 T C 1.527972 2.0086e-05
19:57856342 A G 0.054656 -8.1297e-06
19:57863052 C T 0.048155 7.0946e-08
19:57863552 A C 0.103334 5.3867e-06
19:57863601 T G 1.139542 1.9425e-05
19:57863913 T C 0.801773 2.2175e-05
19:57865344 C T 0.031064 6.8449e-06
19:57866502 C T 0.645014 -1.6782e-05
19:57866873 G A 0.337177 1.4761e-05
19:57867599 C T 0.060041 2.0707e-06
19:57868483 A G 0.053649 1.9388e-05
19:57869881 G C 0.276259 1.5821e-05
19:57870182 A G 0.107788 4.8242e-06
19:57874954 G C 1.086763 -6.7823e-05
19:57875415 A G 0.048726 -2.1282e-05
19:57889072 A G 0.022554 -9.0786e-06
19:57903918 T C 0.388362 4.0440e-05
19:57909827 T G 0.273761 1.9007e-05
19:57909872 A G 1.869069 2.5006e-05
19:57914308 A G 0.433205 -2.8016e-05
19:57928315 T G 0.085101 2.7728e-06
19:57928709 C A 0.483343 5.7671e-05
19:57931303 A C 0.423478 -2.4493e-05
19:57939619 T C 1.066419 -3.6150e-05
19:57944120 C T 0.029215 -1.0602e-05
19:57944686 T C 0.078475 3.4512e-05
19:57946540 A C 0.502922 1.3417e-05
19:57952035 G A 0.592395 3.2163e-05
19:57953121 T C 1.476801 3.8076e-05
19:57954628 A G 1.142772 1.0020e-05
19:57955244 G A 0.513431 -3.5965e-05
19:57955971 T C 0.046200 7.9735e-07
19:57957832 G A 0.875250 2.4032e-05
19:57958668 T C 0.291474 -2.2255e-05
19:57961612 A G 0.847419 -7.4501e-05
19:57978603 T C 0.063849 -1.0496e-05
19:57983081 A C 0.512380 3.0283e-05
19:57984918 G A 0.581461 -3.6902e-05
19:57985566 C G 1.279673 -8.3135e-05
19:57992220 T G 0.100101 -2.8166e-05
19:57998674 C T 0.069955 2.6211e-05
19:58002924 A G 0.045313 -7.6071e-06
19:58002964 C G 0.702271 -1.3975e-05
19:58004563 A G 0.034794 -2.3716e-05
19:58010642 C T 1.398068 -3.4804e-05
19:58034539 C T 1.793094 -3.1587e-05
19:58035645 C T 0.398408 4.7844e-06
19:58037308 T C 1.087715 -8.0693e-06
19:58038964 A T 1.948499 -2.0471e-05
19:58041703 T C 1.082439 -1.1811e-05
19:58047116 G C 0.088950 2.1197e-05
19:58047190 A C 0.051450 -2.4641e-06
19:58053313 G A 0.065256 -4.4805e-06
19:58055650 G C 1.479283 -6.1395e-06
19:58058329 A G 0.065205 7.2012e-06
19:58058536 G A 1.149786 -1.4050e-05
19:58058739 C T 0.910605 3.5151e-05
19:58062274 T C 0.554392 1.8287e-05
19:58070064 C A 0.195038 4.4919e-06
19:58070641 A G 1.966695 -6.5682e-06
19:58078282 A G 0.214835 3.2114e-05
19:58078537 G A 0.407676 1.0946e-06
19:58085182 G T 0.053340 3.0282e-06
19:58087988 T C 0.044929 -1.5954e-05
19:58089521 C G 0.815213 9.9382e-06
19:58099574 G C 0.116243 3.7561e-05
19:58099834 A G 0.021664 -3.7163e-05
19:58100092 C T 0.168546 1.4317e-05
19:58111224 T C 0.048369 -5.0805e-06
19:58117083 G A 0.318669 -1.3291e-05
19:58117399 T C 0.053551 -1.1072e-05
19:58118418 T C 0.071573 2.6715e-05
19:58126166 A G 0.025114 1.2771e-05
19:58129544 A G 0.042042 -1.3726e-05
19:58130008 T C 0.064087 -3.1227e-06
19:58131576 C T 0.182261 -3.9785e-06
19:58131623 A G 0.054894 -7.0955e-06
19:58132106 C A 0.182040 -5.6569e-06
19:58134272 A G 0.237382 -7.6545e-06
19:58144519 G C 0.114275 -8.2996e-06
19:58144561 G A 0.043994 -7.4253e-06
19:58145230 T C 0.070594 -6.2634e-06
19:58154305 T A 0.291324 -1.5022e-05
19:58165417 A G 0.076826 -1.1821e-05
19:58168922 G A 0.119483 9.0408e-06
19:58172208 A G 0.954130 1.2080e-05
19:58177758 T C 0.330857 -4.6814e-06
19:58179960 T C 0.088691 1.0660e-05
19:58180181 G A 1.105847 -1.2870e-05
19:58195111 A G 0.024883 -1.8118e-05
19:58205687 T C 1.975450 -2.4004e-06
19:58207385 C T 0.667729 -1.0509e-05
19:58213826 T C 0.022500 -3.7760e-05
19:58214147 C T 0.095787 -3.7622e-05
19:58215467 G A 0.228121 -3.2806e-05
19:58218846 G A 0.344762 5.5850e-05
19:58222296 C T 0.100312 -3.0577e-05
19:58222951 G A 0.209715 -7.6252e-06
19:58225505 C T 1.038455 1.0787e-05
19:58226211 A G 0.054724 2.1749e-05
19:58230931 A C 0.364165 1.5912e-05
19:58231702 A G 0.049994 -2.6038e-05
19:58231807 G A 1.042532 1.0440e-05
19:58233008 A G 0.305950 6.3144e-05
19:58246176 C G 0.619543 7.7118e-06
19:58249304 G A 0.351052 8.7770e-07
19:58251468 A G 0.412337 -1.6616e-06
19:58257389 T G 0.276681 -3.8315e-05
19:58269173 C G 1.103287 1.3200e-05
19:58280265 T C 0.367521 3.3927e-05
19:58290009 C T 0.027596 -1.9273e-05
19:58291228 G A 1.104959 1.3600e-05
19:58301410 C T 0.707034 6.4847e-06
19:58307885 C G 0.142004 4.4650e-06
19:58308415 C A 0.769832 6.7884e-06
19:58316489 A G 0.329463 1.2437e-05
19:58333131 A T 0.136159 2.1978e-07
19:58337365 G A 0.990633 3.6414e-05
19:58353003 A G 0.167468 -1.8457e-06
19:58354265 A G 0.307959 1.3880e-05
19:58356242 G A 0.141864 5.1090e-06
19:58362390 C T 0.060357 2.0965e-06
19:58363195 G C 0.169158 -2.5705e-06
19:58367259 A C 0.122067 2.8439e-07
19:58371593 C G 0.028018 -1.0401e-05
19:58372610 G C 0.248279 -1.9784e-05
19:58373635 G C 0.714157 1.1323e-05
19:58374149 A G 0.141181 5.6122e-06
19:58374990 G T 0.030884 -6.2340e-06
19:58376484 C A 0.548221 3.0362e-05
19:58380337 G A 0.682613 2.6539e-05
19:58380385 C T 0.540963 2.7216e-05
19:58383451 C G 0.142174 6.7650e-06
19:58397475 G A 1.454002 -1.1532e-05
19:58401342 A G 1.579320 -4.5734e-06
19:58402042 G C 0.619342 -4.3309e-07
19:58409378 C G 0.144921 2.5711e-05
19:58410552 A G 0.561844 -1.1012e-05
19:58414513 A G 0.627604 -8.5693e-07
19:58421128 T C 0.631531 -5.8627e-06
19:58421141 A G 0.025641 -2.2160e-05
19:58424951 A G 0.090044 2.2207e-05
19:58425928 T C 0.026284 1.2157e-06
19:58427751 C G 0.021453 -3.1170e-05
19:58429133 A G 0.051048 1.3898e-05
19:58434006 C A 0.147702 2.5798e-05
19:58440734 A G 0.033196 2.0114e-06
19:58452599 G T 0.022748 5.8700e-06
19:58457684 C T 0.031078 8.7592e-06
19:58458516 G A 0.065100 1.7872e-05
19:58459023 G C 0.296920 4.5481e-06
19:58464003 C A 1.068843 1.9740e-05
19:58464819 A G 0.020970 -1.4938e-05
19:58465923 A C 0.150357 2.0556e-05
19:58472181 T C 0.132457 -1.1756e-05
19:58479599 G A 0.446733 4.1229e-05
19:58479844 A G 0.296560 2.0470e-05
19:58492608 T C 0.095532 -2.0787e-05
19:58493815 C T 0.292392 1.0853e-05
19:58495387 C T 0.035555 -1.6300e-06
19:58504085 A C 0.131740 1.7040e-05
19:58505240 A G 0.174272 -2.5423e-05
19:58510010 C T 0.039316 -1.5114e-05
19:58513172 G A 1.391177 -6.0921e-06
19:58516230 C T 1.392193 -5.5308e-06
19:58524126 T C 0.452132 2.4479e-05
19:58528303 G A 1.181840 -1.2540e-06
19:58529741 C A 0.183023 2.3414e-05
19:58531715 G A 0.127303 1.2542e-05
19:58534484 A G 0.228254 -2.4142e-06
19:58536885 G C 0.095746 8.3485e-06
19:58536930 G A 0.284721 -5.0187e-06
19:58537461 C G 0.855861 2.7847e-05
19:58537659 T C 0.100274 -9.8313e-06
19:58537665 T C 0.040686 -7.3360e-06
19:58538047 T C 0.077258 -4.3992e-06
19:58547516 A G 1.433556 -1.4888e-05
19:58548748 C T 0.391432 3.5369e-05
19:58550617 C T 0.055788 7.5961e-06
19:58555971 C A 1.810749 1.8050e-05
19:58559583 T G 0.410709 2.4471e-05
19:58561312 T G 0.106904 -9.8341e-06
19:58562357 T C 0.075785 4.0521e-05
19:58568958 C T 1.241792 2.6137e-05
19:58571049 A G 0.064338 -1.6979e-05
19:58571600 T C 0.056529 -4.8565e-06
19:58572959 A G 0.549422 -2.4890e-05
19:58573559 C T 0.777335 1.4294e-05
19:58577443 T C 0.048254 2.6366e-05
19:58577762 C T 1.328477 -1.0236e-05
19:58580355 A G 0.069088 1.8287e-06
19:58582806 A G 0.546229 -3.0731e-05
19:58588849 T C 1.329422 -8.3593e-06
19:58599443 A G 0.383864 4.9715e-06
19:58600048 T C 0.482336 -2.4191e-06
19:58600109 T C 0.022303 6.5476e-06
19:58602938 A G 0.463923 -8.7992e-06
19:58603983 A G 1.564163 2.6652e-05
19:58604114 G A 0.646024 3.4082e-06
19:58605521 C T 0.863847 7.2881e-06
19:58610835 C T 1.343147 -1.8769e-05
19:58619217 T G 0.028949 1.0134e-05
19:58620273 G T 0.350440 4.0248e-05
19:58627808 A G 1.688093 1.5318e-05
19:58629227 A G 1.688372 1.3730e-05
19:58631968 A G 0.048417 -2.7516e-06
19:58637152 T C 0.475431 -3.5552e-05
19:58640964 T G 0.342872 4.2017e-05
19:58645844 C A 0.048454 -2.4359e-05
19:58648536 T C 0.069428 1.0433e-05
19:58657428 G A 0.544465 -1.1523e-05
19:58660769 A G 0.428466 4.7865e-06
19:58674312 T C 0.127429 9.1802e-06
19:58675894 G C 0.353004 -1.6208e-05
19:58677396 G A 0.049569 -2.3409e-06
19:58678383 G T 0.375276 2.4230e-05
19:58680873 G A 0.026536 -1.2674e-05
19:58684319 C T 0.037860 -1.5460e-06
19:58685347 A G 1.427793 -2.4484e-05
19:58694015 A C 0.065725 1.6868e-06
19:58697975 G T 0.047404 3.2715e-06
19:58702017 A G 0.183573 -1.7763e-06
19:58702854 A G 0.040839 1.8688e-05
19:58708507 T C 0.165265 4.6210e-06
19:58708730 A G 1.150718 -7.3574e-06
19:58714235 T G 0.419854 -9.0197e-06
19:58715682 T G 0.548534 -3.8212e-06
19:58717025 G A 0.206162 -6.5909e-06
19:58718247 C T 0.115016 -5.9796e-06
19:58718269 A G 0.580921 6.4524e-07
19:58718279 G A 0.040720 1.5923e-05
19:58720360 G A 0.421245 -2.1122e-05
19:58720717 G A 0.587095 -2.0372e-05
19:58722673 A G 0.379740 -1.6523e-05
19:58723163 T C 0.027097 -1.3952e-06
19:58723359 C T 0.380787 -1.3306e-05
19:58723706 C G 0.041661 -1.9879e-05
19:58724380 A G 0.042076 -1.4993e-05
19:58729833 C T 0.756858 3.9760e-07
19:58742665 T C 0.095793 -1.7376e-05
19:58745470 T C 0.722527 1.8882e-05
19:58745897 T C 0.033492 -9.3959e-06
19:58746861 C T 0.202891 5.1658e-06
19:58750550 T C 0.144805 -2.9829e-05
19:58751393 T G 0.754234 8.5119e-06
19:58767168 C T 1.063750 2.0000e-06
19:58770883 A G 0.276970 2.8340e-06
19:58772579 G C 0.035266 -2.1161e-05
19:58774071 G A 1.128071 -1.9037e-06
19:58774094 T C 0.046690 1.5035e-05
19:58778070 G C 1.160638 5.9518e-08
19:58784732 C T 1.381049 -1.4879e-06
19:58786623 T C 1.242618 -6.1315e-07
19:58788236 G A 0.471504 -2.0121e-05
19:58789961 C T 0.037374 -2.1050e-05
19:58790675 C T 1.314072 -5.9326e-06
19:58791716 G A 0.406439 -1.2702e-05
19:58793000 G A 0.036222 -7.1138e-06
19:58793554 A G 0.494800 -7.1916e-06
19:58799529 C T 0.403348 -1.1691e-05
19:58801784 G A 0.904339 2.0236e-05
19:58807275 A C 0.071202 -1.0306e-05
19:58809154 G T 1.193644 3.5166e-05
19:58810044 G C 0.043066 -1.1803e-05
19:58813932 T C 0.419657 1.1273e-05
19:58816329 C T 0.171592 -1.1492e-05
19:58816642 G A 0.052503 1.5482e-05
19:58817578 G A 0.024910 -7.5659e-06
19:58817958 C T 0.061965 1.5101e-05
19:58821088 C T 0.182662 -6.4771e-06
19:58830709 G A 0.132508 -1.0481e-05
19:58831966 G A 0.411178 4.3727e-05
19:58834505 G A 0.021538 7.0049e-06
19:58834522 C T 0.124719 -1.1925e-05
19:58840490 T C 0.094087 -3.6168e-06
19:58846001 G A 0.055349 -1.7534e-06
19:58847236 C T 0.122696 -2.3438e-05
19:58847961 C A 0.028803 1.3764e-05
19:58848116 C G 0.112245 1.4557e-06
19:58850206 A G 0.042630 8.2474e-07
19:58853363 T C 0.094195 -8.5289e-06
19:58855393 A G 0.036997 2.9484e-06
19:58857131 C T 1.902938 6.7930e-06
19:58873238 C A 0.141579 -1.6656e-05
19:58875573 C G 0.036531 1.3500e-05
19:58877357 C T 0.053561 -1.8155e-06
19:58879976 T C 1.896380 -1.1733e-05
19:58884162 T G 0.150187 3.8945e-06
19:58889108 T G 0.836186 -8.1410e-06
19:58894455 G A 0.439563 2.2509e-05
19:58898963 G T 0.980186 -8.7445e-06
19:58899182 G A 0.794688 -5.9288e-06
19:58899245 T C 0.060520 1.5726e-06
19:58899303 G C 0.644001 -1.0513e-05
19:58904715 T C 0.348346 -4.0316e-05
19:58907700 A G 0.083438 8.7362e-06
19:58914231 G A 0.416111 1.2690e-05
19:58919814 T C 0.060581 3.2759e-06
19:58924419 G C 0.048777 -2.0841e-06
19:58928309 T C 0.437139 2.1178e-05
19:58928786 G A 0.531008 -3.7297e-05
19:58929052 A G 0.968025 -1.1623e-05
19:58932762 A C 0.969701 -1.4194e-05
19:58945962 T C 1.886772 -1.5217e-05
19:58946203 T C 0.429714 1.5131e-05
19:58951123 C T 0.960678 -2.0154e-05
19:58952608 A T 0.076850 -2.1917e-05
19:58954770 T C 0.036337 -1.0842e-05
19:58956326 T C 0.417723 1.3495e-05
19:58957572 A G 0.073725 -5.4293e-06
19:58974378 A G 0.542571 -4.0149e-05
19:58979958 T C 1.879170 -7.7219e-06
19:58989495 C A 0.916045 -2.5559e-05
19:58991900 A G 0.551291 -5.0124e-05
19:58992896 A G 0.784315 1.9642e-05
19:58996454 G A 0.113999 1.3135e-05
19:59000273 G A 0.919662 -4.0677e-05
19:59000456 C T 0.020515 -8.0100e-06
19:59008259 G A 0.056284 -8.7034e-06
19:59023174 G A 0.360364 -5.5843e-06
19:59025685 C A 1.933255 -2.6574e-05
19:59027453 T C 0.050858 -2.6108e-06
19:59028162 C G 0.108063 -1.5894e-05
19:59030580 T G 0.357791 -1.7767e-06
19:59038884 T G 0.154032 6.7062e-06
19:59050356 T G 0.580462 -7.8477e-05
19:59054288 A G 0.573098 -5.1725e-05
19:59059729 A G 0.130699 2.0407e-05
19:59063157 A G 0.072726 1.3428e-05
19:59065154 C T 0.051089 2.1431e-07
19:59066391 G C 0.028123 1.7415e-05
19:59066918 C A 1.133049 -2.9563e-05
19:59067623 T C 0.425644 3.6338e-06
19:59070578 T G 0.140705 -3.6469e-05
19:59070916 C T 0.429068 4.0953e-06
19:59082605 T C 0.566999 -7.1422e-05
19:59083268 A G 0.044211 9.9630e-06
19:59085461 C T 0.029602 1.4198e-05
19:59089792 T C 0.069618 2.3043e-05
19:59093464 T C 1.055506 -3.9044e-05
19:59094374 T C 0.021517 1.3462e-05
19:59096403 C T 1.926550 -7.1969e-06
20:63231 G T 0.046115 1.2337e-05
20:63452 G C 0.041848 -1.0955e-05
20:65288 T G 0.221230 -5.7009e-06
20:65900 A G 1.544203 1.7924e-04
20:69094 A G 0.777526 -1.1388e-05
20:70980 A G 0.038037 -1.9107e-05
20:74347 A G 0.593429 1.1291e-05
20:90814 C T 0.042617 2.5407e-06
20:91508 A G 1.634539 8.3094e-06
20:92527 G A 1.686815 3.5771e-05
20:96931 G A 0.204683 -1.3055e-05
20:101905 C G 0.076754 -7.0644e-06
20:102799 A G 0.299286 1.1104e-05
20:118034 G A 0.024299 6.0595e-06
20:119534 G A 0.061302 -1.0033e-05
20:126149 C T 0.021953 -5.7760e-06
20:127194 C T 0.050841 -1.4110e-06
20:127720 C A 1.113411 2.0585e-06
20:129063 G A 0.150690 -5.1663e-05
20:134476 C T 1.973145 4.8414e-06
20:139576 A C 0.705286 6.1772e-06
20:139741 T C 0.036184 -7.3345e-06
20:144050 A C 0.199049 -2.5348e-05
20:153057 C T 0.150055 -3.2851e-05
20:164083 C T 0.254450 -4.9237e-05
20:165832 T G 0.205030 -1.0613e-05
20:168558 G A 0.021534 -1.3867e-05
20:169609 C T 0.060714 -9.0235e-06
20:169701 A G 0.923480 1.0990e-05
20:169995 C T 1.177821 -1.7915e-05
20:170642 A G 1.117943 -1.3873e-05
20:181717 G A 0.036365 -3.8086e-06
20:181967 C A 1.010023 -1.2057e-05
20:182288 G A 0.140589 -5.2982e-05
20:183330 G T 0.152598 3.3780e-05
20:187087 C T 0.199532 -5.0517e-05
20:188318 T C 0.136438 -1.8914e-05
20:191809 T C 0.819017 1.5886e-05
20:194527 C T 0.837648 1.6934e-05
20:206402 T C 0.856629 1.0393e-05
20:210061 A G 0.842398 1.3454e-05
20:210306 G C 0.169563 -1.3879e-05
20:210469 A G 0.027443 1.8443e-05
20:210539 G A 0.162563 -9.5708e-06
20:211564 C T 0.051772 1.1285e-05
20:214664 A C 0.188853 -1.0159e-05
20:219011 G A 1.073508 -4.8054e-06
20:222632 T C 0.230624 -2.7229e-05
20:227024 A G 0.032516 6.9479e-06
20:230548 A G 0.085421 3.5280e-05
20:230983 T C 0.905842 9.6860e-06
20:232340 A G 0.279374 -1.2082e-05
20:239294 C T 1.224208 1.1525e-06
20:239449 G A 0.025563 -1.2405e-05
20:239519 A G 0.024061 -1.0242e-05
20:239936 A G 0.024465 -1.0745e-05
20:241366 A G 1.190611 -9.4986e-07
20:244985 A G 0.060275 1.8881e-05
20:248926 A C 0.392064 -1.2083e-05
20:250076 A G 0.403838 -2.6694e-05
20:254013 T C 1.174323 -6.1184e-05
20:254766 T C 0.715758 -1.1534e-05
20:255240 C T 1.044942 -1.7166e-05
20:255763 T G 0.257428 -3.5626e-05
20:256485 C A 0.034563 1.5232e-05
20:256727 A T 1.222294 -3.0420e-05
20:257733 G A 1.272594 -3.5770e-05
20:258785 T G 0.092152 -5.5410e-05
20:258820 C T 0.227214 2.2918e-06
20:259398 G A 0.839607 -4.9516e-06
20:261276 A G 0.099190 -1.2543e-05
20:264404 G C 0.056321 2.2229e-05
20:267946 T G 0.786797 -1.6944e-05
20:268299 A G 0.096977 4.4254e-06
20:272437 A G 1.160523 -1.4736e-05
20:273616 T C 0.035368 -1.5391e-05
20:278806 T C 0.606015 -7.8868e-06
20:284048 A C 0.292201 9.5955e-06
20:285381 G A 0.070050 3.0533e-06
20:286803 C T 0.120221 -3.9747e-06
20:286838 C A 1.722642 -5.4147e-06
20:288922 A G 1.396515 1.8409e-05
20:289362 A G 1.521363 1.9161e-05
20:289612 C G 1.869845 -1.5138e-05
20:291167 G T 1.099037 -9.0670e-06
20:292327 C T 1.085897 -6.1867e-06
20:292418 C T 1.025026 -1.0503e-05
20:292435 T G 1.883165 1.0441e-05
20:292615 G A 0.025757 1.2662e-05
20:294247 A G 0.090636 -8.8007e-06
20:295521 A G 1.291161 6.5194e-06
20:300482 A G 0.124100 1.1757e-06
20:302382 T C 0.043807 -1.5041e-06
20:304086 T C 0.043188 -1.3287e-06
20:306733 A G 0.049257 7.1429e-06
20:308976 T C 0.034556 -1.4185e-05
20:309361 A G 0.041488 7.1246e-06
20:309692 G A 0.152696 -6.3763e-06
20:311290 T C 0.197921 -1.1298e-05
20:321227 G T 0.058606 -1.1547e-05
20:321407 T C 0.184665 -1.8547e-05
20:321502 C T 0.276202 7.4004e-06
20:324123 G A 0.199155 1.1439e-05
20:327016 T G 0.044660 1.1939e-05
20:327473 A G 0.054992 -3.8477e-06
20:328959 A C 0.043025 1.4436e-05
20:329769 T C 0.129866 -2.0528e-05
20:329842 C T 0.210928 4.4390e-05
20:330408 G C 0.129380 -2.3949e-05
20:333871 A G 0.038863 2.5844e-06
20:337568 G C 0.893490 1.6023e-05
20:340235 G A 0.022157 4.1114e-06
20:341868 G A 0.060027 -1.2788e-05
20:341946 G A 0.270096 1.8534e-05
20:342463 T C 0.174948 -1.6238e-05
20:343889 T C 0.070526 4.6776e-06
20:344631 A G 0.401818 9.2657e-06
20:346751 G A 0.955071 -2.4573e-06
20:349306 C G 0.790374 -9.7168e-05
20:351601 C T 0.033604 -1.1449e-05
20:351944 G T 0.446454 2.6201e-06
20:356234 T C 0.449164 2.5559e-05
20:360789 C T 0.367568 1.9829e-05
20:362795 A G 0.041209 -1.2289e-05
20:362946 T G 0.246287 -3.6691e-05
20:364747 A C 0.292188 -1.0413e-06
20:365494 A G 0.347707 4.2154e-05
20:366964 C T 0.262150 -3.7316e-05
20:368905 G A 0.316044 -7.8804e-06
20:369201 A G 0.457453 4.2631e-05
20:371781 T C 0.364009 -3.0938e-05
20:372097 A G 0.031656 -1.6665e-05
20:372358 C T 0.149511 -3.7743e-05
20:373667 T G 0.329830 -7.5689e-06
20:374384 T C 0.221325 -4.4945e-06
20:375106 A G 0.259529 -9.9212e-06
20:379541 T C 0.545981 -3.9617e-06
20:381321 G A 1.515308 1.4504e-05
20:384644 T C 1.792393 6.2161e-06
20:384898 G A 0.593779 -1.9989e-06
20:389984 T C 1.288618 4.0899e-06
20:390310 T A 0.184100 1.0206e-05
20:391025 C T 0.253953 -8.1904e-06
20:397928 T C 1.669483 1.3249e-05
20:399829 A G 0.271469 -5.1733e-05
20:402171 C T 0.848089 -9.2949e-06
20:403534 G A 0.076581 6.2969e-06
20:403653 G T 1.372570 -1.4099e-05
20:406876 C T 0.095736 -1.8776e-05
20:410531 C A 0.061659 -1.7995e-05
20:411773 C T 0.281114 -4.1304e-05
20:411842 A G 1.194854 -1.1426e-05
20:415205 G A 1.531392 -3.9181e-05
20:416956 C T 0.081157 3.0609e-06
20:419620 A G 0.069645 -5.6068e-06
20:420105 A G 0.492080 -1.7836e-05
20:428553 C T 0.052014 -5.8470e-06
20:428802 A G 0.027892 -1.5872e-06
20:430736 T C 0.793590 -6.6387e-06
20:432366 G A 0.033702 1.8081e-05
20:438919 G A 0.055862 4.5039e-06
20:448056 G A 0.041876 3.2659e-05
20:455009 C T 0.182360 -4.3201e-05
20:456249 C T 0.159326 -3.9419e-05
20:456473 G A 0.707755 1.1901e-05
20:462008 C T 0.326278 6.4524e-05
20:462355 T C 0.038197 1.4098e-05
20:476469 G A 0.026750 -1.3057e-05
20:479450 C T 0.187378 3.8506e-05
20:488930 T C 1.683055 2.1832e-05
20:496087 C T 0.031615 -1.1621e-05
20:527676 A C 0.083326 -1.4253e-05
20:529615 T C 0.712831 1.7947e-05
20:531174 A C 0.559288 3.8546e-05
20:531221 T C 1.683310 1.0539e-05
20:531822 A G 0.049739 -2.1948e-05
20:536145 A G 0.033155 -1.3876e-05
20:536429 A G 0.104283 -4.0059e-06
20:538230 T C 0.969633 -1.7332e-05
20:538829 C T 0.588275 -2.7004e-06
20:544040 T C 0.049559 -8.8455e-06
20:545600 G A 0.036188 -1.2967e-05
20:545876 T C 0.619400 -5.3686e-06
20:547749 G T 0.248418 -1.0961e-05
20:549364 T C 0.438723 3.5693e-06
20:550600 C T 0.021048 -1.3217e-06
20:550815 C A 0.823274 -1.4941e-05
20:553269 A G 0.555259 3.4041e-05
20:556479 A T 0.161835 -1.9898e-05
20:560981 G T 0.032251 5.1549e-06
20:561788 C T 0.043453 2.8640e-05
20:562314 T G 1.149704 2.2669e-05
20:562445 A C 1.854454 4.6047e-06
20:564110 G A 0.174747 9.8920e-06
20:569287 C T 0.711270 1.9235e-06
20:574282 G A 0.214913 -1.9672e-06
20:578018 C A 0.432182 2.0970e-06
20:579657 G A 1.289733 -4.8163e-07
20:579803 G T 0.107791 -4.5154e-07
20:588166 A G 0.925731 -6.9881e-06
20:591694 T C 0.183638 -6.2080e-06
20:591820 C T 0.762934 4.2639e-05
20:592038 T C 1.562212 2.2323e-05
20:595579 G C 0.023435 -4.8968e-06
20:597708 T C 0.180629 -2.0719e-05
20:598278 C T 0.452591 3.3174e-05
20:603206 G A 0.059959 -7.6782e-06
20:604435 T C 0.030095 3.7013e-06
20:610322 C T 0.565921 4.6695e-05
20:610378 T C 0.190264 -8.6549e-06
20:612763 A G 0.404854 5.0024e-06
20:615178 A G 0.708673 -2.2326e-05
20:618513 T C 0.167108 -3.8631e-06
20:619611 T C 0.192702 -1.3264e-05
20:620196 C T 1.214352 -2.3570e-05
20:623814 G A 0.066337 1.5060e-05
20:624119 A G 0.025550 -6.3288e-06
20:624386 A G 0.686502 -1.5701e-05
20:625651 T G 0.404151 -6.0186e-06
20:627414 G A 0.048250 4.6902e-06
20:628742 A G 0.201467 2.0958e-05
20:630627 C T 0.365495 -4.7414e-07
20:630885 G A 0.710893 -8.0105e-06
20:631169 T C 0.260178 -1.3957e-05
20:632504 A G 0.933319 -2.1805e-05
20:632959 T C 0.927744 -1.3605e-05
20:633149 A G 0.951808 -9.6236e-06
20:634464 T G 0.309149 -1.3828e-05
20:641553 T G 0.374932 -8.3454e-06
20:641893 A G 0.743555 -1.8932e-05
20:643175 A G 0.043032 1.7185e-05
20:643677 G A 0.722262 -2.7719e-06
20:645422 G A 0.078322 -1.2946e-05
20:647505 C T 0.062717 -1.6212e-05
20:647736 A G 1.533204 -2.6987e-05
20:648820 C T 0.903323 -4.4178e-05
20:650750 T C 0.506808 -1.8352e-05
20:652544 A G 0.031156 2.3903e-06
20:658835 C T 1.968314 6.2412e-06
20:659350 C T 0.516535 -1.3438e-05
20:659750 T C 0.241816 1.5607e-05
20:660126 G T 0.730340 -1.4415e-05
20:662822 T C 0.039826 -2.0794e-05
20:667438 G A 1.493080 -9.0423e-06
20:668024 C T 0.251597 -1.1050e-05
20:668361 A G 0.117953 -1.1202e-05
20:668559 C T 1.197761 1.3043e-05
20:668663 G A 0.121652 -3.6338e-05
20:669651 G A 1.476183 2.5712e-05
20:673640 C T 1.752442 -2.0521e-05
20:675396 T C 0.043205 8.9709e-06
20:676442 G T 0.281237 -8.6593e-06
20:683545 C T 1.121890 7.0114e-06
20:685116 G A 1.016340 -1.9777e-05
20:685306 T C 0.145931 4.2508e-05
20:685348 G A 0.462209 4.4733e-05
20:686294 C T 0.300541 2.6255e-05
20:687772 C T 1.712491 -4.8654e-06
20:689391 A C 0.616888 1.2600e-06
20:691433 C A 1.727773 -6.1584e-06
20:691592 A G 1.118684 -1.8050e-05
20:691969 C T 0.285544 -1.1162e-05
20:692206 G A 1.520805 -1.6809e-05
20:695460 G A 1.026230 -1.9057e-05
20:696211 T C 1.749100 2.3454e-06
20:696380 A G 0.065708 1.1983e-05
20:696469 A G 0.313804 4.6795e-06
20:696481 T G 0.082459 1.1943e-05
20:698185 T C 0.283739 1.6657e-05
20:702092 T C 0.425936 1.2795e-05
20:703056 T G 0.534877 4.6941e-06
20:707880 A G 0.816233 1.4582e-05
20:709972 T C 1.195711 9.6486e-07
20:714462 G A 1.624139 -4.8181e-06
20:716233 G A 0.538093 9.1507e-06
20:717649 T C 0.209072 1.5712e-05
20:720518 G A 0.172990 8.4252e-07
20:720558 C A 0.117896 8.3828e-06
20:723060 C T 0.178984 5.8859e-06
20:727331 G A 0.934584 -8.0953e-06
20:731927 T C 0.572370 6.2869e-06
20:732879 T G 0.209051 4.9990e-06
20:732952 A C 0.115128 -8.6823e-06
20:737859 T C 0.121805 -5.5980e-06
20:739173 A G 0.272547 2.7581e-06
20:739518 G C 0.369462 -2.2149e-05
20:741847 G A 1.468047 2.4161e-05
20:742743 T C 0.040244 -2.6297e-06
20:743272 T C 0.762471 -1.4837e-05
20:743827 A G 1.499145 -1.3228e-05
20:744050 G A 0.508647 2.9419e-05
20:744382 A G 0.220020 1.2873e-06
20:744415 A G 0.444017 -2.2393e-05
20:745963 A G 0.224443 -3.4068e-05
20:746098 A G 0.604536 -2.8376e-06
20:746197 C G 0.216171 -2.7690e-05
20:746410 A G 0.026366 3.5926e-06
20:746952 A G 1.842762 -2.0920e-05
20:747431 T C 0.342981 8.4355e-07
20:748823 A G 0.219017 6.3460e-07
20:749972 A G 0.042552 1.6937e-05
20:751677 C T 0.032203 1.7330e-06
20:753468 A C 1.682916 2.0707e-06
20:754604 A G 0.105194 7.4826e-06
20:754948 T C 0.204503 -3.3985e-06
20:758132 T C 0.134354 1.6828e-06
20:764382 G A 1.527397 -2.3156e-05
20:765164 A G 0.153155 1.1571e-05
20:767720 G A 1.965363 1.0869e-05
20:770638 A G 1.142813 3.3898e-05
20:771876 G A 0.487701 -2.2807e-05
20:773680 G A 0.139226 -3.0539e-06
20:774414 G T 0.736313 -2.0789e-05
20:779110 C T 0.275219 -1.7771e-05
20:780387 C T 0.959257 8.7306e-06
20:781848 C G 0.567413 -2.7006e-07
20:785108 C T 0.612760 3.8668e-05
20:790035 T C 1.780412 2.8637e-05
20:791962 A G 0.062060 9.3200e-06
20:798547 G T 0.160006 -1.1171e-05
20:798728 T C 0.672142 -1.8922e-05
20:798755 C T 1.737693 -3.7911e-05
20:802019 T G 0.118943 8.9591e-06
20:803427 T C 0.031918 1.2130e-05
20:805771 T C 0.050433 -5.6495e-06
20:806677 C T 1.457919 -2.6330e-06
20:808801 T C 0.053986 2.8343e-05
20:810707 G A 1.084122 7.1517e-06
20:819662 A G 0.161203 1.2503e-05
20:820738 C T 0.294425 1.7943e-05
20:823792 T C 0.476594 2.5089e-05
20:824422 A C 0.482972 1.6558e-05
20:825678 C T 1.741709 -3.8857e-05
20:826127 T C 0.025104 1.3624e-05
20:826513 G C 0.236842 -6.6284e-06
20:826666 T G 0.713317 -1.0659e-08
20:827397 A G 0.102059 -1.6501e-05
20:828650 T C 0.911261 1.2249e-05
20:832808 A G 0.264992 -2.3365e-05
20:834480 T C 1.166384 2.6312e-05
20:836526 A G 0.600453 -7.9261e-06
20:837424 A G 0.182519 -1.2997e-05
20:840405 A G 1.927822 1.3220e-05
20:842329 T C 0.166194 3.0406e-05
20:842618 A G 1.730822 -8.9927e-06
20:844672 T C 1.245790 1.5506e-05
20:845306 C T 0.104477 -1.2159e-05
20:849249 T C 0.275902 -1.9737e-05
20:851571 G A 0.026471 -5.0107e-06
20:851618 C T 0.164174 3.4119e-05
20:859622 T C 0.173061 1.9810e-06
20:860802 A G 0.474044 5.9731e-06
20:863586 C T 0.023857 6.5540e-06
20:863744 T C 0.164038 -3.1198e-05
20:864074 C T 0.211058 1.0209e-06
20:872466 A G 0.079328 4.9776e-06
20:872751 G A 0.663227 1.9479e-05
20:873483 T C 0.040750 -4.0453e-05
20:873739 C G 0.073565 1.5481e-05
20:877507 G A 0.076000 1.1010e-05
20:884070 A G 0.472082 3.6564e-06
20:886546 A C 0.100662 7.2203e-06
20:887800 G A 0.535951 -1.3389e-05
20:888523 A G 0.596747 5.7836e-07
20:889869 T C 0.400101 -4.3929e-06
20:889904 A C 0.200063 8.2098e-06
20:890096 T G 0.104436 1.0753e-05
20:890623 G A 0.176288 1.4174e-06
20:890658 T C 0.095695 -1.1663e-05
20:892438 C A 0.757181 8.2120e-06
20:892948 A G 0.734219 -1.3571e-05
20:893411 G A 0.078757 -2.3671e-05
20:894125 C A 1.016890 2.2409e-07
20:894378 G A 0.065821 1.2400e-05
20:894722 A G 0.441868 -1.8018e-05
20:895038 A G 0.025478 -1.2428e-05
20:895325 G A 1.085682 -1.2368e-05
20:895531 C T 0.236961 -2.7927e-05
20:896012 A G 1.140957 1.1233e-05
20:896070 T C 0.045972 -3.3596e-05
20:896753 G T 0.057426 3.1575e-06
20:898170 C A 0.141946 5.6597e-07
20:898218 C T 1.912924 2.4712e-05
20:898874 G A 0.201334 -1.9772e-05
20:900935 T G 0.873221 2.8474e-06
20:901269 C T 0.036460 1.1999e-05
20:901676 T C 1.866853 9.7113e-06
20:902310 C G 0.491087 1.1586e-05
20:903294 G A 0.055074 1.6702e-05
20:906235 G A 0.270837 1.5412e-05
20:909450 C G 0.745323 1.3399e-05
20:909771 T C 1.184192 1.2844e-05
20:913000 C T 0.488041 -1.2266e-05
20:914420 G T 0.817549 -1.5096e-05
20:916061 T C 0.095246 -1.5021e-06
20:916290 T C 0.051215 2.2346e-05
20:922125 C T 0.412014 -5.0300e-06
20:923361 T C 0.033876 1.0661e-05
20:923658 A G 0.442616 -5.5632e-07
20:924593 C T 0.249782 7.8295e-06
20:926397 A G 0.746530 -5.6587e-06
20:926585 G A 1.251512 -1.9159e-06
20:926731 T C 0.031986 3.9336e-05
20:926732 A G 0.267379 -4.7298e-05
20:926945 A G 0.168573 -6.1761e-06
20:928438 G A 0.910782 7.7265e-07
20:930373 G T 0.036310 1.0099e-05
20:931341 A G 0.201378 -9.7394e-06
20:931743 A G 0.740702 1.2260e-05
20:932399 G A 0.209269 4.7391e-06
20:932513 C T 1.174707 2.0697e-05
20:932618 C T 1.197873 7.2272e-06
20:933185 C T 0.169536 1.4951e-05
20:934313 A G 0.858673 1.8983e-05
20:934617 T C 0.628743 -1.2608e-05
20:935683 A G 0.425590 -8.4114e-06
20:936463 G A 0.152910 6.5754e-06
20:936700 T C 0.114271 -7.8952e-06
20:939061 C G 0.123383 9.4927e-06
20:939161 G A 0.268226 -1.5509e-05
20:939166 G A 0.105038 -3.2188e-05
20:939703 C A 0.156195 5.3765e-06
20:942263 A G 0.050287 -1.4741e-05
20:943461 T C 0.261936 -1.2896e-05
20:943837 T C 0.031000 5.2681e-06
20:944649 G T 0.037667 -1.0982e-05
20:946927 A G 0.088909 -3.1502e-06
20:947054 G A 0.141021 9.2781e-07
20:953050 C T 0.347540 1.2880e-06
20:953115 T C 0.105102 -1.3025e-05
20:961781 A G 0.128918 -1.6212e-05
20:962416 G C 0.080290 -1.0302e-05
20:964283 T C 0.028973 9.6757e-06
20:968462 G A 0.275882 -7.4348e-07
20:971619 T G 0.027474 7.5247e-07
20:977405 T C 0.146298 1.4206e-05
20:978501 G C 0.186834 -1.7132e-05
20:978720 T C 0.213835 8.0887e-06
20:978789 G C 0.052976 6.8574e-06
20:981133 T C 0.273886 1.8965e-05
20:981418 T C 0.031683 1.6114e-05
20:983670 T C 0.276997 4.2668e-05
20:984639 A G 0.088324 5.3768e-05
20:985437 A G 0.962854 2.0888e-05
20:985530 C T 1.039839 3.3388e-05
20:986009 T G 0.048364 -1.4642e-05
20:991284 A G 0.325543 4.2372e-05
20:993161 C A 0.183488 -5.8349e-06
20:995311 A C 1.427956 3.4688e-05
20:995440 A G 0.106499 -1.1535e-05
20:995832 C A 0.332931 1.9028e-05
20:999106 G A 1.597835 2.6912e-05
20:1002255 C T 1.586731 1.0101e-05
20:1002679 G A 0.359433 4.3446e-05
20:1004792 T A 0.072297 -1.0418e-05
20:1009239 C A 0.127483 -2.2747e-05
20:1009361 G T 1.380399 2.7396e-05
20:1009420 A C 0.111229 -1.2588e-05
20:1012026 A C 0.187589 -1.4681e-06
20:1014974 G A 0.707428 6.3274e-06
20:1017205 G C 0.041715 4.3891e-05
20:1020318 T C 0.959382 -1.1935e-05
20:1022712 A C 0.670295 -3.3390e-05
20:1028346 A G 0.928349 -1.1134e-05
20:1029549 T C 0.152380 1.7452e-05
20:1029686 G A 0.355900 1.0472e-06
20:1032106 T G 0.072335 1.3119e-05
20:1032716 C G 0.024958 -1.8702e-05
20:1033414 T C 0.053421 1.4817e-05
20:1039283 G T 0.555133 5.7911e-06
20:1041756 C T 0.334359 1.3262e-06
20:1043998 C G 0.158425 1.4698e-05
20:1045261 C T 0.124393 -2.2318e-06
20:1048958 A G 0.030384 -3.1884e-06
20:1049563 A G 0.150996 -2.3930e-05
20:1051054 A C 0.022792 9.8409e-06
20:1052473 G A 0.449912 -2.9085e-06
20:1066962 A G 1.661871 -1.4439e-05
20:1070044 C A 0.107489 8.3524e-07
20:1092806 C T 0.243539 -6.6812e-07
20:1096116 T G 0.609819 7.7654e-06
20:1104297 T G 0.237689 3.1315e-06
20:1106944 G T 1.958556 -7.1177e-07
20:1111874 T C 1.656635 -4.9446e-06
20:1115919 G A 0.294975 2.4211e-06
20:1116429 C A 0.479025 8.5956e-06
20:1121937 C T 0.074395 -1.0570e-05
20:1124847 G T 0.244787 -2.5621e-06
20:1130922 C A 0.038751 2.0514e-05
20:1131119 G A 0.566509 5.4284e-06
20:1132508 A G 0.055839 1.3979e-05
20:1135154 T C 0.029422 -2.3480e-05
20:1135413 C T 0.748838 -3.6187e-05
20:1140457 G A 0.159843 1.0599e-05
20:1144464 G A 0.022548 2.5455e-06
20:1145311 G C 0.053404 1.2176e-05
20:1145436 C G 0.087630 1.1442e-05
20:1146048 T C 0.103627 3.0168e-05
20:1147057 G A 0.083636 -1.3000e-05
20:1147410 C A 1.104069 -7.2678e-05
20:1149980 T C 0.081966 1.2654e-05
20:1151038 A G 0.099836 -2.3558e-05
20:1152323 T C 0.094185 4.3945e-06
20:1155854 C T 0.096664 -2.2763e-05
20:1155862 T C 0.093458 2.7371e-06
20:1161063 G A 0.166744 4.4102e-06
20:1162483 A C 0.035385 5.6536e-07
20:1162615 A G 1.401346 4.8892e-06
20:1167239 G A 0.172004 -2.8483e-05
20:1167621 C T 0.158728 5.9404e-06
20:1173900 G T 1.956139 3.7752e-06
20:1174075 G A 0.167927 -1.3549e-05
20:1174658 T G 0.383503 2.2401e-05
20:1177199 G A 0.359443 -1.9656e-05
20:1179659 G A 0.116818 -4.3251e-06
20:1192727 G T 0.218503 1.1010e-05
20:1193973 A G 0.079743 1.9754e-05
20:1205886 C T 1.039207 5.1380e-08
20:1208038 A G 0.096715 -1.9299e-05
20:1210647 C T 0.984014 8.9292e-06
20:1221171 A G 0.369734 2.0129e-05
20:1224774 C A 0.155154 3.6005e-06
20:1228093 A G 0.179075 -3.2162e-05
20:1233298 A G 0.205047 -3.0751e-05
20:1234390 A G 0.191240 1.0048e-05
20:1250463 C T 0.131087 -1.8592e-05
20:1252595 A G 0.089058 -6.3379e-06
20:1255870 T C 0.154872 4.1586e-06
20:1256598 G A 0.149990 -5.8994e-06
20:1261888 T C 0.113156 2.3314e-05
20:1263701 G A 0.549177 -5.7164e-05
20:1264915 T C 0.038231 6.9322e-06
20:1265152 A G 0.122183 -3.7413e-05
20:1267130 C T 0.323225 -5.9820e-06
20:1268250 T C 1.612002 -2.0885e-05
20:1271680 A G 0.100744 3.6689e-06
20:1273711 A G 0.300898 2.4559e-05
20:1274231 T C 0.301673 -1.7534e-06
20:1284345 C T 0.051161 9.9384e-06
20:1286057 T G 0.030564 1.7707e-05
20:1288223 C T 0.676667 -3.2374e-05
20:1292311 T C 0.020212 -4.3103e-06
20:1293046 A G 0.581852 8.4274e-06
20:1293141 T C 0.032516 9.7173e-06
20:1293247 T C 0.993523 3.0192e-05
20:1295538 G C 0.984599 4.3915e-06
20:1295639 A G 0.155277 -8.3513e-06
20:1298227 C A 0.948836 -5.8056e-06
20:1298954 G A 0.118066 1.8242e-05
20:1299453 A G 0.082721 1.7597e-05
20:1299485 G A 0.521023 2.8945e-07
20:1300205 T C 0.056053 5.2508e-06
20:1301598 G A 0.209052 -3.7390e-06
20:1301859 A C 0.070169 -1.5415e-05
20:1302368 T C 0.105330 -8.7445e-06
20:1306103 T C 0.258183 -9.5219e-06
20:1307888 T C 0.895241 -8.4846e-06
20:1309715 A C 0.070281 -3.0820e-06
20:1311981 T C 0.605359 -5.8175e-06
20:1318343 T G 0.033845 -1.6726e-07
20:1329662 T C 0.033988 1.7960e-05
20:1338903 G A 0.285969 -8.9615e-06
20:1339076 A G 0.081980 -3.1514e-06
20:1342187 C T 1.206879 9.2132e-06
20:1344910 A G 0.049474 1.5528e-05
20:1346596 C T 0.147461 -6.7656e-06
20:1348688 A G 0.130390 1.9749e-05
20:1349052 T C 0.216735 -4.5993e-06
20:1350709 C T 0.778882 2.0394e-06
20:1357446 T C 0.034386 -4.9239e-06
20:1359238 A G 1.521924 1.6878e-05
20:1361277 C T 0.026049 2.1847e-06
20:1363034 C G 0.187507 2.4544e-05
20:1363724 G T 0.580374 2.4450e-06
20:1368692 G C 0.032111 1.0084e-05
20:1368939 C A 0.078560 -3.7721e-06
20:1369888 T C 0.165762 -2.9209e-05
20:1376444 A G 0.314603 3.9382e-06
20:1377025 T C 0.052170 -1.3088e-05
20:1382366 G A 0.084598 -9.4623e-06
20:1382825 C T 0.671030 2.7334e-06
20:1386441 A C 0.073654 6.8010e-06
20:1386473 A G 0.321331 6.2574e-06
20:1387092 T C 1.393434 -2.6414e-05
20:1393060 T C 0.397405 6.0709e-06
20:1397611 A G 0.120167 1.2867e-05
20:1402161 A G 0.986499 -3.8531e-05
20:1416524 G C 0.080219 -2.3717e-05
20:1416737 G A 0.217334 -5.5983e-06
20:1422118 T C 0.029504 1.5398e-05
20:1423909 T C 1.053459 -1.3175e-05
20:1426393 T C 0.833463 -6.6064e-06
20:1428497 T C 0.084832 -3.4078e-05
20:1434080 T C 0.129911 8.7982e-06
20:1435431 C T 0.023472 7.3020e-06
20:1435905 C T 1.953042 -3.0247e-05
20:1436922 A G 0.027528 1.1246e-05
20:1445821 T C 1.833079 -2.0504e-05
20:1449438 G T 0.232986 -6.4866e-06
20:1456970 T C 0.109172 -1.4182e-05
20:1459060 G T 1.778175 -5.0465e-07
20:1459246 T C 0.024683 7.6183e-06
20:1460055 A G 0.078199 2.6061e-05
20:1460272 C T 0.264251 -1.0477e-05
20:1463027 T C 0.161692 -1.8405e-05
20:1470343 C T 0.110314 1.2820e-05
20:1475337 T C 0.049739 1.1189e-05
20:1475579 A G 0.303176 -5.0481e-06
20:1481319 T C 0.157918 -8.3312e-06
20:1490028 G A 0.248428 1.3382e-05
20:1491132 T G 0.052966 3.0482e-05
20:1495235 C T 1.970568 2.2608e-06
20:1496852 G A 0.076000 -2.9156e-06
20:1497197 A G 0.277572 1.0607e-05
20:1504992 G T 1.514903 2.5070e-05
20:1516906 A C 0.421048 7.5210e-06
20:1517215 A G 0.088008 -2.7956e-05
20:1517979 A G 1.085373 -1.3828e-06
20:1519031 T C 0.027756 1.3985e-05
20:1520042 A T 0.744119 2.0788e-06
20:1532595 C T 1.672036 1.2853e-05
20:1538249 T C 0.508661 -7.7492e-08
20:1541969 T C 0.537152 -1.9983e-06
20:1546805 A G 0.253419 9.6166e-06
20:1546911 G C 1.532378 7.5865e-06
20:1551564 C T 0.053268 -1.2596e-05
20:1557954 T G 0.183862 -1.2438e-05
20:1590770 G A 1.553794 8.0865e-06
20:1594387 T C 0.065732 -1.7584e-08
20:1597074 C T 0.042987 -1.8833e-05
20:1600405 A C 0.050032 8.4738e-06
20:1600524 C T 0.697647 -1.6616e-06
20:1600863 T C 0.023370 1.9486e-06
20:1602668 T C 0.262463 1.1998e-05
20:1604359 T G 0.052969 -9.9895e-06
20:1606497 C T 0.112055 1.5448e-07
20:1609014 A G 0.243111 -2.3336e-05
20:1609256 A C 0.986108 9.9261e-06
20:1609355 C G 0.260926 1.2392e-05
20:1609940 A G 0.024778 -1.5429e-05
20:1610551 C T 1.266696 1.5036e-05
20:1610629 G A 0.074592 2.2333e-05
20:1610790 A G 0.449147 1.4847e-06
20:1612968 T C 0.066375 -1.8132e-05
20:1616137 A G 0.765065 2.1173e-05
20:1617592 T C 0.045418 1.8009e-05
20:1637589 T C 0.336630 -9.0767e-06
20:1638578 C T 0.431672 1.4706e-06
20:1642748 C T 0.956914 -1.2216e-05
20:1658490 T C 0.455457 5.1206e-06
20:1670319 T C 0.042093 -1.4744e-05
20:1671103 A G 0.103358 2.2544e-05
20:1674490 G A 0.101559 -1.7699e-05
20:1676065 C T 1.226632 -4.6442e-05
20:1676943 A G 0.216113 -1.6492e-06
20:1683358 G A 1.210119 -3.2036e-05
20:1689231 T C 0.242703 1.8053e-05
20:1689858 C T 0.999378 -6.6089e-05
20:1692604 A G 0.130710 -8.8049e-06
20:1707027 C T 0.225554 3.0703e-06
20:1716975 C T 0.191849 8.3764e-06
20:1721027 G A 0.485454 -1.6434e-05
20:1722457 T C 0.094437 1.3900e-05
20:1727964 C T 1.390908 -1.0554e-06
20:1730226 A G 0.666780 1.3849e-06
20:1731762 G A 0.036042 4.3093e-06
20:1736756 G T 0.741641 -1.4285e-06
20:1738850 T C 0.064178 -6.0203e-06
20:1741974 C T 0.035202 2.7447e-05
20:1747567 A C 0.712181 -2.0105e-06
20:1749682 T C 0.046952 -2.1567e-05
20:1751411 T C 0.083248 9.9260e-06
20:1757652 T C 0.046523 3.4430e-08
20:1758965 T C 0.463137 -2.1879e-06
20:1759590 T C 0.242394 3.8607e-06
20:1762433 T C 0.231276 3.5710e-05
20:1763536 C A 0.446815 -1.4307e-05
20:1768089 A G 1.578986 6.2379e-06
20:1770053 T G 0.112765 4.5003e-05
20:1771755 A G 0.049110 9.6360e-06
20:1779768 A G 0.094444 -1.0563e-05
20:1781754 A G 1.459421 4.2624e-07
20:1784571 T C 0.503014 -1.8704e-05
20:1785592 C T 1.324455 -1.1823e-06
20:1788941 A C 1.153876 -9.8930e-07
20:1789158 C G 0.058433 9.5565e-06
20:1790434 G C 1.210306 -8.9801e-06
20:1791465 A G 0.066263 -2.5687e-05
20:1792434 A G 0.967144 4.5467e-07
20:1794342 A G 0.850207 -9.0059e-06
20:1795210 G T 0.076894 8.9656e-06
20:1796461 T G 0.813506 -3.4029e-05
20:1801529 T G 0.049838 -2.8113e-05
20:1807061 A C 0.191570 1.8890e-05
20:1812621 T C 0.055614 1.1442e-05
20:1814266 G A 0.057267 5.3677e-06
20:1815383 C T 0.261589 1.8410e-05
20:1825944 T C 0.844774 1.3048e-05
20:1828759 A C 0.098914 1.2193e-06
20:1832785 T C 0.045483 8.4328e-06
20:1837072 G A 0.043025 4.1794e-06
20:1839408 C T 0.897693 2.2902e-05
20:1840964 T G 0.051314 1.8867e-05
20:1844780 G A 0.111861 8.8103e-06
20:1848203 C T 0.546141 -1.8251e-05
20:1849606 T C 0.057522 -1.5422e-05
20:1852958 C T 0.093781 -2.1718e-06
20:1856972 G A 0.649611 -1.2169e-05
20:1857413 A G 0.530036 -3.1238e-06
20:1861532 A G 0.047458 4.9599e-06
20:1863216 A G 0.126732 -6.6730e-07
20:1865198 T C 0.504069 -1.3888e-05
20:1865258 T C 0.057185 5.6584e-06
20:1867665 A G 0.139862 6.9001e-06
20:1869216 A G 0.046374 -5.4293e-06
20:1870755 C T 0.334556 -7.8246e-07
20:1872232 T C 1.903197 5.4916e-06
20:1873160 C T 0.630660 3.4183e-06
20:1874724 C T 0.344008 6.7991e-06
20:1876538 C G 0.811803 -1.4377e-05
20:1877664 T C 0.301034 -6.8001e-07
20:1878024 A G 0.084625 -2.1064e-05
20:1879293 C T 0.181316 -2.0072e-05
20:1880550 T C 0.264768 1.0095e-06
20:1885085 T C 0.041923 1.8837e-05
20:1885143 G A 0.283212 -2.0437e-05
20:1887584 A C 1.206869 -1.2040e-05
20:1888739 A G 0.090707 2.2015e-06
20:1894434 A G 0.161767 -3.0683e-05
20:1895273 C T 0.761485 2.0403e-05
20:1895796 C T 0.761557 2.2756e-05
20:1899473 A G 0.299188 -4.6963e-05
20:1900209 T G 0.408863 2.7229e-05
20:1900736 A G 0.088749 4.5596e-06
20:1901059 C T 0.066558 -4.5314e-06
20:1905076 T C 0.061996 4.4673e-06
20:1906027 A G 1.074181 -1.7100e-05
20:1907716 C T 0.372610 -1.9509e-05
20:1908299 T C 0.315602 -2.1700e-05
20:1908605 T C 0.044255 -1.7358e-05
20:1908700 T C 0.025767 -1.7259e-07
20:1908858 T C 0.029051 3.5940e-06
20:1909445 A C 1.671261 4.7045e-05
20:1910382 A C 0.766313 5.1803e-06
20:1910706 T C 0.087369 1.6073e-05
20:1912981 C A 0.625146 2.5275e-05
20:1915137 G A 0.029697 1.6066e-05
20:1916836 T C 0.093138 1.0280e-05
20:1917290 G A 1.204384 4.5294e-06
20:1917405 A G 1.632676 -1.1892e-05
20:1918143 T C 0.023625 -1.4036e-05
20:1919427 C T 1.935896 1.4439e-05
20:1922237 G A 0.242659 -4.9719e-06
20:1923734 G T 0.664257 -7.5246e-06
20:1924707 T C 0.532300 -4.7308e-06
20:1924851 C T 0.115931 -1.3670e-05
20:1928745 A C 0.095868 7.7796e-06
20:1929699 A G 0.140498 1.6296e-05
20:1930704 T C 0.522855 1.4741e-05
20:1939732 A G 0.198516 1.0872e-06
20:1940145 C T 1.777318 7.5893e-05
20:1940697 A G 0.034127 -1.9130e-05
20:1941900 C G 0.054217 -6.4222e-06
20:1943551 C A 0.139933 -3.8175e-05
20:1945467 T C 0.044653 -1.5359e-05
20:1952555 G A 0.097758 1.0032e-05
20:1953363 G A 0.226476 5.2919e-06
20:1954033 A G 0.167659 -3.3053e-05
20:1963117 C A 0.259192 1.0033e-05
20:1963995 G A 0.092754 1.3806e-05
20:1965658 T C 0.023748 6.9568e-06
20:1966169 A G 1.743249 -2.4082e-05
20:1966947 C T 0.289240 3.1495e-06
20:1972460 C T 0.282450 -1.6228e-05
20:1982128 A G 0.154702 -1.6151e-05
20:1983042 T C 0.025951 8.0401e-06
20:1989383 T C 0.221097 -3.8999e-05
20:1989982 T C 0.336773 -5.1321e-06
20:1992396 A G 0.031731 2.5156e-05
20:2001255 G A 0.123849 1.4313e-05
20:2005816 A C 0.172850 -9.0600e-05
20:2021623 G A 1.961558 -4.0460e-06
20:2024972 C T 0.117039 1.2803e-05
20:2025089 C T 0.033403 3.0910e-05
20:2033141 T C 0.023921 -1.5557e-05
20:2033713 T G 0.091877 -6.9712e-06
20:2034573 T C 0.268515 2.4482e-05
20:2035775 G A 1.385383 1.1155e-05
20:2035824 T C 0.051001 5.5881e-08
20:2037163 T G 0.288482 -4.8242e-05
20:2039225 C T 0.492305 -4.5940e-05
20:2040664 C T 1.967355 -3.3278e-05
20:2043804 C T 0.074276 1.2536e-05
20:2047215 C T 0.371016 -3.0443e-05
20:2060151 A G 0.121142 -2.9972e-05
20:2061248 A G 0.324142 -3.7624e-06
20:2065934 C A 0.092992 3.7253e-06
20:2074938 A G 0.628338 -3.1946e-05
20:2081743 A G 0.064488 1.0245e-06
20:2082299 A G 0.098965 -1.1647e-05
20:2084892 C T 0.937566 -5.2230e-05
20:2088698 G A 0.843894 -2.6519e-05
20:2091856 G A 0.050950 2.5549e-05
20:2095627 C A 0.089813 -3.1039e-05
20:2100578 G A 0.233670 -2.1735e-05
20:2107732 A G 0.066388 -9.0597e-07
20:2108419 T C 0.494644 -2.4801e-05
20:2113664 T C 0.109484 -9.1886e-06
20:2121249 A G 0.488160 -1.7466e-05
20:2122005 A G 0.058358 -2.6693e-05
20:2126180 C G 1.147379 -5.8678e-05
20:2138466 C A 0.035141 1.8475e-05
20:2143379 C T 0.454104 -1.8314e-05
20:2145227 C T 1.951481 -2.1680e-05
20:2146188 C A 0.073671 1.1917e-05
20:2149067 G A 1.162185 -3.1138e-06
20:2149912 A G 1.874356 -1.3641e-05
20:2151350 G A 0.471552 6.7061e-06
20:2152965 T C 1.955850 2.0829e-06
20:2155137 A G 0.200885 -1.0605e-05
20:2161504 G A 0.208389 2.8263e-05
20:2162463 A G 1.391428 2.4580e-06
20:2163009 C T 0.031550 1.2203e-06
20:2170199 A G 0.207042 1.2320e-05
20:2172546 T C 1.042318 -1.9710e-05
20:2174300 C T 0.151268 3.6840e-06
20:2179715 G A 0.746798 9.0867e-06
20:2180725 T C 1.395957 2.0717e-05
20:2187944 T C 0.851367 6.0212e-06
20:2189472 C T 1.958866 1.2622e-07
20:2192852 G A 0.721116 1.5019e-05
20:2192927 G A 1.958553 1.6545e-06
20:2193014 G A 0.312131 2.1719e-05
20:2199817 A C 0.202657 -5.0019e-06
20:2204811 G T 1.130254 -1.0094e-05
20:2205138 T C 0.680294 -2.6070e-06
20:2205172 C T 1.552991 -3.0711e-05
20:2206306 G A 0.424696 -1.9806e-05
20:2213332 T C 1.843799 -5.6256e-06
20:2217138 C T 0.515780 5.7699e-06
20:2223831 C T 0.239150 4.6280e-07
20:2228212 T C 0.084516 -6.4673e-06
20:2232417 C T 0.103943 -9.6590e-06
20:2232463 A C 0.158561 -2.8425e-06
20:2234092 G A 0.031659 4.6575e-07
20:2235758 G T 0.733536 1.4939e-05
20:2238145 T G 0.790503 9.3577e-06
20:2239669 T C 0.156858 -4.5216e-06
20:2241201 A G 0.779205 -1.7196e-05
20:2252739 C T 0.337242 -1.1600e-06
20:2258088 A G 0.134915 1.5549e-06
20:2259925 A G 0.533286 -3.4355e-06
20:2261387 T G 0.648856 -2.0158e-05
20:2277020 T C 1.943267 5.0719e-05
20:2279955 A G 0.291219 1.3496e-05
20:2281252 T G 1.005062 3.5511e-05
20:2290333 A C 1.641285 1.3387e-05
20:2293148 T C 0.055315 1.0502e-06
20:2297790 A G 0.222515 -7.9500e-07
20:2298616 C T 1.597254 -1.9265e-05
20:2299988 C T 0.081371 -1.2241e-05
20:2301285 A G 1.585001 -3.7270e-07
20:2302697 C T 0.071923 1.8768e-05
20:2304376 A G 1.389283 3.7425e-06
20:2305872 G A 0.064073 1.0274e-05
20:2308430 T C 0.467986 3.2252e-07
20:2309665 T C 0.045044 -9.0131e-06
20:2310183 C T 1.116430 7.0226e-06
20:2310291 C T 1.977789 -1.6866e-06
20:2310687 T C 0.085349 1.2063e-05
20:2310725 T C 1.131662 -5.4936e-06
20:2312962 A G 0.026508 -6.4266e-07
20:2313043 A G 0.058038 1.5238e-05
20:2313059 G T 0.357111 6.4735e-05
20:2313345 A G 1.964077 5.1852e-06
20:2313963 C A 1.374487 7.9516e-06
20:2314610 G T 0.047363 1.9620e-05
20:2315543 G A 0.048815 4.7454e-05
20:2317380 C A 0.479423 -3.0611e-05
20:2319663 C T 0.767432 2.2928e-06
20:2321105 C G 1.258166 -1.2469e-05
20:2321665 C T 1.160325 -1.1647e-05
20:2322896 T C 0.575733 2.6569e-05
20:2327650 C G 0.649883 -2.5490e-05
20:2327829 C T 0.050705 1.5227e-07
20:2331626 T C 0.231181 1.6548e-05
20:2334210 A G 0.860529 -5.1082e-06
20:2339647 C T 1.742936 8.2498e-06
20:2343078 C T 1.761972 1.4884e-05
20:2344727 A G 0.052143 1.4176e-05
20:2349719 G A 0.215590 1.1971e-06
20:2352309 G A 1.724567 8.2818e-06
20:2352852 A G 1.351011 5.1753e-06
20:2357672 C T 0.373916 2.2610e-08
20:2359429 C T 0.179956 4.2234e-06
20:2360168 A G 0.263112 1.0654e-05
20:2361684 T C 1.510031 -3.4927e-05
20:2361778 T G 0.033264 -1.8202e-05
20:2364386 T C 0.070111 1.2326e-05
20:2365857 T C 0.150310 -1.0785e-05
20:2366392 T C 0.038401 -3.8789e-06
20:2367588 A C 0.301989 9.5183e-06
20:2372985 A G 0.172388 2.9858e-05
20:2375262 G A 1.857496 -3.0250e-05
20:2378309 C T 1.796602 -1.1962e-05
20:2380323 A G 0.175237 1.7854e-05
20:2383462 A C 0.211666 1.5377e-05
20:2387738 G A 0.687454 -3.1888e-06
20:2391069 A G 0.324027 -2.9054e-06
20:2392899 T G 0.332571 2.4853e-06
20:2397883 T C 0.040183 -4.7392e-06
20:2402496 A G 0.256884 -7.2829e-06
20:2407004 T C 0.148270 1.2136e-05
20:2408039 G T 0.368697 1.0824e-05
20:2408234 A G 0.035481 -3.0562e-06
20:2413472 G T 0.302428 2.8642e-06
20:2414688 A G 0.024431 4.3541e-06
20:2417012 G T 0.196190 1.9370e-07
20:2422418 T C 0.043565 5.5522e-05
20:2436287 C A 0.075690 3.0329e-05
20:2440888 G T 1.727967 1.4220e-05
20:2448587 T G 1.478936 9.9979e-06
20:2452521 C T 0.028372 2.0974e-05
20:2454154 G A 0.051443 2.3946e-06
20:2464112 C T 0.074497 -2.6095e-05
20:2464984 C T 0.026876 -6.1418e-06
20:2465810 T C 0.064008 4.6805e-06
20:2468347 T G 1.573377 2.8235e-05
20:2469242 G C 0.626434 -6.1793e-06
20:2471755 C T 0.912995 -1.9616e-06
20:2473231 T C 0.427800 2.4807e-06
20:2473885 A G 0.026549 -2.3695e-06
20:2481263 G A 0.231307 -1.8830e-05
20:2488941 C T 1.179150 -1.7912e-05
20:2490750 C T 0.352412 -5.5229e-05
20:2496499 A G 0.857622 -4.0227e-05
20:2497524 G A 0.043259 -5.1607e-06
20:2501526 A G 0.055332 1.8879e-05
20:2501632 C T 0.905023 1.6058e-05
20:2502533 A G 0.123012 2.6772e-05
20:2507766 G A 1.382667 1.1099e-05
20:2514857 A G 0.051266 -6.5946e-06
20:2518565 T G 0.847821 -1.3303e-05
20:2520456 C T 1.099010 -1.2149e-05
20:2527991 G A 0.651872 6.1450e-06
20:2531805 G A 0.369075 -2.8786e-06
20:2542210 C T 0.075602 -4.9018e-05
20:2549482 A C 0.046761 -3.0654e-05
20:2550579 C T 1.339200 -1.5095e-05
20:2552884 G A 0.227720 -9.1202e-06
20:2553544 C G 0.029456 1.0394e-06
20:2559068 T C 0.220207 -7.3530e-07
20:2559795 C T 0.083081 -3.3213e-05
20:2565577 T C 0.062642 -1.6657e-05
20:2566845 G A 0.873700 7.9183e-06
20:2570208 C T 0.391462 9.8572e-06
20:2571833 G A 0.079206 3.1065e-05
20:2576947 C T 0.529934 -3.6379e-05
20:2584029 A T 0.053952 4.1684e-07
20:2585255 G T 0.495691 1.6889e-05
20:2593006 G A 1.160706 2.0055e-05
20:2593501 G C 0.070009 -3.3997e-06
20:2596160 C T 0.391925 -3.4761e-05
20:2596494 T C 0.156123 -1.2437e-05
20:2599043 A G 1.324064 -8.4645e-06
20:2605867 G A 0.069278 -9.4531e-06
20:2605939 C T 0.069751 1.1561e-05
20:2607925 A G 0.040315 -1.6669e-05
20:2614297 A C 1.486477 -1.0341e-05
20:2619879 A G 0.164878 -1.1284e-05
20:2627370 C T 1.184039 1.7388e-05
20:2631192 G A 0.861998 -4.2426e-06
20:2632010 T C 1.541745 -5.6219e-05
20:2635212 G A 0.156028 -1.9575e-05
20:2638882 C T 0.519112 -2.7049e-06
20:2639570 T G 0.518191 -2.6534e-06
20:2644893 T C 0.048770 2.3592e-05
20:2644950 A C 0.049059 1.6853e-05
20:2646591 T C 0.072477 -1.5007e-05
20:2647040 G A 0.389919 -4.2080e-05
20:2647370 C T 0.780467 -4.4536e-05
20:2648482 A G 1.155416 -2.6602e-05
20:2652941 G C 0.103110 -4.3654e-06
20:2657803 C T 0.366892 1.0158e-05
20:2663305 C T 1.878759 -7.0745e-06
20:2667729 C T 0.250292 1.4315e-05
20:2668812 A G 0.512833 -7.2649e-06
20:2672740 T G 0.409060 -5.9847e-05
20:2675809 A G 0.136377 1.4367e-05
20:2676483 C T 0.794120 -1.6958e-05
20:2682579 G A 0.174115 -1.0675e-05
20:2685167 T C 0.756467 2.4028e-05
20:2688402 A G 0.036640 -7.4393e-06
20:2695772 T C 0.175733 -1.6953e-05
20:2701418 G A 0.471831 2.3541e-06
20:2711327 T C 0.194007 -1.7300e-05
20:2713064 A G 0.081215 -4.2205e-06
20:2717526 T C 0.061510 -2.7939e-06
20:2718080 A G 0.094413 -1.4736e-05
20:2721474 A G 0.541548 6.6585e-06
20:2722364 G A 0.229056 1.3464e-05
20:2722788 C T 0.091873 -7.4312e-06
20:2722853 C T 0.552787 2.0675e-05
20:2726599 A G 0.322667 1.2206e-05
20:2733894 A G 0.560811 1.5350e-05
20:2735182 A G 0.259886 1.7641e-05
20:2736104 C G 0.097796 1.7170e-05
20:2741513 G T 0.035566 1.5433e-05
20:2742668 G T 0.503055 1.4443e-05
20:2748645 A G 0.032924 1.7778e-05
20:2755488 C T 0.383837 -1.0872e-05
20:2756090 T C 0.396447 -3.2422e-06
20:2757862 G A 0.115353 1.7927e-05
20:2761707 C T 0.162376 1.0963e-05
20:2761728 T C 0.395236 -3.1170e-06
20:2765103 G A 0.033169 1.2421e-05
20:2769937 G A 0.275906 -9.5066e-07
20:2771921 C T 0.172381 8.9554e-06
20:2774605 C T 0.093322 2.2872e-05
20:2775332 C T 0.355173 1.0536e-05
20:2776975 T C 0.020535 -4.4526e-06
20:2778075 C T 1.887184 2.6083e-06
20:2780683 A G 0.198522 6.6871e-06
20:2784259 A G 0.100706 -1.9608e-06
20:2785092 T C 1.768115 -5.9183e-06
20:2785279 C T 0.362839 3.7683e-06
20:2785598 A G 1.184685 -1.2932e-05
20:2787141 A G 0.200705 -5.4127e-06
20:2791120 A G 0.033709 2.5274e-05
20:2797015 A G 1.177253 -8.7504e-06
20:2799040 C G 0.133412 7.5441e-06
20:2800848 A G 0.366100 1.2552e-05
20:2801409 A G 1.353483 2.2232e-05
20:2802023 T C 0.032322 1.2537e-05
20:2829916 G A 0.210439 -2.2317e-05
20:2837437 T G 0.723547 -7.9926e-06
20:2848083 A G 0.056566 8.9470e-07
20:2848678 C T 1.880285 5.8936e-05
20:2854123 A G 0.039234 7.0404e-06
20:2855101 T C 0.045445 1.5000e-05
20:2870839 C G 0.039234 1.3747e-05
20:2876471 A G 0.212703 -2.5517e-05
20:2885482 A G 0.205669 5.6752e-08
20:2886667 C T 0.028898 -1.1274e-05
20:2889782 A G 0.873669 8.5803e-06
20:2904768 T C 0.343943 -2.9738e-05
20:2910044 A G 0.293466 -1.8037e-06
20:2945759 T C 0.213369 -2.0190e-05
20:2959906 C T 0.029697 4.1294e-06
20:2960876 C T 0.140375 1.2421e-05
20:2978928 C T 1.005844 5.7159e-06
20:2990206 T C 0.780558 5.9997e-06
20:2991560 T C 0.470862 9.4367e-06
20:2992428 T G 0.064495 1.8386e-05
20:2992659 C T 0.072848 8.2128e-06
20:2997115 T C 0.152285 1.2037e-05
20:3003839 A G 0.039598 1.5022e-05
20:3009449 T C 0.062343 -4.7786e-07
20:3009509 G A 1.002064 -8.0769e-06
20:3018330 A G 0.288274 7.3780e-06
20:3019957 C A 0.253283 1.7543e-05
20:3020553 G A 0.489064 9.8673e-08
20:3026069 A T 1.011427 -6.8897e-06
20:3026415 T C 0.307191 2.1103e-06
20:3032272 T C 0.822781 3.1966e-06
20:3033259 A G 0.442840 1.2127e-05
20:3035513 C A 1.045313 -3.3978e-06
20:3036457 A G 0.522349 2.9645e-06
20:3045103 C T 0.083058 -2.4243e-07
20:3045988 T C 0.513764 2.9597e-05
20:3046062 A G 0.334777 -1.6803e-05
20:3046312 C T 0.195075 -3.1624e-05
20:3053255 A C 0.665777 1.4496e-05
20:3053893 A G 0.091890 9.6951e-06
20:3058899 G A 0.231674 -3.2998e-08
20:3059396 T C 1.645827 -1.1820e-05
20:3061436 G A 1.621532 -6.6871e-06
20:3061986 C A 0.821601 -2.0702e-06
20:3070571 C T 1.342097 -9.4702e-07
20:3081101 C A 1.785396 9.9017e-06
20:3081145 C A 0.064552 2.3541e-06
20:3081638 T C 0.213529 1.1125e-05
20:3081680 T C 1.161597 1.9215e-05
20:3084458 A G 0.038625 -1.8814e-05
20:3084593 C T 0.409121 3.4723e-06
20:3092767 T C 1.212819 -1.7693e-04
20:3092887 A G 0.197122 -3.5986e-05
20:3093298 A G 0.712225 -2.7069e-05
20:3107753 T C 0.218337 -3.0891e-05
20:3119133 A G 0.712314 -2.7258e-05
20:3119293 C T 0.037177 -1.0870e-05
20:3119555 G T 0.742188 -3.9309e-05
20:3128578 C A 0.225524 -3.2081e-05
20:3131247 A C 0.224575 -2.9306e-05
20:3134348 C T 0.027430 -2.4554e-05
20:3135526 G A 0.050413 6.3177e-06
20:3138280 A C 0.940027 -6.8005e-05
20:3141098 A G 0.484685 3.9548e-05
20:3147024 A G 1.291266 2.3030e-05
20:3149866 T C 0.024316 9.8364e-06
20:3151648 A G 0.277681 -1.9190e-05
20:3153503 A G 0.713830 2.2554e-06
20:3161278 A G 0.276956 -1.8475e-05
20:3164686 C T 0.765807 1.1275e-05
20:3164751 A C 0.034814 -1.5761e-05
20:3171337 T C 0.366378 5.5151e-05
20:3171710 T C 0.250411 -1.2859e-05
20:3172246 C A 0.628175 5.1585e-06
20:3172679 C T 0.083755 1.2459e-05
20:3175694 A G 0.876624 -4.8592e-06
20:3180283 C A 1.318400 1.4788e-05
20:3183588 T C 0.091669 2.8562e-05
20:3185123 T A 0.149133 3.6093e-06
20:3187733 C T 0.149494 5.9327e-06
20:3191205 T G 0.427014 1.3740e-05
20:3193617 A G 0.319325 4.9687e-05
20:3193842 A C 0.148797 4.9633e-06
20:3193978 A G 0.589067 2.1711e-05
20:3199769 C T 1.203486 4.9025e-05
20:3201966 T C 1.748138 3.1259e-05
20:3202129 C T 0.608374 1.3152e-05
20:3209371 A G 0.873822 5.7612e-05
20:3214895 T C 0.052588 1.1061e-05
20:3215548 A C 0.564255 -1.8158e-05
20:3218563 C T 0.171786 4.0466e-05
20:3223225 C T 1.175781 4.1895e-06
20:3228460 T C 0.567145 6.3973e-06
20:3236015 G A 1.896278 2.1853e-05
20:3239753 G T 0.473510 -6.8788e-06
20:3245689 T C 0.048271 1.2887e-07
20:3251428 T C 0.065919 -1.9594e-05
20:3258118 T C 1.661667 1.4961e-05
20:3262181 G A 0.232303 8.1186e-07
20:3278032 T C 0.021181 8.3009e-06
20:3278682 A G 0.045901 -1.3278e-05
20:3280938 C T 0.042284 4.6490e-05
20:3285140 C T 1.722819 2.7268e-05
20:3294731 G T 0.533500 -1.9462e-05
20:3299212 A G 0.039520 1.2876e-05
20:3300091 A G 0.064495 2.0013e-05
20:3307921 T C 0.079032 -1.0257e-05
20:3318790 T G 0.053778 1.8244e-05
20:3334807 G A 0.041213 1.6013e-05
20:3335431 C T 0.461526 -9.7336e-06
20:3348707 G C 0.029857 9.5238e-06
20:3353111 C T 0.073117 -5.0818e-06
20:3356537 A C 0.158762 4.3329e-05
20:3370861 C T 0.474401 -5.4567e-06
20:3373569 C T 0.092122 -7.5993e-06
20:3381549 C T 0.409356 -1.9168e-05
20:3383127 T C 0.134776 1.6317e-06
20:3387361 T G 0.029483 2.2616e-06
20:3389397 T C 0.022347 6.5430e-06
20:3389505 G A 0.026536 8.4581e-06
20:3391191 G A 0.410080 -2.4574e-05
20:3402792 C T 0.594813 3.1967e-06
20:3417912 C A 0.088773 4.6782e-06
20:3431140 G A 0.158313 -5.7292e-07
20:3432137 C T 0.605865 2.6955e-05
20:3432733 G A 0.069224 -1.9727e-05
20:3433158 T C 0.954837 -2.2063e-05
20:3433289 G C 1.561110 3.6691e-06
20:3436231 A G 0.731346 -3.4423e-05
20:3438386 T C 0.031438 3.4984e-06
20:3438396 A G 0.801719 2.7166e-05
20:3448030 G A 1.289842 2.0494e-05
20:3462333 A G 1.773367 3.1439e-06
20:3475897 C A 0.035246 -1.8946e-05
20:3483989 G A 0.028902 -2.5253e-05
20:3485028 C A 0.129866 -5.2750e-06
20:3511315 T C 0.584035 -9.7803e-06
20:3514080 T G 0.037731 -1.2496e-06
20:3517440 G A 0.039190 -1.0007e-06
20:3520496 T C 0.455042 1.3568e-05
20:3522723 C A 0.470563 -2.8584e-05
20:3523756 C A 1.044857 3.7917e-06
20:3525519 T C 1.892919 1.0126e-05
20:3530471 T C 1.435884 6.2017e-06
20:3532097 T C 0.080314 2.6883e-05
20:3533862 G A 0.089912 1.7104e-05
20:3534642 A G 0.066038 -2.0870e-05
20:3541382 C T 0.112347 2.3581e-05
20:3545060 A G 0.052245 2.1448e-06
20:3549544 C A 0.242350 -5.2000e-06
20:3551757 T C 0.453343 1.0753e-05
20:3560655 T C 1.554606 2.5066e-05
20:3562866 G A 0.026338 -1.3005e-06
20:3565748 A G 0.094127 -1.1310e-05
20:3573541 G A 0.112150 1.9381e-05
20:3577062 A G 0.110807 1.8218e-05
20:3582656 C T 0.197853 -7.8600e-07
20:3585638 T C 0.041743 -2.7642e-06
20:3596807 G A 0.047088 1.0539e-05
20:3629254 G A 0.790925 9.2983e-06
20:3629843 C G 0.198349 -1.5767e-05
20:3630249 C T 1.580904 1.5762e-05
20:3636354 A G 0.882397 -1.1403e-05
20:3636929 T C 0.115322 1.6730e-05
20:3638110 G A 1.771614 2.4169e-05
20:3638518 C A 0.193341 -5.4871e-06
20:3640057 T C 1.389497 2.4308e-05
20:3650234 G A 0.250938 -1.8465e-05
20:3651226 T G 1.183992 1.2933e-05
20:3653692 T C 0.071597 3.8910e-06
20:3654820 C G 0.020457 -1.1492e-05
20:3658211 C T 1.527255 4.2410e-06
20:3658931 T C 0.401046 4.3132e-06
20:3659956 T C 0.066055 -6.4640e-06
20:3660789 C T 1.687131 -1.9373e-05
20:3661803 T C 0.112000 5.0519e-06
20:3666255 A G 0.558149 -1.5834e-07
20:3666356 T G 0.624677 -5.8091e-06
20:3666952 G A 0.056916 5.5230e-06
20:3667081 T C 0.135718 -5.7533e-06
20:3668082 T G 0.950012 -2.9687e-06
20:3671800 A G 0.297518 -9.3080e-09
20:3671891 A G 0.695726 -2.6590e-06
20:3674639 G C 0.058202 -2.6391e-06
20:3675333 A G 1.000432 -2.3800e-06
20:3681283 G A 0.210918 7.5401e-06
20:3682126 T C 0.147335 -1.7702e-06
20:3684729 C T 1.273489 5.5049e-06
20:3685997 C T 0.087294 -5.6217e-06
20:3686436 T C 1.171858 2.6751e-06
20:3687141 A C 0.022830 1.9658e-05
20:3688848 G A 0.407051 9.4615e-06
20:3691220 A G 0.058868 -4.3509e-06
20:3691520 G A 1.455083 2.4741e-05
20:3694241 G T 0.125477 1.9675e-05
20:3695143 A G 0.044629 -3.9550e-06
20:3701132 T C 1.224344 3.8434e-06
20:3706863 A G 1.376367 1.4337e-05
20:3710659 C T 0.407720 2.0601e-05
20:3710964 A G 0.052228 -2.6228e-06
20:3715694 A G 1.888727 -8.3981e-06
20:3716457 G A 1.279455 -1.7229e-05
20:3721456 T C 0.395695 4.4433e-05
20:3726565 T C 0.033964 -4.7941e-06
20:3726664 A G 0.024805 -2.5714e-06
20:3732225 A G 0.082694 3.3170e-07
20:3733798 A G 0.037942 -1.2897e-05
20:3734167 C T 0.113874 -5.6940e-06
20:3734533 G A 0.030357 4.7459e-06
20:3735436 G A 0.718213 2.4971e-06
20:3736304 A G 0.029891 -8.6257e-06
20:3736361 G A 0.501406 -1.8660e-05
20:3736576 C T 0.035912 -7.5922e-06
20:3737495 A G 1.902493 -1.5773e-06
20:3739895 C G 0.454379 3.6375e-05
20:3740122 T C 0.162984 1.0499e-05
20:3741800 G A 1.276130 7.3959e-06
20:3745127 G A 0.436401 6.4840e-06
20:3753186 G A 1.078866 -9.3445e-06
20:3753495 A C 0.070217 3.7806e-06
20:3755051 C T 0.037592 1.6274e-05
20:3756597 C T 1.246780 -1.0429e-05
20:3764812 A G 0.062938 4.8721e-05
20:3772434 A G 0.158823 1.0040e-05
20:3776175 T C 1.231817 -2.6926e-06
20:3778676 T C 0.966145 2.5027e-06
20:3782344 T C 0.060493 -5.3661e-06
20:3784110 T C 0.469267 1.4152e-05
20:3787755 T C 1.175376 -1.7856e-05
20:3792204 A G 0.037296 -1.3322e-05
20:3794344 C T 0.063410 9.0369e-06
20:3794746 C T 0.234329 4.6924e-06
20:3796719 A G 0.310982 1.9098e-05
20:3797243 T C 0.046795 -1.5883e-05
20:3803428 A C 0.170810 4.3872e-06
20:3806916 T C 0.055155 -1.6766e-05
20:3806924 G A 0.481445 1.7691e-05
20:3807570 A G 0.021698 -2.1995e-06
20:3814434 T G 0.053126 4.4718e-07
20:3816565 A G 0.065256 1.5105e-05
20:3827309 T C 0.222328 1.6802e-05
20:3829667 A G 0.644205 -2.7646e-06
20:3830462 T C 0.058797 1.3122e-06
20:3835826 A G 0.164031 1.0003e-05
20:3837931 G C 0.500093 5.1498e-06
20:3838441 G C 0.506750 -1.5540e-06
20:3839042 A G 0.623289 9.4218e-06
20:3840831 T G 0.336372 5.3409e-06
20:3843027 A C 0.308745 5.3185e-06
20:3843668 A C 0.104286 -3.5684e-06
20:3846397 T C 0.307844 2.4608e-06
20:3850968 C T 0.308228 -4.4721e-06
20:3856555 G A 0.051144 5.8656e-06
20:3862208 T C 1.821227 -3.5519e-05
20:3868355 G A 0.162648 -1.0359e-05
20:3868570 A G 0.108934 -1.7603e-05
20:3872566 T C 0.302724 -5.1802e-06
20:3885785 C A 1.086335 -3.2865e-05
20:3896337 T C 0.021154 -1.7139e-05
20:3899516 A G 0.054870 -1.1195e-06
20:3906768 T G 0.349379 2.3704e-06
20:3911021 G T 0.103746 1.3315e-07
20:3911290 T A 0.861195 3.2748e-05
20:3916592 C T 1.906760 1.1583e-05
20:3925360 G A 0.494803 2.3184e-05
20:3926643 A C 0.038085 5.3432e-06
20:3938575 T C 1.487878 -1.6522e-06
20:3938757 T C 0.046782 -1.1477e-05
20:3965709 C A 0.350780 5.1167e-06
20:3971079 G T 0.024064 -3.5363e-06
20:3975011 T C 1.859037 -9.3479e-06
20:3990382 T G 0.021725 -2.1755e-05
20:3993354 C T 0.264346 6.0527e-06
20:3994700 A G 0.082170 -2.1315e-06
20:4001274 A G 0.024571 8.9585e-06
20:4008727 T C 0.299433 1.7028e-05
20:4022318 T G 1.190353 -2.9429e-05
20:4026567 T C 1.290960 -2.2132e-05
20:4028706 A G 0.359565 -3.7502e-06
20:4030897 T C 0.223178 -7.8408e-06
20:4036795 G A 1.969303 -1.9908e-05
20:4041276 T C 0.453139 3.3310e-07
20:4041451 A G 0.162233 9.2466e-06
20:4043286 A G 0.303951 9.9804e-09
20:4045339 T C 0.025981 4.6887e-06
20:4047325 A G 0.083234 -8.3537e-06
20:4048021 T G 0.941662 -6.6642e-06
20:4049908 T C 0.057035 9.1173e-06
20:4052208 G A 0.078682 1.1706e-05
20:4053254 G A 1.360470 -7.7308e-06
20:4053518 T C 0.070781 -3.6329e-06
20:4054373 A G 0.052259 5.4562e-06
20:4055656 A C 0.671458 1.1342e-05
20:4056413 A C 0.302251 -1.5248e-05
20:4058303 G C 1.387916 -9.6197e-06
20:4061698 C T 1.730703 -3.4345e-05
20:4062318 A G 0.374001 8.8116e-06
20:4064130 T C 0.952069 7.1056e-06
20:4071053 C T 0.961439 2.6264e-05
20:4071276 A C 0.141218 -9.7716e-06
20:4071940 G A 1.089823 2.4583e-05
20:4072290 A C 0.107608 -9.1720e-06
20:4074910 T C 0.248782 -9.2922e-06
20:4074953 G A 0.446441 -1.2629e-06
20:4077690 C T 1.175876 3.7547e-05
20:4081175 G A 0.044745 -6.3819e-06
20:4082238 A G 0.387080 -4.7698e-05
20:4084892 T C 0.107312 -2.6503e-05
20:4088326 A C 0.674365 8.6507e-06
20:4090256 G T 0.232082 1.2831e-05
20:4090471 A G 0.051861 -2.1617e-07
20:4091972 T C 1.780001 -9.2473e-06
20:4093697 A G 0.032115 -1.8952e-05
20:4093924 C T 0.325686 -5.3279e-07
20:4095716 A G 1.328232 -4.2591e-05
20:4101800 T C 1.265679 4.9212e-06
20:4104120 C A 0.890485 2.7918e-05
20:4105511 A G 0.709200 -2.2263e-06
20:4108058 C T 1.576477 6.4442e-05
20:4108066 T G 1.249108 5.3349e-05
20:4108232 G T 0.079474 -3.3371e-05
20:4112120 G A 0.102185 8.3055e-06
20:4113582 T C 0.332962 3.8308e-05
20:4114498 T C 0.457711 -1.6676e-05
20:4116237 T C 0.165809 -2.0417e-05
20:4116714 A G 0.046856 -8.3980e-06
20:4122485 A G 0.850812 -4.3889e-05
20:4132372 C A 0.058331 -7.8118e-07
20:4135368 A G 0.237192 5.9339e-06
20:4137918 C T 0.084421 -2.2312e-06
20:4138492 C T 0.871613 -1.7984e-05
20:4139254 G A 0.033390 1.2881e-05
20:4139748 C T 1.398027 -1.0013e-05
20:4143031 C T 1.532089 1.0355e-05
20:4143140 T C 0.028321 -1.7360e-05
20:4153612 T C 0.270354 -1.2124e-05
20:4155605 T C 0.083755 -9.6508e-06
20:4155668 T C 0.023309 -2.2032e-06
20:4155948 A G 0.879153 1.2953e-05
20:4157136 A G 0.878885 1.1430e-05
20:4159775 G T 0.980386 6.3620e-06
20:4161923 T C 0.090340 1.4799e-05
20:4163302 G A 1.369839 -6.2456e-07
20:4163513 T C 0.044629 -4.0532e-06
20:4165089 G A 1.363438 -3.0099e-06
20:4167234 T C 0.423332 -9.5616e-06
20:4169079 A G 0.089755 -4.3722e-06
20:4172744 G A 0.093584 -1.2681e-05
20:4174873 T C 0.115285 -1.1892e-05
20:4178771 T C 0.094559 2.1473e-05
20:4178869 A C 0.312614 1.9958e-05
20:4181710 C G 0.033046 1.5043e-05
20:4182322 G A 0.032852 -8.5526e-06
20:4182877 G A 0.122829 6.2667e-06
20:4184858 A C 1.055121 -7.6930e-06
20:4193694 A G 1.943852 7.9539e-06
20:4196704 G A 0.023054 -1.3075e-05
20:4197678 T C 0.210303 1.6225e-05
20:4199517 C T 1.936495 -1.9538e-05
20:4200595 T C 0.417740 -1.3831e-05
20:4203114 G A 0.316670 -3.5022e-06
20:4203890 A G 0.245165 -2.5070e-06
20:4205072 G A 0.439478 -9.5939e-06
20:4206899 T C 0.068455 -9.9722e-07
20:4209338 C A 0.357141 -5.0117e-06
20:4210613 T C 0.027182 5.2465e-06
20:4213175 A G 0.087610 -1.6543e-05
20:4215316 G A 0.482700 8.9748e-06
20:4216001 G A 0.032856 -5.1830e-06
20:4220340 A G 0.410977 -8.7475e-08
20:4223373 T C 0.020623 1.1258e-05
20:4225920 A G 0.120106 1.2439e-05
20:4238075 A G 0.288509 7.5307e-07
20:4238885 A G 0.193491 1.8821e-06
20:4242528 T C 0.048628 5.7267e-06
20:4248175 G A 0.038619 3.3918e-05
20:4257605 C T 0.094804 -5.4084e-06
20:4258905 G T 0.468652 -7.2605e-06
20:4259831 C T 0.560063 1.8566e-05
20:4277692 G A 0.101886 1.5690e-05
20:4285532 G A 0.134718 -1.6862e-06
20:4285638 C T 0.520492 3.7765e-05
20:4289787 T C 0.158197 -5.6213e-06
20:4290257 T G 0.071236 1.0782e-05
20:4303321 G A 0.113775 1.8505e-07
20:4307820 C T 0.025084 -2.6296e-05
20:4313835 A C 1.594680 3.6410e-05
20:4316909 G A 0.436190 8.0836e-05
20:4320476 T C 0.467017 -2.6027e-06
20:4324640 G A 0.101090 -7.0659e-06
20:4348037 A G 1.028212 -2.5030e-06
20:4348505 G A 0.483717 -1.1685e-06
20:4350962 T C 0.161424 -6.6135e-05
20:4351046 T G 0.444360 4.1312e-06
20:4351739 A C 0.553729 -2.2247e-06
20:4352104 G A 1.772776 4.5740e-06
20:4352922 G A 0.358712 -1.9261e-05
20:4353884 T G 0.835649 1.6640e-05
20:4353954 A G 0.820578 2.8353e-05
20:4356320 C G 0.078155 -3.0897e-06
20:4364866 G A 1.567009 1.0203e-06
20:4371565 T C 0.279856 1.9295e-07
20:4379086 G A 1.105221 -5.4052e-06
20:4386485 A G 1.708343 -6.2138e-06
20:4387111 C T 0.839467 -3.0383e-05
20:4389200 T C 0.341271 1.2394e-06
20:4389376 G A 1.008928 1.8401e-05
20:4389628 G T 0.109444 1.5360e-05
20:4390249 A G 0.666178 1.2185e-05
20:4391844 T C 1.182033 -6.7538e-07
20:4391962 G A 0.061078 -7.2107e-06
20:4392707 G C 0.843914 -1.4253e-05
20:4392917 A C 0.529016 -2.7516e-06
20:4393548 C A 1.683650 -1.1493e-05
20:4396601 A G 0.037942 -9.4724e-06
20:4398587 C T 0.360487 -1.4757e-05
20:4406221 A C 0.853804 -1.6019e-05
20:4407535 A G 0.026957 -4.8866e-07
20:4410636 T C 0.032380 1.6884e-06
20:4412081 G A 0.353143 -3.0824e-05
20:4412472 A C 0.076955 -1.5457e-06
20:4415268 A G 0.043698 2.3653e-05
20:4424712 A C 0.031724 -1.5781e-06
20:4427233 G A 1.445356 1.7576e-05
20:4427464 A G 0.141167 -1.3300e-05
20:4430901 G A 0.115781 7.5328e-06
20:4433170 C T 0.350498 -3.8828e-05
20:4434140 T G 0.022585 4.3086e-06
20:4439690 A G 0.041842 1.1189e-05
20:4442168 G A 1.869692 8.3255e-06
20:4444359 C T 0.041553 -1.0938e-05
20:4444986 G A 0.366344 9.7784e-06
20:4445193 T C 0.155124 -4.9134e-06
20:4446104 T G 0.043953 -6.3820e-06
20:4449931 G A 0.658280 3.9148e-06
20:4451775 T C 1.474088 -1.8722e-05
20:4453134 C G 0.373596 -7.4832e-06
20:4455517 C T 0.196503 -9.2723e-06
20:4455951 T G 0.800077 5.8534e-06
20:4460430 A C 1.780351 -1.4075e-05
20:4461359 C T 1.467812 -7.7087e-06
20:4465723 G A 0.178545 1.3890e-05
20:4465997 A G 1.441725 -1.4305e-05
20:4466662 G A 0.069843 -8.5611e-06
20:4467802 A G 1.909079 -2.1287e-05
20:4470325 T C 0.063461 -2.6447e-05
20:4484743 G T 0.078246 4.6781e-06
20:4485450 A G 0.047518 1.9695e-05
20:4486068 A G 0.105320 -5.2750e-06
20:4491801 A G 1.906756 -1.1929e-05
20:4496102 T C 1.926632 -9.4253e-06
20:4514571 G A 0.209949 4.1638e-05
20:4522559 C T 0.280016 -1.3423e-05
20:4530092 T G 0.047339 -4.1660e-06
20:4532263 C A 1.510813 -4.7060e-05
20:4537241 C T 0.092162 -1.6155e-05
20:4538951 T C 0.029385 -8.2908e-06
20:4562141 G A 1.805659 -5.1239e-05
20:4562937 T C 0.041821 3.3640e-06
20:4570173 A G 0.122152 4.0240e-05
20:4571478 A C 1.347809 -3.7485e-06
20:4575350 G A 1.945249 -1.5705e-05
20:4580746 A G 0.053564 7.6254e-06
20:4582025 C T 0.395576 -3.7337e-05
20:4583775 A G 0.081188 1.3132e-05
20:4583819 A G 0.078886 -3.8730e-05
20:4586303 T C 0.041777 -2.6368e-06
20:4587153 C T 0.977687 -1.8948e-05
20:4592617 A G 0.817385 -2.3382e-06
20:4592768 T C 0.084061 8.7989e-06
20:4593041 A G 0.397123 6.9218e-06
20:4593976 A G 0.575723 -7.3823e-06
20:4594444 A G 0.138461 4.6003e-06
20:4594466 T C 1.581999 -2.5122e-05
20:4595503 A G 0.317295 -5.8953e-06
20:4596340 C A 0.145050 1.9777e-06
20:4598923 T C 0.475588 1.7824e-07
20:4599202 A G 0.790173 9.4557e-06
20:4607302 C A 0.033549 -1.9302e-05
20:4608342 C A 0.024475 -2.4582e-05
20:4609713 T G 0.441195 8.4606e-06
20:4611729 T C 0.192542 -2.3413e-05
20:4611877 A G 1.023449 -1.4311e-05
20:4614632 C T 0.127844 -1.9687e-05
20:4614769 T G 0.052602 5.2224e-06
20:4615056 G T 0.098945 -7.8765e-06
20:4617875 T C 0.592708 -3.7233e-05
20:4618259 G A 0.096776 -2.4032e-05
20:4620804 A G 0.092526 -8.2771e-06
20:4621337 A G 0.041644 -4.4464e-05
20:4624176 C T 1.141963 -3.4502e-05
20:4624558 G A 0.497605 -3.0100e-05
20:4625741 A G 0.643121 -6.4512e-06
20:4626878 T C 0.429823 -6.8928e-05
20:4630233 G A 0.302098 -6.5502e-05
20:4630881 A T 0.059619 -1.9618e-06
20:4634612 C T 0.111861 1.7136e-05
20:4636274 C T 1.043593 -3.8890e-05
20:4645073 A G 1.209732 -6.9265e-07
20:4648444 C T 0.107965 1.9657e-05
20:4649270 G A 0.297372 -5.4935e-05
20:4652440 G A 0.079382 -1.4680e-05
20:4652735 C A 0.041519 6.5344e-06
20:4654135 C T 0.052871 8.4927e-06
20:4655760 T C 1.163178 2.4022e-05
20:4657017 C T 0.220237 4.4897e-05
20:4670510 A G 0.518296 2.2005e-05
20:4671835 C A 0.042073 -4.0719e-05
20:4673023 C G 0.121629 3.3875e-06
20:4673532 A G 0.254052 -1.0519e-05
20:4677092 A G 0.498791 2.2746e-05
20:4680251 G A 0.693805 4.4307e-05
20:4688713 A G 1.246151 -2.0943e-05
20:4689418 G C 1.804639 -2.4107e-06
20:4692379 A G 0.067599 9.8806e-06
20:4693339 G T 0.233248 -5.4486e-06
20:4693967 C T 0.074456 1.4108e-06
20:4694703 T G 0.153356 2.2154e-05
20:4698626 T G 0.035783 -2.2990e-05
20:4700983 G A 0.442745 4.6870e-06
20:4702155 A G 0.066382 -4.6509e-05
20:4702297 A G 0.381684 2.8102e-06
20:4702350 C G 0.215460 -1.4684e-05
20:4702964 G A 0.479477 1.5220e-05
20:4703033 C T 0.046819 1.9275e-06
20:4703067 G A 1.013015 -1.0795e-05
20:4703224 T C 0.050572 2.1256e-05
20:4703244 A G 0.042025 2.2299e-05
20:4703492 C A 0.520105 -7.3163e-06
20:4703545 T C 0.114373 2.7385e-05
20:4703957 C T 0.701285 -9.1715e-07
20:4705274 T C 0.042845 -1.9769e-05
20:4705364 T C 0.022235 -5.6190e-06
20:4707861 A G 0.333944 1.8783e-05
20:4708130 C T 1.603200 -1.9765e-05
20:4708318 T C 0.164154 1.0108e-05
20:4710445 C T 1.026570 1.3193e-07
20:4711755 T G 0.058746 -6.7346e-07
20:4713176 G A 0.399632 8.2406e-07
20:4713339 A G 0.162155 -1.2125e-05
20:4720667 T C 1.151918 -8.1353e-07
20:4721082 T C 0.067809 -8.6219e-07
20:4724848 C A 0.386805 -2.0981e-05
20:4725742 A G 0.208953 -5.2566e-07
20:4726716 A G 0.763998 1.7190e-05
20:4727753 C A 0.028321 -9.0794e-06
20:4741570 C A 0.190740 -1.0086e-05
20:4743006 C A 0.037592 -8.1597e-06
20:4748076 G A 1.548364 -4.6140e-06
20:4749289 A C 0.501185 -1.0479e-05
20:4753695 A G 0.945970 3.2617e-06
20:4759413 C T 0.220757 5.3541e-06
20:4762032 A G 0.030547 1.2687e-06
20:4763818 C T 0.099353 2.4868e-05
20:4763864 A G 0.241262 -1.4221e-05
20:4766569 C T 0.224946 1.2210e-05
20:4767218 G A 0.575349 -2.6841e-05
20:4770609 T C 0.042454 9.6150e-06
20:4771575 A G 0.122479 1.2958e-05
20:4772555 G A 0.095586 -1.9247e-05
20:4773597 C T 1.460486 -7.3623e-06
20:4775862 T C 0.793923 -2.4861e-05
20:4777593 G A 0.409991 -8.2585e-06
20:4778960 A G 0.058729 4.5012e-05
20:4779068 A G 0.287336 -1.8826e-05
20:4779774 A G 0.568291 2.0990e-05
20:4782083 C A 0.459139 -5.8697e-06
20:4786196 G A 0.520448 -1.2757e-05
20:4786493 T C 1.650495 8.5495e-06
20:4786521 A G 0.055373 -2.5536e-05
20:4792188 A G 0.772100 -1.1653e-05
20:4792262 A C 0.156446 3.8873e-06
20:4794989 A G 0.795416 -1.7873e-05
20:4795382 A G 1.295771 1.3556e-05
20:4797284 G A 1.297525 -3.2292e-05
20:4797840 A G 0.389031 1.5877e-05
20:4800521 T C 1.092710 -2.8362e-05
20:4802925 C T 0.049372 -1.0304e-05
20:4805281 C T 0.225769 5.2321e-06
20:4807025 T C 1.310315 -5.1563e-06
20:4807274 A G 0.031785 -4.2892e-06
20:4808734 A G 0.549146 6.8679e-06
20:4808875 G A 0.089123 -9.0548e-06
20:4813056 A G 0.509365 -1.8890e-06
20:4813888 T C 0.525868 -4.8663e-06
20:4814469 C G 0.122360 -1.3338e-05
20:4817968 A G 1.528451 -5.1493e-05
20:4818350 A C 0.102957 7.0827e-06
20:4818916 C T 1.084792 -1.1164e-05
20:4821661 C A 1.826633 1.2719e-05
20:4821724 A C 0.072171 -3.1689e-05
20:4826400 C A 0.964502 -1.8080e-05
20:4827334 T C 0.412905 -1.6193e-05
20:4827403 G T 0.094977 2.1453e-05
20:4827547 T G 1.145448 2.6818e-06
20:4830412 T C 1.174475 -2.5277e-05
20:4830518 C T 0.163858 -8.8394e-06
20:4834338 T C 0.957302 -1.2040e-05
20:4835338 A C 0.267161 -1.8572e-05
20:4840591 T G 0.454862 -6.2209e-06
20:4847486 T C 0.030153 5.4606e-06
20:4851970 C T 0.244512 -1.3099e-05
20:4855678 G A 0.636379 -1.0179e-05
20:4859776 A G 0.086495 -4.7021e-06
20:4865602 T C 0.142633 -2.8820e-06
20:4866930 A G 0.045697 1.2310e-05
20:4867140 G A 1.041614 1.0383e-05
20:4867912 A G 0.040862 3.7292e-07
20:4870162 G C 0.238124 -1.1554e-05
20:4879837 G A 1.638629 -2.3675e-05
20:4887670 A G 1.012838 -4.0167e-05
20:4897549 A G 0.040825 1.1151e-05
20:4900964 T C 0.866863 -1.4373e-05
20:4902610 G T 0.031333 -1.8595e-06
20:4907121 T C 0.042209 6.1108e-06
20:4907764 T C 0.049729 -3.4354e-05
20:4909220 T C 0.147406 3.1268e-05
20:4909393 G T 0.065345 1.7723e-05
20:4913904 A C 0.033740 6.3473e-06
20:4918661 A G 0.735813 -6.0898e-06
20:4920236 T C 0.052646 8.7072e-06
20:4923286 T C 0.105928 -6.1436e-07
20:4926532 C T 1.969470 -2.2725e-05
20:4926855 G A 0.115873 9.6610e-06
20:4927002 C T 0.069601 -1.0816e-06
20:4928408 A G 0.068537 4.9950e-06
20:4930605 T C 0.053517 5.7010e-06
20:4931551 T G 0.088409 2.9560e-05
20:4935481 A C 0.049539 -5.9037e-07
20:4941008 C T 0.090187 3.7303e-05
20:4941291 T C 0.067884 -6.3279e-08
20:4947034 G A 0.185012 -8.1305e-06
20:4947430 C T 1.086403 2.0128e-07
20:4952586 T C 0.882101 9.2281e-06
20:4954724 A G 0.041546 4.7649e-06
20:4967393 C T 0.851741 1.5334e-05
20:4968048 T C 0.104582 4.6999e-05
20:4974781 C T 0.062825 3.8698e-06
20:4976204 C T 1.950305 -2.2866e-05
20:4977788 T G 0.773871 2.2648e-05
20:4980405 T C 0.317084 1.0150e-05
20:4980505 T C 0.734028 2.5194e-05
20:4983092 A G 0.681076 -1.7911e-05
20:4983318 G C 0.365964 -3.9752e-05
20:4991965 A G 0.346629 3.2144e-05
20:4992263 T C 0.123958 2.0179e-06
20:4997075 A G 0.071821 2.2265e-05
20:5002975 C T 0.096099 2.1713e-05
20:5003526 A C 0.459479 2.2528e-05
20:5004960 C T 0.260637 -8.3348e-06
20:5009534 C T 0.277300 -1.8712e-05
20:5010707 G A 0.048427 1.3267e-05
20:5011553 C T 1.553348 1.2420e-05
20:5022052 T G 0.566111 -2.2098e-06
20:5023913 T C 0.073066 -3.5603e-06
20:5024179 T C 1.537240 -3.4429e-05
20:5024338 A G 0.702784 -2.4982e-05
20:5029207 G A 0.857201 -2.9025e-06
20:5030932 G A 0.042039 2.3135e-05
20:5031027 G C 0.215851 2.7490e-05
20:5037774 A G 0.757157 -2.9745e-06
20:5039659 G C 0.081208 -2.2797e-05
20:5046930 A G 1.185647 2.9305e-06
20:5048788 C A 0.101723 -2.6823e-05
20:5053808 G A 1.142126 -6.3542e-05
20:5069714 C T 1.039921 -2.8521e-05
20:5073532 T C 1.265887 -1.5081e-05
20:5076373 G T 0.042154 2.1083e-05
20:5087008 T C 0.103321 -3.0377e-06
20:5090905 T C 0.074782 -3.1210e-05
20:5091532 A C 0.220200 1.6123e-05
20:5098065 G A 0.052466 -1.3373e-05
20:5099636 A G 0.822220 -2.9596e-05
20:5108703 T C 0.199083 1.3242e-05
20:5111998 C A 0.832028 -2.7793e-05
20:5114251 A G 0.221818 1.0928e-05
20:5116199 T C 1.832168 3.2048e-05
20:5116622 T C 0.046816 -7.4743e-06
20:5116830 A G 0.175169 2.2085e-05
20:5134580 T C 0.039081 -5.5461e-06
20:5135968 T C 0.046411 -2.2802e-06
20:5137905 A G 1.310581 1.5513e-05
20:5142231 G A 0.022537 -2.6941e-06
20:5145555 G T 0.022167 -1.6464e-06
20:5146442 T G 0.938229 3.0112e-05
20:5147244 A G 0.159883 2.2342e-05
20:5150716 T G 0.152448 1.0669e-05
20:5154538 A G 0.075547 7.2557e-06
20:5154905 G A 1.228529 1.2416e-05
20:5157713 A G 0.073514 -1.4111e-05
20:5164068 G A 0.021813 -1.7441e-05
20:5166418 A G 0.022197 -4.9961e-06
20:5168012 C A 0.116036 2.1743e-05
20:5169466 G A 0.022408 -2.7388e-06
20:5170373 G T 0.105537 -2.3758e-06
20:5172034 T C 0.908613 2.9787e-05
20:5173637 C T 0.030326 -4.2985e-06
20:5178941 C T 0.165299 -1.1094e-05
20:5179693 C A 0.204302 -6.5971e-06
20:5183629 C A 0.193470 1.4901e-05
20:5184251 C A 0.045612 -3.0653e-05
20:5185348 C G 0.097119 1.1209e-05
20:5193639 G T 0.790785 1.1340e-05
20:5196731 A G 0.040169 1.4183e-05
20:5209217 A C 0.986499 1.3209e-05
20:5210299 G A 0.044521 -5.0545e-06
20:5213096 G A 0.134779 -1.6079e-05
20:5213416 A G 0.096715 -3.2914e-05
20:5214713 G A 0.137329 -4.6915e-06
20:5216108 T C 0.048594 1.1212e-05
20:5216316 T C 0.078050 8.4947e-06
20:5224865 C T 0.043987 2.7060e-05
20:5234245 A G 0.517497 -3.4775e-05
20:5234624 C A 0.044092 2.6189e-05
20:5234887 G A 0.599797 -2.1005e-05
20:5240592 T G 0.587432 -2.7290e-05
20:5241731 G A 0.282838 1.8217e-05
20:5242559 C A 1.490166 -1.3349e-05
20:5243042 A G 0.650032 -1.7634e-05
20:5244157 A G 0.046085 9.0000e-06
20:5245204 A C 0.165235 7.4782e-06
20:5245253 T C 0.053945 1.2884e-05
20:5247593 T G 0.302656 -6.9166e-06
20:5247910 C A 0.410022 -1.0338e-08
20:5253536 A G 0.483336 1.3641e-05
20:5255078 G T 0.765970 -2.9054e-06
20:5278794 A G 1.028154 -6.3813e-07
20:5280205 G A 0.084802 9.4832e-06
20:5281253 A G 1.519418 1.0627e-05
20:5284281 C T 0.786076 7.2594e-06
20:5284380 C T 0.237576 -9.7537e-06
20:5285050 T C 0.027705 -9.7068e-06
20:5302452 T G 0.935403 -7.8925e-06
20:5303463 G A 0.367844 -1.4616e-05
20:5304294 A G 0.095365 -1.7359e-05
20:5308835 T C 0.024224 -6.2887e-06
20:5310594 A G 0.074096 1.1600e-05
20:5325798 C A 0.321528 4.5044e-06
20:5338538 A G 0.022976 7.2269e-06
20:5338623 G A 0.099251 1.2579e-05
20:5338726 G A 0.421996 -1.4173e-05
20:5341697 T C 0.903846 -1.7492e-05
20:5345342 A G 0.034648 -4.7833e-06
20:5353005 T C 0.086461 5.0405e-06
20:5354364 T G 0.258703 -2.6958e-05
20:5354819 G T 0.596992 1.1391e-05
20:5357098 C A 0.210979 -5.8288e-06
20:5357968 G A 1.089885 -9.5714e-06
20:5371379 T C 0.022310 8.4611e-06
20:5374141 C T 0.028997 -1.1909e-05
20:5376639 C T 1.381504 2.8557e-05
20:5378152 C T 0.203456 -1.3405e-06
20:5379548 G A 0.530168 1.0283e-05
20:5385706 G A 0.062788 1.1021e-05
20:5386859 A G 0.036885 1.6315e-05
20:5397328 C T 0.760921 3.1576e-05
20:5403246 T C 0.112391 2.0692e-05
20:5406093 G A 0.627311 -6.5062e-06
20:5408943 A G 0.112272 1.1095e-05
20:5410142 G T 0.042423 1.3601e-06
20:5412226 T C 0.058474 -1.0614e-06
20:5414282 C T 1.460819 2.2171e-05
20:5414408 A C 0.100567 6.0144e-06
20:5422497 G A 0.440546 4.3284e-06
20:5422539 G T 0.332863 1.3410e-05
20:5423389 T C 0.045823 -2.2005e-05
20:5428436 A C 0.071855 2.7385e-05
20:5432654 C T 0.206192 5.5678e-06
20:5432948 C T 1.047037 -2.1941e-05
20:5437658 A G 0.313756 1.1058e-05
20:5449924 C A 0.033702 1.7762e-05
20:5451848 T C 0.044901 -6.2507e-06
20:5456109 T C 0.187490 -3.5821e-05
20:5456437 T G 0.035838 -8.2630e-06
20:5462313 G A 0.973056 -2.1774e-05
20:5462509 T C 0.127847 -1.3040e-05
20:5463731 G A 0.334631 -3.8171e-05
20:5467034 C A 0.740886 -2.2555e-05
20:5471061 C T 0.225775 -1.1176e-05
20:5471992 T C 0.198713 1.6511e-05
20:5472765 C T 0.353830 -2.5369e-05
20:5472900 G A 0.095508 -3.1124e-06
20:5473839 T C 0.068381 -8.1934e-05
20:5473898 C A 0.250234 3.1792e-05
20:5474296 T C 0.650444 1.0145e-06
20:5476464 C T 0.257979 1.8261e-05
20:5476771 G A 1.201096 6.2535e-06
20:5477609 A G 0.952481 1.6786e-05
20:5478313 G A 0.043174 1.3143e-06
20:5479379 T C 0.478545 1.4570e-05
20:5479948 C T 0.162464 3.6641e-06
20:5480686 G C 0.461958 -4.2890e-06
20:5483078 A G 0.342695 7.8712e-06
20:5487848 G T 0.481027 -5.8179e-06
20:5491294 C T 0.157786 6.2185e-06
20:5492927 G A 0.727586 -6.4227e-06
20:5503683 T C 0.024074 -1.0854e-05
20:5505764 T C 0.913543 6.0378e-06
20:5507428 A G 0.385972 -3.3988e-06
20:5511970 A G 0.034036 2.6663e-06
20:5514902 A G 0.066946 8.8733e-06
20:5530297 A G 0.071400 -1.8123e-05
20:5544502 G A 0.613960 -1.4560e-05
20:5545248 A G 0.049991 -1.8238e-05
20:5554689 C T 0.098319 5.9710e-06
20:5554808 C T 0.360303 9.3750e-06
20:5589582 C T 0.034291 -2.3109e-05
20:5590656 T C 0.118348 -1.1012e-05
20:5593850 T C 0.073358 -3.6489e-06
20:5607325 C T 0.842388 -4.7907e-06
20:5615604 T C 0.069258 -3.1304e-06
20:5618582 A C 0.965488 -3.9141e-06
20:5624707 C A 0.111195 1.2033e-05
20:5626124 G A 0.104191 1.3695e-05
20:5628100 A G 0.522621 1.7890e-05
20:5628854 C T 1.915718 -1.4733e-05
20:5631047 C A 0.375752 -9.2474e-06
20:5632762 G T 0.066677 4.2882e-06
20:5633350 T C 0.149772 2.0391e-06
20:5633459 G A 0.680726 -2.3927e-05
20:5634219 A G 0.058191 -8.1669e-06
20:5637553 C T 0.145295 5.4689e-06
20:5645204 A C 0.956095 6.6155e-06
20:5646531 A G 1.410695 3.2641e-05
20:5646880 T C 0.499352 -9.5694e-06
20:5647145 G A 1.112813 -1.4485e-05
20:5647738 T G 0.661786 1.5977e-05
20:5648889 C T 0.718281 1.8817e-05
20:5649186 T G 0.381134 -1.2560e-06
20:5650120 A G 0.053500 2.9812e-05
20:5655073 C T 0.220733 5.5894e-05
20:5656763 T C 0.109818 -1.7005e-06
20:5660064 T C 0.124668 1.6160e-05
20:5660133 A G 0.289869 1.7418e-05
20:5664999 C A 0.322514 2.3714e-05
20:5665621 G T 0.064889 1.4539e-05
20:5668714 T C 0.785821 9.2410e-05
20:5669014 T C 0.048043 1.7775e-05
20:5669769 T C 0.497571 6.1420e-05
20:5670332 A G 0.064110 2.2198e-05
20:5670394 T C 0.897689 8.1028e-05
20:5670789 T C 0.086189 -1.5213e-05
20:5675623 T C 0.269167 7.7500e-06
20:5675728 G A 0.034240 1.2260e-07
20:5675974 C A 0.107230 5.1475e-06
20:5676783 T C 0.515294 -2.2046e-05
20:5676881 A G 1.276120 -3.8864e-05
20:5676996 C G 0.105853 -1.5449e-05
20:5679212 C G 0.131033 8.8842e-06
20:5681174 T G 0.244413 7.8439e-06
20:5684462 G A 0.531827 -2.0653e-05
20:5686635 G A 0.181306 1.6412e-05
20:5689043 T C 0.067388 -3.1149e-06
20:5690409 C T 0.752143 -1.9589e-05
20:5691558 T C 0.112929 -1.9101e-06
20:5691678 A G 0.444245 1.1793e-05
20:5695053 C T 0.321613 1.4456e-05
20:5695174 G A 1.036562 2.6511e-06
20:5695218 G A 0.337572 4.9293e-05
20:5696863 C T 0.271336 -6.9981e-06
20:5698148 A G 0.075360 3.9223e-06
20:5699559 A G 1.674416 -3.3679e-05
20:5700674 G A 0.156786 2.9954e-06
20:5701289 A G 0.048254 -1.1806e-05
20:5703039 A G 1.189866 -8.2635e-06
20:5707880 G A 0.225701 -1.0198e-05
20:5708418 C G 0.588438 -2.5959e-05
20:5715284 G A 0.365199 -2.6050e-05
20:5716015 T C 0.213400 -8.4435e-06
20:5718625 T G 0.067303 1.7162e-05
20:5719470 C T 0.811293 -3.0238e-05
20:5726401 T C 0.343059 -2.0788e-05
20:5726818 A G 0.050345 -1.2591e-05
20:5728237 A C 0.409362 -2.2007e-05
20:5728300 C T 1.260981 -1.0113e-04
20:5730829 A G 0.370536 -9.1915e-06
20:5731803 C T 0.430645 -1.9479e-05
20:5740817 G A 0.040210 3.7147e-06
20:5742041 G A 0.529063 -2.0293e-05
20:5746348 G A 0.810093 -3.4906e-06
20:5753579 T C 0.559182 -2.6403e-05
20:5753865 A C 0.246756 -1.3076e-06
20:5754426 A G 0.034464 6.4966e-07
20:5760093 T C 0.087586 1.0240e-05
20:5761225 A G 0.094216 5.9971e-06
20:5763669 T C 1.093903 -1.1680e-05
20:5770377 A G 0.053037 6.0483e-06
20:5775058 A G 0.577681 2.3481e-06
20:5775251 C T 1.778610 -4.1175e-06
20:5780520 T C 1.691412 -9.4817e-06
20:5780884 T C 1.201300 -3.2415e-06
20:5781572 A G 0.682110 1.8617e-06
20:5782350 G A 0.513268 -3.9335e-06
20:5785194 T C 0.509637 -1.7505e-06
20:5785482 T C 0.415618 -6.1362e-06
20:5785514 G C 0.100689 -4.4531e-05
20:5786965 C T 0.074878 1.2222e-05
20:5787336 C T 1.268926 -1.5929e-05
20:5787785 C T 1.565982 -3.1820e-05
20:5790591 G A 0.034325 -1.2552e-05
20:5791066 T C 0.905495 5.0906e-05
20:5794331 G T 0.084509 5.1029e-06
20:5800572 C T 0.555225 -2.5927e-05
20:5803933 T C 0.035307 -8.1992e-06
20:5808694 G T 0.473306 -1.7127e-05
20:5808772 G A 1.740607 1.8514e-06
20:5809302 T G 0.959648 -2.2106e-05
20:5810497 G A 1.145985 1.6088e-05
20:5810831 G A 0.316350 1.1647e-05
20:5810832 A G 0.082160 7.7540e-06
20:5813337 T G 0.065402 4.4061e-06
20:5815845 G A 0.066871 -4.5577e-06
20:5817640 A G 0.563500 -3.7173e-06
20:5820274 G A 0.054336 7.3062e-06
20:5820555 A G 0.366290 -1.0730e-05
20:5827686 A G 0.038952 -2.9705e-06
20:5833688 A G 0.189136 -1.9791e-05
20:5834483 T G 0.482748 -1.3253e-06
20:5837115 A G 0.108658 3.5521e-05
20:5838145 T C 0.052609 8.1605e-06
20:5840157 A G 0.210497 -1.2379e-05
20:5840923 C T 0.395308 -1.3217e-05
20:5842094 T G 1.371461 -3.6322e-05
20:5844122 G A 0.624996 3.9830e-07
20:5846123 A G 0.347601 6.6591e-07
20:5847371 T C 0.030354 9.4715e-06
20:5848569 A C 1.199345 2.4050e-05
20:5849322 T C 0.044262 -2.7716e-07
20:5851390 T C 0.499941 6.6276e-05
20:5853241 T C 0.020681 3.5171e-06
20:5855279 C T 0.390487 -2.0366e-05
20:5857447 A G 0.057369 6.8760e-06
20:5865247 G A 0.610979 3.5372e-05
20:5865457 A G 0.042216 8.2777e-06
20:5865636 C A 1.069584 -1.6471e-05
20:5873431 G C 1.407278 2.0430e-06
20:5874229 T C 0.353935 1.1507e-05
20:5874493 A G 0.455926 -1.0588e-05
20:5874803 G A 0.127997 3.6881e-05
20:5875786 T C 0.052126 -1.5438e-05
20:5877712 T C 0.038387 -7.8768e-06
20:5878139 T C 0.209327 4.1179e-06
20:5886749 C T 0.725961 4.0554e-06
20:5890247 C T 0.029762 9.4353e-07
20:5890929 T C 0.648571 5.3911e-06
20:5896721 A C 0.271500 4.7960e-06
20:5903067 A T 0.553440 -1.0129e-05
20:5903192 A G 0.115070 2.5560e-05
20:5903223 A G 0.022639 -1.3620e-05
20:5903323 A G 0.739696 1.7583e-06
20:5903388 C A 0.072100 -2.8335e-06
20:5903517 G A 1.474520 1.0813e-06
20:5903848 G C 0.745476 3.2938e-06
20:5904028 T C 0.072634 -2.0931e-06
20:5904289 A G 0.020385 -8.7508e-06
20:5910981 T C 0.567770 -1.0897e-05
20:5914424 T C 0.353707 1.7692e-06
20:5923204 C T 0.217748 -1.7518e-05
20:5925365 T C 0.044242 3.7343e-06
20:5926844 A C 0.021436 -1.0281e-05
20:5928245 C T 0.216650 -1.7330e-05
20:5929390 A G 0.218660 7.1419e-06
20:5931743 C T 0.089109 -5.3194e-06
20:5932650 T C 0.043083 -3.1529e-05
20:5934513 A G 0.020654 -1.4343e-05
20:5935303 C A 0.044776 1.0821e-05
20:5935385 C T 1.585415 5.1112e-06
20:5948227 A G 0.130676 -5.6976e-06
20:5950432 A G 0.087406 6.3756e-06
20:5951050 G A 0.028766 1.8543e-05
20:5951265 C A 0.096858 9.9202e-06
20:5953815 G A 0.159112 4.4824e-06
20:5960231 A G 0.038571 -2.6304e-05
20:5960691 C T 0.384489 -4.8877e-06
20:5966763 G A 0.029670 1.8244e-05
20:5974265 G A 0.047057 5.3435e-06
20:5981476 A G 0.242996 -1.9846e-05
20:5982090 A G 0.023758 -2.5913e-06
20:5982244 A C 0.971108 1.3201e-06
20:5983366 A C 0.020501 1.2559e-05
20:5983436 A G 1.639425 1.7881e-05
20:5998395 C G 0.092611 7.9163e-06
20:6002348 G A 0.281906 2.5378e-05
20:6004157 A G 1.337313 9.5293e-06
20:6011934 T C 0.238348 -4.3194e-07
20:6014954 A G 1.244349 5.8913e-06
20:6019481 G A 1.012488 5.7896e-06
20:6034446 T C 0.171773 -6.5913e-07
20:6034566 C G 0.040070 2.5131e-06
20:6035228 T C 1.423370 -3.0126e-05
20:6037754 A G 0.036919 -9.3032e-06
20:6039909 C A 0.484169 -4.6268e-05
20:6045323 C T 0.408376 -2.5498e-05
20:6045498 T C 0.538148 2.7523e-06
20:6045860 C T 0.388712 -2.9126e-06
20:6048873 T C 0.029160 1.3839e-05
20:6052668 C G 0.340200 7.8929e-06
20:6053755 T C 0.124022 -9.5322e-07
20:6055038 A G 0.600361 -2.7495e-05
20:6056356 A G 0.409250 -1.7782e-05
20:6058740 G T 0.227411 -5.1269e-06
20:6063260 G A 0.028735 2.0397e-05
20:6064635 A G 0.560784 -4.0611e-06
20:6064839 C T 1.331530 -3.2388e-05
20:6069723 A G 0.141664 -3.9689e-06
20:6085006 C T 0.543322 -2.6285e-05
20:6088265 A G 0.194473 1.4340e-06
20:6090969 G A 0.108087 -2.1112e-05
20:6093177 G A 0.197258 -1.7981e-06
20:6094635 G T 0.113479 2.1274e-05
20:6100367 C T 0.084849 -1.4493e-05
20:6101234 A G 0.039778 4.2009e-06
20:6102524 G A 0.034359 1.4246e-05
20:6102996 C G 1.123757 -9.1484e-06
20:6104068 T C 1.410889 -7.9028e-07
20:6105379 C T 0.134715 -4.9576e-06
20:6107490 G A 0.451867 -1.8037e-05
20:6107933 C G 0.326968 -1.0944e-06
20:6110960 G T 0.509205 -4.3656e-06
20:6114257 T C 0.214318 9.6201e-06
20:6116849 G A 0.070893 -4.1728e-07
20:6117379 C A 0.130825 5.6476e-06
20:6118729 C G 0.608782 -1.2773e-05
20:6122238 C T 0.766878 -2.2029e-05
20:6123452 C G 0.542503 -9.9362e-06
20:6125941 T C 0.977990 -2.7980e-06
20:6126103 G A 0.249421 -3.2311e-05
20:6128223 A G 1.659892 -1.1638e-05
20:6128495 A G 0.037259 -1.0454e-05
20:6128868 A C 1.556996 1.1165e-05
20:6129268 C A 0.747522 2.3055e-05
20:6137310 G A 0.574114 6.1063e-05
20:6140950 A C 0.095549 -3.2427e-05
20:6143421 T C 0.063607 -4.5088e-07
20:6153933 C A 0.046438 1.2538e-05
20:6161395 T G 0.306249 -1.2822e-05
20:6163250 T C 0.379556 1.8885e-05
20:6180089 T C 0.101944 6.3084e-06
20:6180748 G A 0.042535 -2.1515e-05
20:6183117 C T 0.323473 3.4352e-06
20:6186901 A G 0.023955 -2.2261e-05
20:6195324 C G 0.033995 1.2497e-05
20:6200581 G A 0.035137 9.1824e-06
20:6201546 C A 0.034450 9.1701e-06
20:6212459 G A 0.101852 1.5016e-05
20:6217050 T C 0.116165 -1.1953e-05
20:6230133 T C 0.401386 1.4069e-05
20:6234651 G A 0.039462 4.8426e-06
20:6245349 G C 0.026978 3.6431e-07
20:6256735 T C 0.034008 4.7314e-06
20:6257227 A C 0.225157 5.3160e-05
20:6268114 C T 0.024339 -1.4868e-05
20:6269446 G A 0.044565 3.4398e-06
20:6271237 A G 1.935040 1.4761e-05
20:6275437 T C 0.090445 -6.2486e-06
20:6281653 G T 0.043103 2.5579e-05
20:6281890 G A 0.077152 -4.3719e-06
20:6282558 G A 0.473769 1.5008e-05
20:6292392 T C 0.122210 -5.6286e-07
20:6295948 A G 1.339217 8.7996e-06
20:6296266 T C 0.206022 1.1538e-05
20:6326507 C T 1.221900 8.1750e-06
20:6335263 G A 0.035555 -3.5367e-06
20:6337265 A G 0.055519 -4.7603e-05
20:6340140 A G 0.616225 -1.1100e-05
20:6342878 C T 0.072134 -3.4175e-06
20:6370986 G A 0.090598 -2.4851e-06
20:6377965 C T 1.338038 -2.8619e-06
20:6382002 G A 0.257805 7.8044e-07
20:6382388 T C 0.151143 -5.0515e-07
20:6385853 C A 0.034505 -1.5404e-06
20:6392395 G A 0.078543 3.2654e-05
20:6394866 C T 0.051919 1.1113e-05
20:6404281 A C 0.719443 -7.6470e-06
20:6407642 A G 0.928835 1.6330e-05
20:6411069 G A 0.376765 -2.4599e-05
20:6415715 C T 0.094240 -1.1517e-05
20:6427583 C T 1.946888 1.4933e-05
20:6433261 C T 0.982528 2.2293e-06
20:6445985 C T 0.099006 -1.8838e-05
20:6449465 C T 0.064124 -6.2959e-06
20:6451486 T C 0.027865 -4.7668e-06
20:6454309 G A 0.189197 6.0905e-05
20:6456383 A G 0.073752 -8.1016e-06
20:6457336 T C 1.883046 2.0829e-05
20:6464417 A G 0.457545 -1.2380e-05
20:6473796 T C 0.030095 8.3124e-06
20:6476634 G A 0.060537 1.4354e-05
20:6479298 A G 0.842500 2.8831e-05
20:6482053 G A 0.118858 2.2312e-05
20:6483417 G A 0.105874 -1.3471e-05
20:6506497 T G 0.087630 1.8169e-05
20:6521776 T C 0.063529 6.8445e-06
20:6528627 T C 1.965366 2.3845e-05
20:6538953 A G 0.036184 1.0407e-05
20:6544738 T C 0.082435 -6.8995e-06
20:6547654 C T 0.826500 2.5620e-05
20:6548863 T C 1.077482 3.0207e-05
20:6551421 A G 1.540069 6.2489e-06
20:6555619 C T 0.082007 -1.6987e-05
20:6560354 T C 0.022993 2.4682e-06
20:6563276 A G 0.021099 -1.6117e-05
20:6568923 G A 0.034097 -9.2876e-06
20:6571034 A G 0.106771 1.5597e-05
20:6583057 T C 0.025747 3.2218e-06
20:6583156 G A 0.060126 1.0370e-05
20:6594349 A G 1.259927 -1.3843e-05
20:6600840 T C 0.090847 -7.1993e-06
20:6603622 T C 0.811011 5.8317e-06
20:6610541 A G 0.108529 -1.1799e-05
20:6610862 C T 0.033937 -8.7395e-06
20:6611424 G C 0.026818 -8.0639e-06
20:6620893 A G 0.918989 -5.5325e-06
20:6621685 T C 1.238739 -2.0217e-05
20:6626218 A G 1.272707 -1.9170e-05
20:6628587 T G 1.966631 1.6778e-05
20:6628901 C T 0.200025 -6.1340e-06
20:6630918 G A 0.109294 1.3684e-05
20:6631831 A G 0.035379 -1.0398e-06
20:6634566 C A 1.036365 -9.7311e-06
20:6638596 T A 0.492675 1.8230e-05
20:6638798 T C 1.332387 2.0998e-05
20:6639607 A G 0.263874 -1.7004e-05
20:6640836 A C 0.581529 5.9088e-06
20:6641051 C G 1.428969 2.2902e-06
20:6641145 G A 1.617653 2.5144e-05
20:6641438 T C 0.071488 -3.4565e-06
20:6642304 C A 0.176260 4.5619e-05
20:6643172 T G 1.869219 2.1488e-05
20:6648242 G T 0.052174 -2.1732e-05
20:6653623 A G 0.970150 2.3081e-05
20:6659739 G A 0.028191 -4.4251e-06
20:6662351 C T 0.121516 2.0409e-06
20:6668774 T C 0.565724 -2.9058e-06
20:6669186 C T 1.317261 1.9231e-05
20:6669423 A G 1.543618 4.5148e-05
20:6670511 A G 1.101893 -2.5617e-05
20:6671666 T C 1.468424 -5.4809e-06
20:6672656 T C 0.152278 -1.5159e-05
20:6673051 A G 0.247963 -4.1631e-05
20:6677460 T C 0.024965 -4.9374e-06
20:6679139 T C 1.350416 -5.5276e-06
20:6680730 G A 0.100349 8.2853e-05
20:6686426 G A 0.809416 1.6410e-05
20:6689058 C T 0.134728 4.7435e-05
20:6693128 T C 0.769594 2.8967e-06
20:6694558 T G 0.035855 1.7312e-05
20:6696573 A G 0.032601 -5.7219e-06
20:6698088 C T 0.082905 -2.7459e-05
20:6699547 T C 0.115682 -2.0237e-05
20:6701426 T C 0.403729 -2.3539e-06
20:6708281 G A 0.177947 9.1332e-07
20:6715443 A G 1.130744 1.5692e-05
20:6716852 C T 1.931874 -1.0609e-05
20:6720231 A G 0.500875 -2.7058e-05
20:6722242 C T 0.393468 2.2648e-05
20:6722811 A C 0.090564 2.1551e-05
20:6723240 G A 0.168087 3.6768e-05
20:6724837 T C 0.837315 2.5806e-05
20:6728238 G A 0.530247 3.7080e-05
20:6730079 T C 0.155732 -1.7863e-06
20:6732033 C T 0.118202 1.3968e-05
20:6736406 A G 0.101332 6.5548e-06
20:6737551 A G 0.919598 -5.0312e-05
20:6740366 T C 0.921770 -2.8228e-05
20:6741522 G T 0.073895 -1.0780e-05
20:6744039 C A 0.323017 -1.0711e-05
20:6745089 G A 0.066059 4.8772e-08
20:6750882 G T 0.037095 -9.6575e-06
20:6751570 A G 0.146247 2.2980e-05
20:6754246 A G 0.543006 6.9778e-06
20:6756100 T C 0.028106 -2.0785e-05
20:6756148 A G 0.452037 1.1628e-05
20:6756217 A G 0.197105 1.6930e-05
20:6759115 T A 1.218153 1.4459e-05
20:6761512 T C 1.221247 6.2319e-06
20:6761897 C A 0.046663 1.0775e-06
20:6762940 T C 0.043892 -1.4578e-05
20:6763418 A G 0.058851 1.1985e-05
20:6765337 C A 0.032353 -5.0241e-06
20:6765841 C A 1.237692 -1.8131e-05
20:6766019 T C 1.226721 -3.0462e-05
20:6766314 T G 0.121761 -1.5886e-05
20:6767111 G A 0.709941 -7.5284e-06
20:6769300 C T 0.700918 8.3873e-06
20:6771211 A G 0.826772 1.5160e-06
20:6771370 A C 0.113160 -2.6633e-05
20:6771431 A C 0.088671 -1.2266e-05
20:6772066 G A 0.181874 4.0108e-05
20:6773370 A G 0.061530 -2.2931e-05
20:6773579 A C 0.022095 5.9505e-06
20:6774420 G A 0.117481 1.8152e-06
20:6781054 A G 0.958828 8.0565e-06
20:6782925 C G 1.160417 4.0271e-05
20:6796321 T G 0.318468 2.2156e-05
20:6798495 T C 0.917935 4.1788e-06
20:6799216 C T 0.059028 4.1680e-06
20:6800431 A G 0.050413 7.3508e-06
20:6803897 T C 0.079926 1.2652e-05
20:6810998 A G 0.105214 1.5859e-06
20:6811164 G A 0.078679 -1.5616e-06
20:6814442 T C 0.245158 2.9327e-05
20:6820078 A G 0.296478 2.7244e-06
20:6821060 C T 0.096256 9.3957e-06
20:6822165 G T 0.945079 7.3441e-06
20:6826202 T C 0.077210 1.1154e-05
20:6830737 C T 1.011162 9.7985e-07
20:6835157 A G 0.074137 -3.3597e-06
20:6839494 G A 0.848657 -5.5553e-06
20:6840751 C A 0.123060 -1.0126e-05
20:6849414 G A 0.063583 1.9956e-05
20:6850812 A G 0.072617 1.3913e-05
20:6853193 G A 0.100220 -3.3597e-06
20:6856246 T C 1.247208 1.2784e-05
20:6859177 A G 0.202041 6.0269e-05
20:6860247 G A 0.761101 1.5007e-05
20:6860895 A G 0.784159 -1.6425e-05
20:6861543 A G 0.730340 -1.7831e-05
20:6865066 T C 0.093002 -1.4964e-05
20:6865247 C A 0.449916 -1.7129e-05
20:6865530 G T 0.573560 4.0772e-06
20:6865658 G A 0.093679 -1.9823e-05
20:6870847 A G 0.619369 1.1430e-05
20:6873953 G T 0.175169 2.5201e-05
20:6880918 A G 0.213305 1.7045e-05
20:6887965 A C 0.026879 -1.0753e-05
20:6889992 G A 0.933945 -2.7038e-05
20:6892818 C T 0.039496 -2.8619e-05
20:6893128 G A 1.799380 2.2387e-07
20:6896814 T G 1.485617 -2.6389e-05
20:6897260 C T 0.097891 -1.9425e-05
20:6911133 T C 1.703685 -1.5376e-05
20:6920193 C T 0.455586 -5.1967e-07
20:6924287 T C 1.040920 -1.3897e-05
20:6938977 C T 0.473748 2.9642e-05
20:6940078 T C 0.052537 -1.1991e-05
20:6941197 C T 1.660630 -4.7004e-06
20:6942888 T C 1.151251 -3.9606e-05
20:6944464 A C 0.065382 8.0914e-06
20:6946351 G A 0.054176 1.0586e-05
20:6949137 T C 1.304488 4.4925e-08
20:6956974 T C 1.250560 -5.0153e-06
20:6963474 G A 0.223464 7.8682e-07
20:6963584 T C 0.054401 7.2753e-06
20:6964783 G A 0.050780 -1.3991e-05
20:6969080 G T 1.832661 -1.6927e-05
20:6969751 C T 1.510800 -3.2422e-05
20:6975364 G A 0.084404 2.4282e-06
20:6978828 T C 0.054571 1.8067e-05
20:6979749 T C 0.042263 1.7246e-05
20:6980635 T G 0.128608 2.4011e-06
20:6983761 T C 0.103708 3.9834e-06
20:6992202 A G 0.220676 -6.4792e-06
20:6994830 T C 1.788079 -1.3021e-05
20:6997076 A G 0.067452 -1.7267e-05
20:7006604 T C 1.893606 -1.5125e-05
20:7011219 G A 0.065974 1.0327e-05
20:7011958 A G 1.295523 -6.4819e-06
20:7014654 G A 0.056094 1.3267e-05
20:7015644 A G 0.125987 -9.0184e-07
20:7015652 A C 0.125868 1.8419e-05
20:7016222 A G 0.791621 -1.5794e-05
20:7024440 G A 0.156946 2.6902e-05
20:7025046 T C 0.324608 -3.7081e-05
20:7030061 A G 0.207954 -5.8826e-07
20:7041513 C T 1.319529 -2.1528e-06
20:7057489 C T 0.134701 4.9992e-06
20:7062061 T G 0.067354 -2.0891e-05
20:7064147 C T 0.234850 4.0663e-05
20:7064269 T C 0.036888 3.6863e-06
20:7067037 T C 1.682688 -2.8379e-05
20:7067446 G C 1.057981 -1.3235e-05
20:7067738 G T 0.322385 3.4327e-06
20:7073125 T C 1.351667 -3.1195e-05
20:7075378 C T 0.073212 1.3252e-05
20:7085280 C T 0.504673 2.9537e-05
20:7089259 G A 0.050974 -3.1426e-07
20:7093703 T C 0.057437 -4.6155e-06
20:7094370 A G 0.587979 2.3217e-05
20:7094734 A G 0.077105 -2.7745e-05
20:7096030 T C 1.100342 -1.1162e-05
20:7103291 T C 0.085108 -6.4913e-06
20:7104665 T C 0.073419 2.0192e-05
20:7109029 C T 0.079104 -2.3192e-05
20:7109420 T C 0.050630 2.0019e-06
20:7114009 A G 0.052952 2.7410e-06
20:7114286 C T 0.655408 2.3417e-05
20:7118280 G A 0.059538 4.8147e-06
20:7127831 G C 0.022357 1.3853e-06
20:7128977 T C 0.078954 -4.2110e-06
20:7129819 T C 0.081246 2.4402e-05
20:7130308 C T 0.095127 -1.4493e-05
20:7130799 G A 0.085285 -8.2207e-06
20:7132267 C T 0.172300 3.8638e-05
20:7132569 A G 0.071219 2.3336e-05
20:7136244 A G 0.535180 4.0972e-05
20:7138555 A C 0.027304 1.3060e-05
20:7139241 G A 0.039734 4.9866e-06
20:7139721 G A 0.027137 -5.1753e-06
20:7145926 A C 1.930905 1.3744e-06
20:7148576 A G 0.048910 -1.0875e-05
20:7149477 A G 1.351130 -1.8334e-05
20:7162079 A G 0.026213 3.3039e-06
20:7168820 T C 0.054214 3.8477e-06
20:7169419 G A 0.226340 -6.4608e-06
20:7170140 T C 0.067704 1.5149e-05
20:7178331 T C 0.084914 -2.8912e-06
20:7182572 A G 0.021997 1.9449e-06
20:7183030 A G 0.028783 1.7155e-05
20:7183728 T G 0.056352 -1.0935e-05
20:7195361 A G 0.030088 -2.4656e-06
20:7195646 G A 0.056767 5.3973e-06
20:7199917 C T 0.246701 1.5388e-06
20:7201962 G T 0.070506 2.3884e-06
20:7210589 G A 0.026580 -1.3899e-05
20:7216087 T C 0.070410 -1.1749e-05
20:7216999 G C 0.286935 -4.3517e-06
20:7217215 A G 0.809794 -9.0129e-06
20:7224226 A G 0.046544 -1.9835e-05
20:7225537 A G 0.940214 -2.6641e-05
20:7228409 C T 0.053316 -9.6146e-06
20:7228634 T C 0.044908 3.9878e-07
20:7229600 G A 0.448392 1.0496e-05
20:7234168 C T 0.427276 -2.7828e-05
20:7234781 C T 0.058307 -2.1012e-06
20:7239147 G A 0.029810 -1.4186e-05
20:7239342 C A 0.070230 -2.0530e-05
20:7247806 T G 0.138883 1.4401e-05
20:7250328 A C 0.067177 7.6760e-06
20:7251982 A C 0.083683 6.0163e-06
20:7252261 T C 0.209541 -3.5091e-05
20:7256219 G A 0.062560 1.2001e-06
20:7259469 G A 1.091771 -1.9597e-05
20:7263727 C T 0.879806 2.9995e-05
20:7267231 T G 0.501341 -1.6112e-05
20:7272388 G A 0.043474 -1.2784e-05
20:7282831 A G 0.023173 -4.5679e-06
20:7284310 T C 0.042022 2.1556e-07
20:7288480 T C 0.511456 -3.2728e-05
20:7293914 T G 0.115251 -3.0716e-05
20:7294200 T C 0.167360 8.7748e-07
20:7294482 C T 0.804949 -1.6298e-05
20:7294903 A G 1.001833 -2.0560e-05
20:7294973 G A 0.974787 -1.3621e-05
20:7305840 A G 0.029378 -2.2890e-05
20:7313255 G A 0.094019 4.4381e-05
20:7315936 C G 0.084122 1.9917e-05
20:7316834 C T 0.080865 -2.8346e-05
20:7337884 G A 0.081123 2.9053e-05
20:7341204 T C 0.027746 -2.5115e-06
20:7349826 C T 0.028834 -1.8264e-05
20:7367109 C A 0.826089 -4.2221e-06
20:7368080 T C 0.139216 -1.4195e-05
20:7370428 G A 0.165816 -4.4024e-05
20:7373080 G A 0.616582 -1.5694e-05
20:7373694 T C 0.036551 2.9507e-06
20:7373947 A G 0.059035 -1.9020e-05
20:7377398 C T 0.051511 -7.0061e-06
20:7378572 C T 0.263411 -2.5863e-05
20:7384164 C T 0.116271 -4.8830e-06
20:7385054 A G 0.339737 1.3451e-06
20:7389067 C A 1.936464 6.8471e-06
20:7397877 T C 0.045408 -2.5929e-05
20:7409451 C T 0.385880 -2.0673e-05
20:7412069 G A 0.073514 2.9407e-05
20:7421812 G A 0.057593 -7.4955e-06
20:7421976 A G 0.081657 -1.6168e-05
20:7437082 C T 0.340387 -9.0684e-06
20:7442754 C T 1.319073 5.1170e-05
20:7453378 G T 1.297199 4.6043e-05
20:7456762 C T 0.057539 6.6137e-06
20:7458474 C T 1.610340 3.9394e-05
20:7458887 G A 1.636902 4.5276e-05
20:7467096 T G 1.272979 5.3130e-05
20:7469709 G A 0.101661 1.2205e-05
20:7474977 C T 0.785852 -2.9522e-05
20:7481863 T C 0.196680 -3.4383e-05
20:7488279 A C 0.171161 1.4408e-05
20:7491790 T C 0.035538 1.3425e-05
20:7496760 T C 0.074667 -2.1069e-05
20:7496919 G A 0.736888 -8.1579e-05
20:7497772 T C 0.487830 -4.5008e-05
20:7497814 A G 0.071114 -2.2836e-05
20:7499209 T G 1.004702 -1.4234e-05
20:7500529 T C 0.027868 -1.4415e-05
20:7502559 T C 0.044677 -2.7150e-05
20:7502797 C T 0.042409 3.0387e-06
20:7512152 C T 0.610622 -2.3692e-05
20:7519889 C A 0.076227 1.5036e-05
20:7525687 C A 0.042535 1.9638e-05
20:7527800 G A 0.024931 2.3360e-07
20:7531013 A G 0.559101 1.6037e-05
20:7533180 A G 0.330391 -1.1188e-06
20:7541079 T C 0.066817 1.7769e-05
20:7541280 G A 0.021140 -3.7502e-07
20:7544167 T C 0.329756 -9.4941e-06
20:7546036 T G 1.078019 2.3524e-05
20:7547240 G A 0.063995 -1.3136e-05
20:7551322 T C 0.096004 -1.3724e-05
20:7551323 A G 0.061788 2.0580e-06
20:7552504 T C 0.661017 -3.8303e-05
20:7560483 G A 0.022276 -1.5497e-06
20:7566912 A C 1.659997 -3.7456e-05
20:7571811 T G 0.262786 -6.2789e-06
20:7571841 T C 0.054360 -9.4141e-06
20:7574948 T C 0.268045 -4.1901e-06
20:7594875 C G 0.090928 -6.5853e-06
20:7607625 C T 0.090826 -5.2648e-06
20:7619345 C T 0.033522 -5.5177e-07
20:7625506 T C 0.395957 -8.2487e-06
20:7630246 T C 0.061986 -1.6044e-05
20:7630608 T C 0.040332 7.1247e-06
20:7633349 T C 1.730737 -1.8267e-05
20:7640629 G T 0.057953 -3.0649e-06
20:7646072 T C 0.422034 -2.2814e-05
20:7646807 A C 0.027301 -5.6274e-06
20:7651893 A G 0.037548 -1.5243e-05
20:7654926 T C 0.026954 8.7406e-06
20:7656614 C A 0.645711 4.4582e-05
20:7664985 G A 0.200212 -2.3417e-05
20:7666258 C A 1.480500 -6.2651e-06
20:7669799 C A 0.026474 1.0270e-05
20:7683869 G A 0.686638 -2.4852e-05
20:7688055 A G 0.265312 1.0754e-05
20:7691338 G A 0.062587 1.1063e-06
20:7691890 A G 0.507621 1.2394e-05
20:7696286 C A 1.968025 4.7527e-07
20:7700307 A G 0.776193 2.3813e-05
20:7703545 G A 0.040716 -3.2079e-05
20:7703590 T C 0.035321 1.1039e-05
20:7707437 C T 0.164252 -4.7806e-06
20:7709738 G A 0.177216 9.7245e-06
20:7709771 T C 0.035872 -1.1853e-05
20:7714334 T G 0.053425 -2.0418e-05
20:7722267 A G 0.082578 -2.1396e-06
20:7725172 T C 0.051538 2.1631e-05
20:7732227 T C 0.037901 1.9577e-05
20:7739127 G A 0.035647 5.5792e-06
20:7748688 A C 0.166326 1.2844e-05
20:7751135 C T 0.028661 -1.1665e-05
20:7752756 A G 0.050566 1.2123e-05
20:7753728 T C 0.189343 5.0470e-07
20:7756590 T G 0.145332 1.0221e-06
20:7774170 C T 0.465256 -1.2599e-05
20:7776703 T G 0.054645 3.4691e-06
20:7782450 G C 0.032907 -1.2374e-05
20:7799315 G A 0.269847 -3.1249e-05
20:7802284 A G 0.025070 1.5552e-05
20:7807681 T C 0.298246 -3.0735e-05
20:7819807 G A 0.034926 1.3301e-06
20:7821182 A G 0.024625 6.8847e-06
20:7826069 T C 0.038891 2.4781e-06
20:7829718 C G 0.042936 -2.8686e-06
20:7833287 T C 0.463692 -1.2681e-05
20:7851422 T G 0.285881 4.7377e-06
20:7854355 G A 0.233299 7.6860e-06
20:7859896 C T 1.940734 8.1978e-06
20:7863320 A C 0.312542 2.4570e-05
20:7864284 C T 0.047635 -1.0121e-05
20:7873818 C T 0.033016 -1.0467e-05
20:7876020 G A 0.107859 3.8613e-06
20:7877416 A C 1.709907 3.0065e-05
20:7880890 C G 0.280077 7.0427e-06
20:7883083 A G 0.201402 4.2999e-06
20:7883163 C T 1.459241 1.8103e-05
20:7885184 G C 0.312967 7.8791e-06
20:7888213 C T 0.101424 1.0686e-05
20:7892061 T C 0.723921 -5.0132e-07
20:7905283 A G 0.320760 7.7730e-06
20:7905669 C T 0.198339 4.5406e-06
20:7912083 A G 0.118242 1.2566e-05
20:7917795 A G 0.768951 -9.2716e-07
20:7918323 T C 0.023455 3.5478e-06
20:7924733 A G 1.875254 3.6014e-05
20:7925310 G T 0.049726 -9.0767e-06
20:7941281 A G 0.338847 -7.1194e-06
20:7954437 C T 1.532130 7.6452e-06
20:7956475 C A 0.305957 7.7826e-06
20:7957151 T C 0.068982 -2.6312e-05
20:7957577 A G 0.044402 -9.2412e-07
20:7958880 G C 0.051405 -1.6210e-05
20:7959777 T C 0.992704 -2.9499e-05
20:7962707 A C 0.114003 -1.1879e-05
20:7963041 T C 0.116753 -1.1669e-05
20:7964476 C T 0.125164 -7.4303e-06
20:7971397 G C 0.026845 -7.8450e-06
20:7980390 T C 0.589050 9.4156e-06
20:7981536 T C 0.029650 9.6810e-06
20:7985980 T C 0.117702 -1.7283e-05
20:7986035 A G 0.172374 1.2694e-06
20:7994754 G T 0.286156 -6.9996e-06
20:7995740 T G 0.458415 -1.9630e-05
20:7995865 T C 1.824804 1.3538e-05
20:8001033 C T 0.036222 -7.7130e-06
20:8001190 T C 0.050651 -7.4467e-06
20:8019166 C G 0.121884 -1.2009e-06
20:8019844 C T 0.358165 5.2854e-07
20:8022355 T G 0.788762 1.9151e-05
20:8028183 T C 0.619060 2.3441e-05
20:8028376 G C 0.323415 -1.4396e-06
20:8038722 G A 0.206804 3.8309e-06
20:8042960 C T 0.155824 -2.2253e-06
20:8043033 T C 0.331479 1.4132e-06
20:8045840 G A 0.124002 -1.0365e-05
20:8051032 G A 1.024397 1.8031e-05
20:8051353 A G 0.722031 1.8481e-05
20:8052719 C T 0.251447 1.4780e-06
20:8053884 A G 0.602398 -8.3746e-06
20:8074637 G A 0.553359 1.9334e-05
20:8075223 G A 0.696073 6.8910e-06
20:8076327 C T 0.074579 -3.3284e-05
20:8082118 C T 0.971805 1.0044e-05
20:8099252 T G 0.564275 1.0303e-05
20:8107397 T C 0.419953 7.9757e-06
20:8110851 C A 0.081463 -1.2113e-05
20:8113889 C A 0.058266 3.2325e-05
20:8114433 G T 0.054394 1.9575e-05
20:8114704 G A 0.392819 8.7398e-06
20:8115957 T A 0.187572 -1.4697e-05
20:8121097 C T 0.247871 1.6718e-06
20:8134628 C T 0.801246 2.3855e-06
20:8137090 G A 0.043181 -4.7393e-06
20:8137939 C T 0.078067 -4.7440e-06
20:8165964 A G 0.244729 5.3779e-07
20:8167313 G A 0.102671 -1.9993e-05
20:8167370 T C 0.589312 -1.6001e-05
20:8172121 T C 0.398150 4.1411e-06
20:8176050 C T 0.098891 2.0811e-06
20:8179179 G A 0.051990 1.2971e-05
20:8180078 C T 1.824073 1.4279e-05
20:8186480 T C 0.042372 -2.6194e-06
20:8187058 A G 0.095926 9.2541e-06
20:8191787 C T 0.170297 9.9122e-06
20:8198141 A G 0.045102 1.7173e-05
20:8206334 T C 0.216402 5.9862e-06
20:8207254 G A 0.109889 5.8975e-07
20:8210093 T C 0.042651 -1.2097e-05
20:8210961 C G 0.352330 5.9850e-06
20:8212300 A G 1.421473 7.7670e-06
20:8214028 A G 0.146322 -1.0103e-05
20:8217478 C T 1.725577 -6.0246e-06
20:8219513 G T 0.653504 -6.2616e-06
20:8219584 C G 0.271897 -1.1658e-04
20:8221643 A G 0.920869 2.7535e-05
20:8222577 G A 0.079688 2.1924e-05
20:8224118 T G 0.045235 -1.0601e-05
20:8232671 T C 0.162590 -9.4976e-07
20:8234721 A G 1.969959 -2.0798e-06
20:8239626 C T 0.038564 -5.6706e-06
20:8241990 A G 0.123135 4.3376e-06
20:8246107 G A 0.381389 -8.1368e-07
20:8246874 C G 0.078172 -6.2602e-07
20:8250182 A G 0.589689 1.6127e-05
20:8265339 G A 0.515971 -4.1658e-05
20:8267992 T C 0.034845 -2.0398e-05
20:8275865 G A 0.163443 -9.1420e-06
20:8276263 G A 0.425352 1.0248e-05
20:8287150 A G 0.047326 -2.9212e-05
20:8289963 A G 0.310781 -3.4927e-05
20:8299380 A C 0.333944 2.4291e-05
20:8304196 T G 0.069530 6.3094e-06
20:8309739 C A 0.048033 3.2433e-05
20:8313953 A G 0.442297 -8.0321e-06
20:8318921 C A 0.465232 3.7779e-05
20:8319465 T C 0.068918 -1.5123e-06
20:8321848 G A 0.040669 1.3982e-05
20:8323582 G C 0.306018 -4.0311e-05
20:8323723 T C 0.508233 4.9561e-06
20:8324343 C T 0.021534 1.2618e-05
20:8333841 G A 0.374028 6.1874e-07
20:8335140 T C 0.075537 4.6642e-06
20:8337348 C G 0.064348 -6.8659e-06
20:8338486 A G 0.029871 2.4548e-05
20:8349826 C T 0.049053 9.4114e-06
20:8368425 G A 0.938953 1.8730e-05
20:8384114 A G 0.394019 6.9195e-05
20:8386087 T C 0.839828 1.5421e-05
20:8389911 G T 0.454723 -2.1227e-05
20:8394060 T C 0.104670 1.0781e-05
20:8399590 T C 0.059745 -2.8603e-06
20:8400771 C T 0.023251 -7.1074e-06
20:8402859 G A 0.420980 -2.2883e-05
20:8407440 G A 0.973570 -2.6909e-05
20:8409707 G T 0.217228 2.6322e-06
20:8414876 G A 1.304417 1.1613e-05
20:8419818 G A 0.228288 5.7149e-06
20:8427390 G A 0.772382 -6.9277e-06
20:8454206 G A 0.653585 -4.4680e-06
20:8463931 G A 1.136785 2.4931e-05
20:8465542 A G 0.059252 1.7653e-05
20:8472469 T C 0.244998 7.4779e-06
20:8484881 A G 0.674260 3.8049e-06
20:8486216 A G 0.033264 -3.1608e-06
20:8488087 C T 0.264272 2.7506e-05
20:8490370 T G 0.240782 1.2051e-05
20:8491642 A G 0.040339 -1.4546e-05
20:8492872 G T 0.094865 2.1920e-06
20:8495551 T C 0.210901 2.2109e-05
20:8496388 T G 0.566839 -1.4806e-06
20:8498898 A G 0.376204 -2.5096e-06
20:8504289 G T 0.148049 1.2452e-05
20:8512967 A G 0.690150 1.5588e-05
20:8513147 A G 0.031822 7.5095e-06
20:8517272 A C 1.904013 5.3300e-06
20:8517895 C A 1.133606 2.5655e-05
20:8522921 C A 0.305171 1.9364e-05
20:8523837 G A 0.096892 9.6910e-06
20:8525454 G A 0.112259 -1.7368e-05
20:8527885 C A 0.801801 -9.8143e-06
20:8528408 C T 0.132664 -2.7755e-05
20:8533268 T C 0.043637 3.4266e-05
20:8534355 C A 0.070808 4.2306e-06
20:8538575 G A 0.224286 1.5965e-05
20:8541992 G A 0.235054 9.9633e-06
20:8543000 T C 0.048359 1.4721e-05
20:8547043 C T 1.173126 2.1066e-06
20:8547496 A G 0.187034 6.5680e-06
20:8547958 T C 0.335032 1.1470e-05
20:8549393 G A 0.739842 -4.7605e-06
20:8553271 T C 0.053364 -9.5797e-06
20:8553679 A G 0.030078 -1.0950e-05
20:8553750 G A 0.150282 9.1023e-06
20:8555683 A G 0.063696 1.2289e-05
20:8556693 C T 0.346279 -5.7122e-06
20:8558662 G C 0.065559 6.7625e-06
20:8562647 T C 0.051351 -1.4090e-05
20:8563139 A G 0.932367 8.4076e-06
20:8565782 A G 0.304801 2.2132e-06
20:8571275 C T 0.207495 -3.8336e-07
20:8575671 T C 0.320341 -8.1143e-07
20:8582403 G T 0.805336 8.5532e-06
20:8588762 A G 1.591508 3.0420e-05
20:8601078 A C 0.034651 3.2353e-05
20:8601707 T C 0.805071 5.5196e-06
20:8604138 G C 0.061119 9.3998e-06
20:8605304 G A 0.354727 -1.0993e-05
20:8607333 T C 0.394311 -6.2491e-05
20:8608779 G C 0.051725 6.6330e-06
20:8613204 G A 0.267991 1.3431e-05
20:8614681 A C 1.321412 2.2538e-05
20:8620581 G A 1.912546 4.9565e-06
20:8627642 T C 0.458843 -2.8304e-05
20:8633950 T G 0.144520 5.7766e-05
20:8635914 G A 0.081191 -2.5856e-05
20:8638817 C T 0.038330 -2.1985e-05
20:8641640 T C 0.898012 -2.8335e-05
20:8642337 T C 0.096671 7.0493e-06
20:8646928 G A 0.087848 4.1965e-05
20:8649469 T C 0.082021 -4.7728e-06
20:8652024 T C 0.135979 -2.2122e-05
20:8652327 T G 0.123893 -2.0875e-05
20:8652843 A G 0.069662 -1.1996e-05
20:8653082 G A 0.030945 -6.1987e-06
20:8654095 T G 0.048651 1.3190e-05
20:8663393 T G 0.086838 1.9734e-05
20:8665793 C T 0.139376 -6.6827e-05
20:8670868 C T 1.492614 1.6095e-05
20:8678875 A G 0.142963 1.1140e-05
20:8679442 T C 0.091897 3.0963e-05
20:8684506 G A 0.233663 6.6214e-06
20:8686438 G A 1.778981 -3.7951e-05
20:8697457 C A 0.394243 -3.6360e-05
20:8701156 G A 0.069822 -2.1776e-05
20:8701265 G A 0.459187 -6.4235e-06
20:8703252 T C 0.096008 1.4895e-05
20:8703979 A C 0.244621 1.4311e-06
20:8706940 G C 0.223307 -1.3115e-05
20:8707456 T G 0.072777 -5.4924e-06
20:8711574 T C 0.515750 -2.2709e-06
20:8711606 T C 0.048203 2.1799e-05
20:8722574 G A 1.955768 2.0167e-05
20:8727504 C A 0.698402 -2.0285e-05
20:8729914 G C 0.160866 -3.5708e-06
20:8730775 G A 0.127470 1.4914e-05
20:8732730 G A 0.497499 1.5129e-05
20:8738169 C T 1.933445 2.7877e-05
20:8747284 G T 0.093913 4.8295e-05
20:8747599 C T 0.036908 2.7453e-05
20:8751150 G A 1.956006 2.0808e-05
20:8757577 G A 0.024435 -2.9691e-08
20:8759396 T C 0.022395 -1.1468e-05
20:8761459 T C 0.042321 -5.4675e-06
20:8764395 G A 1.313212 9.2209e-07
20:8764779 T C 0.615330 1.8773e-05
20:8770822 T C 0.619730 1.4319e-05
20:8776560 A G 1.433137 6.9106e-06
20:8779496 G A 0.497244 -1.3772e-06
20:8791797 C T 0.020141 6.2256e-06
20:8795506 G A 1.299898 -1.4404e-06
20:8796369 C A 1.929698 8.7461e-06
20:8805304 T C 0.543230 -2.3539e-05
20:8806411 A G 0.025366 5.8777e-06
20:8807521 C G 0.042821 -1.2865e-05
20:8808788 T C 0.109627 8.6818e-06
20:8810133 G T 0.612930 1.3730e-05
20:8817556 G A 0.060751 1.0246e-05
20:8825920 G A 0.708594 -4.5784e-06
20:8826507 C T 0.631238 -7.9429e-06
20:8829306 A G 0.033815 2.3835e-07
20:8836771 A G 0.932174 1.1866e-05
20:8840154 A C 0.622956 1.9512e-06
20:8844289 T C 0.042556 -4.3596e-06
20:8846792 T C 0.038659 2.9490e-05
20:8851137 C T 0.043191 1.0137e-05
20:8853380 A C 0.030537 -7.3727e-06
20:8857215 A G 0.036167 8.2059e-06
20:8857269 A G 0.634301 -1.9093e-05
20:8862593 G A 0.032876 -3.2710e-06
20:8863438 A G 0.192675 6.3306e-06
20:8871766 T C 0.049729 1.1251e-06
20:8875543 C T 0.562745 2.7113e-05
20:8878281 C T 0.379468 -7.7242e-06
20:8881586 C T 0.634519 2.2199e-05
20:8888877 C T 1.316680 -1.2229e-05
20:8896498 T C 0.056022 -2.2899e-06
20:8899426 T C 0.427031 3.3529e-06
20:8900689 G T 0.215671 -3.1820e-06
20:8905772 C T 0.039200 -6.0326e-06
20:8918747 C T 0.262398 3.2337e-06
20:8920071 G A 1.731710 -4.1519e-06
20:8920758 A G 0.549585 1.3669e-05
20:8923009 C T 0.227271 -1.8405e-05
20:8926960 T G 0.563558 1.7000e-05
20:8930021 C T 0.889254 -1.7809e-05
20:8942398 G A 1.475499 -6.8127e-06
20:8942758 C A 0.052051 -1.7749e-05
20:8949914 C G 0.154757 -1.0505e-05
20:8951512 G A 0.071083 -5.3737e-06
20:8952552 A G 0.050807 3.9623e-05
20:8960884 C T 0.448505 1.8277e-05
20:8962068 G A 0.074497 1.3028e-05
20:8964673 C G 0.064076 9.0209e-06
20:8968837 A G 0.073508 -1.2377e-05
20:8974362 T C 0.806387 1.8579e-05
20:8975131 A G 0.060755 1.9594e-05
20:8982687 A C 0.081511 1.5336e-05
20:8990557 G T 0.403749 -8.2887e-06
20:8993897 C T 0.133164 -1.0736e-05
20:8997931 G A 0.021895 -8.7100e-06
20:9000151 C T 0.802929 3.1250e-05
20:9000779 T C 0.164983 -1.3852e-05
20:9003666 G A 0.331371 -2.4512e-06
20:9006453 A C 0.127425 9.8268e-06
20:9008251 A G 0.081640 -2.1302e-07
20:9011998 T C 1.127055 1.2986e-06
20:9014472 T G 0.056464 -6.3517e-06
20:9020412 C G 0.126358 7.7046e-06
20:9024118 G A 1.190193 7.5037e-06
20:9033714 G A 0.128170 -4.3239e-07
20:9034011 A G 0.032458 -1.9732e-05
20:9036157 A G 0.276174 -3.3629e-05
20:9037192 T C 0.084326 2.6865e-05
20:9039559 A G 0.097928 -1.3411e-05
20:9044379 G T 1.501824 6.7482e-06
20:9061591 G T 0.086906 1.2110e-06
20:9061904 G A 1.268011 9.6381e-07
20:9063273 G A 1.092550 2.0779e-05
20:9071931 C G 0.089055 4.9778e-06
20:9074242 T C 1.628396 -2.1726e-05
20:9076157 A G 0.217357 -4.2841e-05
20:9090717 A G 0.344858 -2.0208e-05
20:9095963 G A 0.037140 -1.3247e-05
20:9100440 G T 0.931266 1.4931e-05
20:9100457 A G 1.059324 2.5221e-05
20:9101733 A C 0.038612 1.9106e-05
20:9101986 C T 1.652555 -1.7728e-05
20:9112333 G A 0.155069 -2.3958e-05
20:9114411 C T 0.070285 5.4652e-06
20:9118030 C T 1.932972 8.1324e-06
20:9120479 G C 0.367524 -9.6915e-06
20:9123443 G A 0.222542 -1.8967e-05
20:9128611 T C 0.219394 8.7569e-06
20:9130426 T C 0.130380 9.8766e-06
20:9130517 T C 0.038646 -1.5314e-05
20:9131299 G A 1.659688 -2.5714e-05
20:9136500 T C 0.032111 -4.6551e-06
20:9152096 G A 0.389184 2.1774e-05
20:9153062 G T 0.197366 5.1354e-06
20:9165158 G A 0.316867 3.3332e-06
20:9168241 A G 0.909096 -2.4363e-05
20:9168640 G A 0.786637 -3.7207e-05
20:9174693 G A 1.810681 1.4659e-05
20:9180931 A G 0.068547 -1.3113e-05
20:9194349 T C 0.475258 -2.8830e-05
20:9201375 A G 0.057263 2.1121e-06
20:9209807 A G 0.200817 1.7996e-06
20:9224790 A G 1.905815 1.4064e-05
20:9226322 G T 0.063488 1.2844e-05
20:9228118 A C 0.120452 -9.2434e-06
20:9240404 G A 0.072263 1.6363e-06
20:9244167 T G 0.117967 -1.3530e-05
20:9247580 T C 0.088168 -2.2771e-05
20:9258484 A C 0.083316 3.2123e-05
20:9270764 C T 0.608932 -1.2627e-05
20:9278424 C G 0.090680 -5.2949e-06
20:9281164 T C 0.046482 -4.6020e-06
20:9281880 C T 0.064474 -1.4017e-05
20:9281936 A G 0.066671 6.0214e-06
20:9283200 G A 0.105010 -7.4393e-06
20:9285345 A C 0.070961 -2.2783e-05
20:9286502 C T 1.419253 4.2226e-05
20:9288522 A G 1.359524 4.5916e-05
20:9291008 A G 0.128445 -4.6074e-06
20:9296671 C T 0.366552 -1.5147e-05
20:9297417 A G 0.064624 1.3584e-06
20:9297489 C G 0.163164 -2.2967e-05
20:9298423 A G 0.049076 5.9894e-06
20:9299469 T C 0.192688 2.6703e-06
20:9300558 G A 0.021409 1.4455e-05
20:9303107 T C 0.134419 9.1008e-06
20:9303604 G A 0.213131 -2.4401e-05
20:9308908 C A 0.038656 1.5514e-05
20:9309726 T C 0.031044 -1.0461e-06
20:9310568 G A 0.254586 9.4853e-06
20:9314625 C A 0.036694 -5.8169e-06
20:9329220 T C 0.135493 1.0745e-05
20:9330174 T C 0.542054 4.0326e-05
20:9330350 C T 0.155596 -2.1539e-05
20:9331674 A G 0.135235 -2.3366e-05
20:9333898 A G 0.042199 -1.3562e-05
20:9338757 C T 0.066643 7.2874e-06
20:9343400 G A 0.101121 3.4571e-06
20:9345193 A G 0.045551 -4.8723e-06
20:9352596 A G 0.067293 -3.4442e-05
20:9352902 G A 0.033209 -2.1690e-05
20:9361632 G T 0.120425 8.5564e-06
20:9371825 T G 1.002519 3.4642e-05
20:9374520 C T 0.607028 1.6821e-05
20:9377278 A G 0.069312 -8.6778e-06
20:9379949 G A 0.499420 3.2819e-05
20:9382892 A C 0.672172 3.3536e-05
20:9386909 C T 0.148950 1.7242e-05
20:9392479 C G 1.923123 4.1918e-06
20:9405110 G A 0.123645 7.0498e-06
20:9407936 T C 0.050219 2.2318e-05
20:9409586 A C 0.370122 9.3571e-06
20:9410363 C T 0.281308 3.4531e-05
20:9413230 C T 0.046275 1.0990e-05
20:9418551 T C 0.931313 1.1841e-05
20:9426718 T C 0.220200 2.3712e-05
20:9455442 T C 0.031785 -8.8228e-06
20:9459234 A G 0.699632 6.2946e-06
20:9460394 A G 0.049644 2.5716e-05
20:9462537 T C 0.152536 -9.7512e-06
20:9470967 G T 0.030163 1.1899e-05
20:9471369 T C 0.036351 -2.0887e-06
20:9472873 T C 0.030347 7.7445e-06
20:9473335 G T 0.089378 5.1022e-07
20:9475471 G A 0.034559 2.2596e-05
20:9476562 T C 0.034274 -8.1954e-06
20:9478105 A G 0.166353 -1.3996e-05
20:9485683 G T 0.265740 1.4515e-05
20:9487987 T G 0.058858 -3.2199e-06
20:9489944 T C 0.332594 1.2911e-06
20:9491053 T C 0.234605 3.8584e-05
20:9491531 G A 0.413660 -2.3277e-05
20:9496716 G C 0.353687 2.3970e-05
20:9497057 G A 0.828965 1.0981e-05
20:9497183 C T 0.321841 2.7645e-05
20:9497698 C T 0.421075 -7.8201e-06
20:9500064 G A 0.295560 2.1362e-05
20:9501744 G A 0.602571 3.9649e-05
20:9501944 G T 0.024135 -8.5493e-06
20:9504386 A G 0.024380 -1.3444e-05
20:9504538 T C 0.099537 -1.6270e-05
20:9511572 T C 0.248031 2.2892e-05
20:9520142 A G 0.345718 3.0738e-05
20:9525887 C A 0.039941 1.4901e-05
20:9529440 G T 0.049906 -9.2999e-06
20:9532957 T C 0.024482 1.5259e-05
20:9536464 T C 0.054550 1.6725e-05
20:9540820 T C 0.061816 -2.9177e-06
20:9543622 T C 0.566036 2.4015e-05
20:9547018 G C 0.184179 2.1414e-05
20:9547230 T C 0.328426 1.3695e-05
20:9552218 T G 0.022962 -5.3944e-06
20:9552795 G A 0.076812 -3.0993e-05
20:9556413 A G 0.054968 -1.0741e-05
20:9559277 C T 0.029327 2.0187e-05
20:9562922 G A 0.509963 3.4023e-05
20:9564361 C T 0.032577 -9.9813e-06
20:9567257 A G 0.134167 1.8800e-05
20:9576599 T C 0.042382 -2.5630e-06
20:9576643 G A 0.230753 5.0096e-06
20:9582451 C T 0.043389 1.1227e-05
20:9583724 T C 0.340424 -8.3588e-06
20:9584997 T C 0.050736 -2.1522e-05
20:9587789 C T 0.167676 -2.6208e-05
20:9592338 C A 0.557748 -4.1362e-06
20:9592598 C T 1.149732 -1.9316e-05
20:9594881 C T 0.113619 2.2778e-06
20:9595909 T C 1.063145 1.0914e-06
20:9598144 T G 0.876124 1.1153e-05
20:9603706 G A 1.831107 -8.3217e-05
20:9608629 A T 0.067857 4.4055e-06
20:9617423 A C 0.070992 -1.5173e-05
20:9625627 T G 1.434168 -1.4885e-05
20:9626681 T C 0.648081 -1.5018e-05
20:9631021 C A 0.390504 1.2421e-05
20:9638344 A C 0.020977 1.0262e-05
20:9641226 G A 0.084805 1.5214e-04
20:9642269 C T 0.845488 1.3722e-05
20:9643377 T G 0.058171 4.8601e-06
20:9643570 T C 0.065368 2.1831e-06
20:9648245 A G 0.127062 5.1270e-06
20:9649234 A G 0.373868 -1.5020e-05
20:9652744 T C 0.061520 -1.0847e-06
20:9655984 G A 1.404569 -7.5323e-05
20:9660739 A G 0.133219 6.4378e-06
20:9663720 A G 0.461121 -9.9234e-06
20:9664975 A G 0.042879 -2.0887e-06
20:9667919 G T 0.035528 -1.4016e-06
20:9670416 A G 0.386635 -1.8078e-06
20:9685155 G A 0.241683 1.1071e-05
20:9710169 C T 1.331534 1.1837e-05
20:9713501 T C 0.956700 3.5454e-05
20:9717164 T C 0.074684 -1.4706e-05
20:9717545 A C 0.056114 3.7824e-06
20:9722303 T C 0.050137 -2.1886e-06
20:9722423 A G 0.155627 2.2474e-05
20:9725697 C T 0.365614 -7.1455e-06
20:9726956 A C 0.038010 -9.7333e-06
20:9731193 C T 0.665774 -2.2340e-05
20:9735025 T G 0.039656 1.2994e-05
20:9736493 T C 0.376915 2.4765e-06
20:9737189 T C 0.032873 -2.0533e-06
20:9738396 T C 1.018536 6.7882e-06
20:9739367 T C 0.292898 1.1509e-05
20:9740441 C T 0.451167 1.3152e-05
20:9743502 A G 0.064954 -2.2644e-06
20:9743833 C A 0.090350 2.2710e-05
20:9745450 C T 0.964666 2.6094e-05
20:9746463 T C 0.058980 -7.4317e-07
20:9749518 G A 0.175716 2.0669e-05
20:9749805 C G 0.026117 6.4722e-06
20:9753446 G T 0.588166 1.3532e-05
20:9753749 G A 1.456851 1.5268e-05
20:9756655 A G 0.187225 -6.8906e-07
20:9764593 A C 0.033570 -7.7958e-06
20:9765981 G A 0.064393 -1.8975e-05
20:9767660 A C 0.500491 8.8598e-06
20:9767831 C T 0.037187 -4.5233e-06
20:9770802 A G 0.083751 -7.4266e-06
20:9776633 A G 0.054737 -2.0885e-05
20:9778729 A G 1.403630 6.1006e-06
20:9778937 G T 0.083156 -1.5662e-05
20:9780416 A C 1.059086 1.1552e-06
20:9784870 G A 0.065634 7.8983e-06
20:9785288 T C 0.056233 2.1311e-05
20:9790683 C T 0.042719 2.0612e-05
20:9794516 C T 0.909317 5.6931e-06
20:9807527 C T 0.745754 -8.4672e-06
20:9809953 T C 0.090422 8.1960e-06
20:9811029 G A 0.044966 -1.9407e-05
20:9813564 T C 0.170477 -5.9744e-06
20:9813850 A G 0.185454 1.6383e-05
20:9814669 G A 0.418216 3.9590e-05
20:9815575 G A 1.274396 7.5760e-06
20:9821733 C G 0.048209 -7.0509e-06
20:9836704 C A 1.809042 2.1962e-06
20:9844170 A G 0.236356 2.8507e-05
20:9848854 A G 0.026219 1.7889e-06
20:9850419 T C 0.193107 3.5231e-05
20:9852475 T C 0.029024 3.0339e-06
20:9853114 C A 0.526143 -3.6765e-05
20:9853375 T C 0.129475 -1.2574e-05
20:9854514 A G 0.115206 -1.0387e-05
20:9858755 G A 0.059113 1.2097e-05
20:9863811 G A 0.795895 -1.1284e-05
20:9872884 A G 0.078284 -1.6902e-05
20:9876508 A G 0.059990 8.5886e-06
20:9878897 T C 0.073004 -3.9001e-06
20:9880208 T C 1.116563 1.7917e-05
20:9881565 T C 0.060383 1.2942e-05
20:9883253 T G 0.092836 -1.5305e-05
20:9885055 A G 0.206917 1.1496e-05
20:9885653 T C 1.726984 -1.9753e-05
20:9887689 G T 0.038925 6.3215e-06
20:9892542 G A 0.170600 2.7395e-05
20:9892842 A G 0.041760 -9.4217e-06
20:9892913 C T 0.770233 -2.4947e-05
20:9893549 A C 0.025720 8.1723e-07
20:9904213 A G 1.484179 6.3099e-06
20:9905530 T C 0.058504 4.1668e-06
20:9908633 C A 0.949407 2.3176e-05
20:9910001 A T 0.101067 -2.9757e-05
20:9917579 A G 0.786488 1.1976e-05
20:9923687 C T 0.098625 -2.5221e-05
20:9935686 C T 1.000653 -6.6660e-06
20:9943635 T C 1.412902 2.4443e-05
20:9948220 T C 0.974896 -6.9587e-06
20:9949198 G T 0.333519 -2.3578e-06
20:9950480 T G 0.055339 -2.5009e-05
20:9950715 A G 0.959049 -8.0696e-06
20:9952046 T C 0.035283 1.3370e-05
20:9952118 G A 0.200953 1.9475e-05
20:9952563 A G 0.066888 2.3041e-05
20:9955496 A G 0.097636 1.9470e-05
20:9959478 G A 0.861801 -1.8136e-05
20:9961532 T C 0.165289 -3.4463e-06
20:9961606 A C 0.021827 5.3813e-06
20:9967527 T C 0.553654 -5.2949e-06
20:9969081 G A 0.795093 -1.0136e-05
20:9969480 T C 0.199668 -1.8828e-05
20:9974573 A G 0.111222 -1.1775e-05
20:9976721 G T 0.637691 9.2528e-06
20:9982725 A G 1.901215 -9.6370e-06
20:9983716 C A 0.084438 -1.6760e-05
20:9984116 G C 0.042505 1.0300e-05
20:9984284 C T 0.034427 -1.3656e-05
20:9985041 G A 0.783374 -1.2240e-05
20:9986855 A C 0.321722 -2.9926e-05
20:9989828 T C 1.844343 5.4660e-05
20:9989934 A G 0.387131 -5.5176e-06
20:9995619 T G 0.126909 1.7222e-05
20:9996454 C T 0.087654 -5.7860e-06
20:10003358 C A 1.117233 -7.8466e-06
20:10003446 T G 0.020678 4.5150e-05
20:10004725 G A 0.628002 -2.2984e-05
20:10005278 G A 0.085495 1.8107e-05
20:10006291 A G 0.847576 -1.5736e-05
20:10006987 A G 0.061972 6.6306e-06
20:10013574 A G 1.081239 5.2671e-08
20:10016207 G C 0.366208 7.4567e-05
20:10020718 G A 0.048223 -2.2307e-06
20:10023080 C T 0.051664 -4.6973e-06
20:10025882 G A 0.029021 -6.2894e-06
20:10028146 C T 0.328719 5.2599e-06
20:10030188 A T 0.533561 7.1684e-06
20:10030452 A G 0.490897 9.6725e-06
20:10030931 A C 1.161002 4.1263e-05
20:10036484 C T 0.035623 -9.2132e-06
20:10037682 A C 0.036147 4.8481e-06
20:10041550 G A 0.077523 8.0636e-06
20:10044683 A G 0.247830 4.2020e-05
20:10044849 G A 0.819065 -1.5729e-05
20:10045026 T C 0.110705 1.7200e-06
20:10046489 T C 0.021698 -7.2324e-06
20:10046537 G A 1.481394 -3.7540e-05
20:10046828 C T 0.402916 -6.2131e-06
20:10048606 A G 0.414268 -1.6258e-05
20:10052320 T C 0.081076 1.1684e-05
20:10052688 A C 0.109879 1.8621e-06
20:10053037 A G 0.021572 -7.2828e-06
20:10053395 C G 0.600286 -5.2117e-05
20:10054095 C T 0.121384 1.6640e-06
20:10055046 G A 0.165459 2.0943e-06
20:10055348 T C 0.045126 3.9284e-06
20:10057665 T C 0.047761 -1.9986e-05
20:10066675 A C 0.024071 5.7187e-06
20:10069948 A G 0.461930 -1.3856e-06
20:10071135 T C 1.375082 -4.9576e-05
20:10073900 A G 0.082619 1.4602e-05
20:10074731 G A 0.038948 1.6053e-05
20:10074806 A G 0.186688 -3.9753e-08
20:10075463 A G 0.075466 4.6557e-05
20:10075479 G A 1.284572 -2.1818e-05
20:10075927 C T 0.053540 7.1241e-06
20:10076399 A G 1.032859 -1.9201e-05
20:10076796 G A 0.541038 -9.5714e-06
20:10082063 T C 0.257863 8.0722e-06
20:10082540 C T 0.059038 1.5021e-05
20:10082892 T C 1.647092 1.5437e-05
20:10087394 G T 0.416400 -2.8737e-05
20:10087804 T C 1.639680 -1.9446e-05
20:10090583 T G 0.021273 1.2216e-05
20:10092159 A G 0.095477 4.5012e-06
20:10093330 T C 0.053173 1.3945e-06
20:10096768 C A 1.671326 -1.5370e-05
20:10100679 T C 0.057447 1.9648e-05
20:10102248 C T 1.670584 -1.5834e-05
20:10102727 T G 1.671128 -1.5720e-05
20:10106564 G A 0.110872 3.7865e-06
20:10107615 T C 0.067177 1.5916e-05
20:10107652 C T 0.081684 8.8570e-06
20:10110505 C T 0.030673 7.1158e-06
20:10112331 A G 0.095246 -3.9037e-07
20:10112391 T G 0.582277 -1.6464e-05
20:10115599 A C 1.215168 -3.5901e-06
20:10115790 T C 0.088871 -1.1041e-06
20:10116212 A G 0.121499 -2.8417e-06
20:10124075 C G 0.203547 2.2050e-05
20:10127791 G A 0.241608 1.2155e-05
20:10129396 G A 0.213267 4.5314e-05
20:10129600 G A 1.311941 -6.3458e-08
20:10132504 C T 0.180942 8.7623e-06
20:10133139 C T 0.574907 -3.2146e-05
20:10147586 T C 0.286853 8.0943e-06
20:10148803 G A 0.767938 3.6542e-05
20:10152526 G A 0.591086 -3.4415e-06
20:10153544 T C 0.035481 -1.3615e-05
20:10154444 C T 0.198975 -7.5856e-07
20:10155441 A G 0.068027 -1.2562e-05
20:10161787 T C 0.072875 1.2180e-05
20:10164318 G C 0.029337 -1.7984e-05
20:10164632 A G 0.456634 -1.5163e-05
20:10169314 G A 0.060330 -6.1006e-06
20:10172242 G A 0.066375 4.0065e-05
20:10172419 T C 0.037184 -3.9436e-05
20:10173814 A G 0.028055 -4.0937e-06
20:10174570 T A 0.045558 1.0416e-05
20:10175125 C T 0.792900 -1.9520e-05
20:10183714 A G 0.062060 1.9843e-05
20:10185723 G A 0.032645 -1.7164e-07
20:10194246 C T 1.166404 -6.2705e-05
20:10196515 C T 0.032047 1.1351e-05
20:10197086 C T 1.302339 -5.2320e-05
20:10203817 G A 0.428748 -1.3753e-06
20:10218321 A G 0.112976 -4.4731e-05
20:10220656 A G 1.802025 -3.5253e-05
20:10221135 A G 0.033393 9.7139e-07
20:10223549 C T 0.598899 1.3952e-05
20:10231659 G A 0.094926 2.6968e-06
20:10232782 A G 0.099356 -4.9917e-05
20:10234531 A G 0.080498 1.2694e-05
20:10235585 C T 0.088236 1.4913e-05
20:10246091 G A 1.741777 9.0020e-06
20:10246676 T C 0.021052 -2.0058e-05
20:10246713 G A 0.049665 2.0242e-05
20:10250606 G A 0.027005 4.1345e-06
20:10261142 G T 0.273764 3.0154e-05
20:10263915 G A 0.122258 4.7128e-06
20:10269890 G A 0.938089 3.0444e-05
20:10271367 G A 0.030575 1.0561e-05
20:10273084 T G 0.046710 -3.1877e-06
20:10275151 G A 0.034532 2.2271e-06
20:10280439 G A 0.089545 -7.5543e-06
20:10280505 C T 0.343583 6.4991e-06
20:10281370 A G 0.876114 1.6600e-05
20:10281572 A G 0.083819 -1.5008e-05
20:10282027 T C 0.945501 1.9670e-05
20:10283950 C T 0.769927 -1.5852e-05
20:10284418 G A 0.665311 -1.9813e-05
20:10284678 G A 0.104041 -3.1262e-06
20:10287084 T G 1.282818 1.4240e-05
20:10291007 A C 1.434831 4.2722e-06
20:10294521 G C 0.662000 1.7720e-05
20:10295257 T C 0.682708 -7.7945e-06
20:10302574 A G 0.112973 -2.1242e-05
20:10304542 A G 0.079416 1.7824e-05
20:10308070 C A 0.969663 -4.1495e-07
20:10309098 T C 1.555823 -3.4249e-05
20:10311759 G A 0.344259 -7.6797e-07
20:10311789 C G 0.164018 -3.9407e-06
20:10314383 C A 1.572540 3.7424e-05
20:10319831 G A 0.082826 3.8049e-06
20:10320183 A G 0.020362 3.2786e-05
20:10321276 A C 1.534969 4.3932e-05
20:10324253 G T 0.880095 1.0409e-05
20:10326528 A G 0.405262 -2.4554e-05
20:10334090 A G 1.364957 -2.6185e-05
20:10337546 G A 0.647700 -5.8405e-05
20:10343298 G A 0.022021 2.2937e-05
20:10343523 C T 0.046595 -7.9712e-06
20:10344537 A G 0.047264 -6.6949e-06
20:10351565 G A 0.073440 2.7589e-06
20:10354379 G A 1.472011 8.8809e-06
20:10355176 C T 0.389501 4.3643e-05
20:10358486 G A 0.057879 -9.7241e-06
20:10364140 T C 1.545848 6.3917e-06
20:10372600 A G 1.316408 3.5195e-05
20:10386059 A G 0.222233 -3.0158e-05
20:10393439 A C 0.021045 -2.2171e-05
20:10402591 C T 0.109892 -7.8469e-06
20:10402904 A G 0.041077 -5.1648e-06
20:10408627 T C 0.044595 1.5465e-05
20:10409054 T C 0.202344 -2.5065e-05
20:10410431 G A 1.128316 -1.0631e-05
20:10412596 T C 1.008047 2.5891e-05
20:10417511 G A 0.119324 -1.2709e-05
20:10418449 T A 0.211013 1.5398e-05
20:10418778 T G 0.051599 -3.9521e-05
20:10419081 A G 1.221855 2.4037e-05
20:10420416 C T 0.044429 -4.7117e-06
20:10428146 A G 0.239613 3.7854e-06
20:10429851 T C 1.228539 1.9770e-05
20:10455168 G A 1.796259 -1.0949e-05
20:10455258 G A 0.151591 1.2301e-04
20:10455385 A G 1.517657 -8.3482e-06
20:10455795 A G 0.029561 1.4639e-05
20:10457574 C T 1.489394 3.7426e-05
20:10465120 A G 0.396684 4.6315e-06
20:10465239 A G 0.080766 -2.2071e-05
20:10467841 C T 0.022000 2.6415e-05
20:10468779 T C 0.833432 1.5116e-05
20:10469972 T C 0.051252 9.5467e-06
20:10503203 A G 0.056553 1.8244e-06
20:10512813 T C 0.027042 -1.8194e-05
20:10520966 G A 0.034620 4.8603e-05
20:10522592 C T 0.057290 1.2946e-05
20:10523896 G A 0.060864 -2.3548e-06
20:10532071 T C 0.038122 -1.8041e-05
20:10549503 A G 0.456450 1.7871e-05
20:10552183 G T 0.492471 3.9310e-06
20:10552650 C T 1.258669 2.3387e-05
20:10572384 A G 0.120238 -5.2021e-06
20:10574767 A C 0.111487 -2.4504e-05
20:10576245 G A 0.512343 -1.2119e-05
20:10583644 G A 0.049321 -1.7694e-05
20:10584030 T C 0.091350 -8.8331e-06
20:10587426 C G 0.117447 -3.5464e-06
20:10592612 G A 0.053850 -4.8453e-06
20:10596241 T C 0.031578 1.3799e-05
20:10597222 C T 1.288451 1.0314e-05
20:10599514 C T 0.169440 -2.2219e-05
20:10601745 T C 0.124155 2.1461e-05
20:10603326 G A 0.201694 -1.8413e-05
20:10603750 A G 0.327627 2.4517e-05
20:10618574 C T 1.156429 1.9038e-05
20:10619390 C T 0.022078 4.0533e-05
20:10621213 T C 0.570602 -2.2656e-06
20:10622501 C G 0.138087 -7.8196e-06
20:10625804 G T 0.197584 -4.4706e-06
20:10628115 C T 0.044143 -2.6525e-05
20:10629525 C T 0.163001 -1.8293e-05
20:10631780 C T 0.176811 -1.1736e-05
20:10633237 A G 0.902343 3.1055e-05
20:10633313 C T 1.197431 1.3067e-06
20:10636324 T C 0.158972 3.2513e-06
20:10638874 T G 0.084649 1.4669e-05
20:10639543 A G 0.809994 -2.2058e-05
20:10643323 G A 0.021868 3.2947e-05
20:10643659 G T 0.217357 2.7187e-05
20:10650354 T C 0.459183 -5.1284e-05
20:10652959 A G 0.245539 5.0804e-05
20:10658046 A G 0.102923 2.8266e-06
20:10665206 C A 0.079797 1.5349e-06
20:10671393 A G 0.020300 -1.2100e-06
20:10686376 C A 1.090347 7.7148e-06
20:10691066 T C 1.928600 -2.0371e-05
20:10692279 G C 0.211272 2.8521e-05
20:10695574 C T 0.088406 9.1212e-05
20:10698047 A G 0.045027 2.2110e-05
20:10699564 A G 0.030122 3.7225e-05
20:10699762 G A 0.166530 7.9641e-06
20:10701594 T G 1.716271 3.3170e-06
20:10702162 C T 0.128031 6.4157e-05
20:10704033 C T 0.021534 2.8525e-05
20:10706876 C A 0.904771 2.3087e-05
20:10709411 T C 0.037272 -8.6347e-07
20:10709478 G C 0.142218 2.6285e-05
20:10710415 A G 0.085941 -6.3468e-06
20:10710957 C T 0.029184 -8.3692e-06
20:10710979 G A 0.208300 3.2382e-05
20:10712503 A G 0.032897 -1.3510e-05
20:10714315 C T 0.146070 6.3095e-05
20:10715404 C T 0.678611 5.3995e-06
20:10716450 A C 0.719290 -4.3703e-05
20:10718605 T C 0.083598 6.6003e-05
20:10719667 A C 0.148776 3.4450e-05
20:10720229 A G 1.087953 -8.2527e-06
20:10720969 C T 0.053160 -1.0004e-05
20:10725976 A G 0.031928 -1.8394e-05
20:10726917 T G 1.248139 -2.9474e-05
20:10729314 C A 0.117447 -1.2122e-05
20:10729513 C T 0.868097 1.7825e-06
20:10729707 A G 0.052718 2.8597e-06
20:10741779 T C 0.036494 2.9677e-06
20:10743782 T G 1.021429 3.0589e-05
20:10747540 C T 0.455005 -2.7204e-05
20:10748999 T G 0.022038 -2.3680e-06
20:10751977 T C 0.030690 1.0760e-05
20:10759245 G A 0.482054 -9.7177e-06
20:10765282 C A 0.055468 2.0514e-05
20:10766399 A C 0.560298 -7.2179e-06
20:10773298 C T 0.374021 9.8833e-07
20:10775664 G A 0.725488 1.0717e-05
20:10780891 T C 0.560706 1.2939e-05
20:10794102 A G 0.562375 1.2686e-05
20:10807191 A C 0.065219 -1.8392e-05
20:10808683 C T 1.465759 4.9294e-07
20:10818510 A G 0.038197 -1.7168e-05
20:10822711 A G 0.028382 2.4874e-07
20:10828267 C A 1.313399 -1.1463e-05
20:10830040 A C 0.051385 -1.9160e-05
20:10831752 A G 0.390497 1.3495e-05
20:10835397 T C 0.041995 2.9160e-05
20:10845344 A G 0.034835 -9.4257e-06
20:10846917 C G 0.842619 -6.9037e-06
20:10848081 C T 0.037990 6.2181e-06
20:10850464 T G 0.209041 -2.5029e-06
20:10861920 G T 0.306341 -1.7691e-05
20:10871255 T G 0.030469 3.2306e-06
20:10875129 A G 0.090578 1.2287e-05
20:10876713 C T 0.021997 -2.1662e-05
20:10879336 T C 1.130526 1.2338e-05
20:10879927 C T 0.220533 3.6652e-06
20:10887723 G A 0.038829 -9.3061e-08
20:10889521 A C 0.576824 -5.1442e-05
20:10892348 G C 0.456290 -1.4148e-05
20:10896395 G A 0.137431 -5.4949e-07
20:10900208 C A 0.426321 -2.6956e-06
20:10903755 G T 0.060962 -9.4521e-06
20:10906653 T C 1.889910 1.1055e-05
20:10907703 A G 0.453791 2.2553e-05
20:10909042 C T 1.636719 3.1666e-05
20:10909444 G A 0.612172 -1.0901e-05
20:10915768 T C 0.074687 2.4668e-05
20:10931701 C T 0.966121 2.1669e-05
20:10934348 A G 0.020205 -1.3439e-05
20:10945743 T C 0.137931 1.0226e-06
20:10947097 T A 0.052735 1.1849e-05
20:10950118 G A 0.088841 -6.2184e-06
20:10950239 T C 1.050290 9.9786e-06
20:10951206 C T 0.090129 -8.4938e-06
20:10952122 G T 0.024635 3.1376e-05
20:10958224 T C 0.041257 2.3683e-05
20:10959169 T C 0.155549 -1.2537e-05
20:10968274 G T 0.189289 -9.9700e-06
20:10969030 G A 0.955952 8.5528e-06
20:10969259 A G 0.028762 -1.3585e-06
20:10977631 G A 0.575196 1.5908e-05
20:10979503 C T 0.050324 -4.3155e-06
20:10984105 T C 0.693010 -8.9273e-06
20:10986278 T C 0.040386 5.9081e-06
20:10993288 G A 0.659994 7.5606e-06
20:10995117 C T 0.048182 3.8778e-05
20:10996294 C G 0.085897 -1.5223e-05
20:10996682 T C 0.049250 1.4747e-05
20:10998392 T C 0.033614 1.4497e-05
20:10998608 A G 0.034807 3.6556e-06
20:11002423 G A 0.051997 -8.1640e-06
20:11008150 C G 0.035868 -2.3495e-05
20:11008382 C A 0.508641 1.7432e-06
20:11009108 T G 0.125416 -2.7258e-06
20:11012899 G A 0.829302 4.2672e-06
20:11013174 C T 0.087739 1.1319e-06
20:11015371 C G 1.013793 -2.4037e-06
20:11015873 C T 0.500338 -3.5144e-05
20:11022084 C T 0.258077 1.5570e-05
20:11023250 T G 0.465266 -4.3799e-05
20:11030784 T C 0.107853 -3.4247e-06
20:11030966 C A 0.077645 -4.9134e-07
20:11031122 G A 1.386968 2.4396e-05
20:11031878 C T 0.459200 7.7388e-05
20:11036502 A G 0.032394 2.3788e-05
20:11038970 T C 0.030772 1.6793e-05
20:11041269 C T 0.101247 6.0433e-07
20:11045987 A G 0.026498 1.1108e-05
20:11048999 T G 0.068887 -1.2319e-05
20:11049035 T C 0.198349 -3.7397e-05
20:11053158 A C 0.022911 1.5560e-06
20:11053407 A G 0.274182 -2.3524e-05
20:11056736 T C 0.300650 2.3915e-05
20:11058978 T C 0.165296 -2.1027e-07
20:11060925 A G 0.032169 -5.1473e-06
20:11062130 T C 0.021715 1.1486e-06
20:11063477 A G 0.810915 -4.3677e-06
20:11064757 A G 0.074419 1.6911e-05
20:11067360 A G 0.026056 -4.5815e-05
20:11074910 C A 0.053003 -1.6414e-06
20:11077279 T G 0.024533 3.9491e-06
20:11078254 A G 0.477393 -1.3009e-05
20:11079082 C G 0.046214 3.0094e-05
20:11079205 A G 1.598294 4.6128e-06
20:11079395 T C 0.082041 6.3557e-06
20:11079479 T C 0.782391 8.2828e-06
20:11081580 G C 0.073032 -8.5089e-06
20:11091189 G A 1.338435 6.6222e-06
20:11091840 G A 0.242839 -1.2939e-05
20:11091970 C A 0.320069 8.9957e-06
20:11092292 A G 0.459115 -4.6122e-06
20:11099387 C T 0.110834 5.2064e-06
20:11104750 A G 0.069084 -1.3488e-05
20:11115594 C T 0.025873 -3.2837e-05
20:11116192 G A 0.549829 1.6102e-06
20:11117741 C T 0.058205 -1.8979e-06
20:11119122 A G 0.072063 1.7733e-06
20:11119922 G C 0.072709 -7.2033e-06
20:11120000 C A 0.703083 -3.4230e-06
20:11122593 T C 0.101736 -8.1954e-06
20:11123406 T C 0.143595 -7.7403e-06
20:11123648 T C 0.155630 -6.5467e-06
20:11137290 T C 0.068435 5.7941e-06
20:11138661 G A 0.087902 4.2418e-07
20:11139280 C T 0.273998 4.1128e-07
20:11140477 T C 0.043089 4.7300e-06
20:11140508 A G 1.101542 1.1456e-05
20:11143031 C G 0.718379 -1.2771e-05
20:11143298 T G 0.048651 -2.9389e-05
20:11144338 A G 0.688059 -1.6102e-05
20:11145491 C T 0.081623 -8.7816e-06
20:11150594 C T 0.076051 1.3302e-05
20:11158078 G A 1.424230 -7.5565e-06
20:11162761 G A 0.834721 -3.2124e-06
20:11165116 C T 0.159316 2.5217e-05
20:11171752 C T 0.031258 -1.3959e-06
20:11174903 A G 1.450337 1.5826e-06
20:11175036 T G 0.051813 -1.8991e-05
20:11177286 C T 0.131876 -8.5771e-06
20:11177529 A G 1.001013 2.2118e-05
20:11179042 A C 0.032489 -4.7353e-06
20:11179330 C T 0.068010 3.5031e-06
20:11182001 A G 0.049420 1.0563e-06
20:11189634 T G 0.038812 1.2515e-06
20:11189668 G A 0.060983 -8.9714e-06
20:11193515 A C 0.023054 -4.6907e-06
20:11193550 G T 0.154043 1.5640e-05
20:11194225 G A 1.303016 1.9218e-05
20:11199355 T C 0.900572 1.3424e-05
20:11208274 G A 0.924245 1.7276e-05
20:11213586 C A 0.042705 7.2412e-06
20:11228641 T C 0.117743 3.2893e-05
20:11229447 G A 0.080283 -6.7382e-06
20:11231274 G A 0.044453 2.6691e-05
20:11238838 A G 0.112184 -5.5202e-06
20:11239036 G A 1.354234 3.1030e-05
20:11242516 G A 1.042804 1.0186e-05
20:11243052 G T 0.614260 4.7730e-05
20:11243745 G T 0.049535 1.3803e-05
20:11243881 A G 0.805942 2.2279e-05
20:11245151 G A 0.135609 2.3115e-05
20:11246950 G A 0.145767 3.4771e-05
20:11247552 G A 0.558717 6.8549e-06
20:11249077 T C 0.060755 -3.1522e-06
20:11250722 A C 0.051912 1.5642e-06
20:11251165 G T 0.840623 -5.7473e-05
20:11251418 A G 0.117318 -2.5219e-06
20:11251496 C T 0.043514 -1.2265e-06
20:11251709 T C 0.187708 -1.1307e-05
20:11254354 A G 0.037306 -7.6958e-06
20:11255043 G A 0.240541 2.9201e-05
20:11255390 G T 1.409981 -1.5016e-05
20:11258632 T C 1.771484 -2.4650e-05
20:11259150 T C 0.651664 5.1730e-06
20:11264194 C T 1.554899 -1.0771e-05
20:11267351 T C 0.107564 -1.3236e-05
20:11275243 G T 0.265074 -2.1482e-06
20:11279046 A G 0.079168 3.0359e-05
20:11289485 G A 0.077043 6.8589e-06
20:11294320 A G 0.068908 4.5220e-06
20:11297353 G A 1.432505 -2.1985e-05
20:11315941 C A 0.041723 -1.7347e-05
20:11333305 G A 0.894697 -9.7869e-06
20:11335058 T C 0.733828 -1.9841e-06
20:11338707 C T 0.536016 -1.4873e-06
20:11348982 T C 0.141858 -4.5011e-07
20:11373559 G T 1.739693 -1.5308e-05
20:11379842 C T 1.897162 -8.3743e-06
20:11385840 A G 0.748236 -2.2134e-05
20:11399913 G T 0.084754 1.7571e-05
20:11412308 C A 0.074684 4.3788e-05
20:11424166 T G 0.118525 1.1479e-05
20:11427553 G A 1.435949 7.5304e-06
20:11427794 A C 0.052051 4.7732e-06
20:11432228 C T 0.058922 -1.4968e-05
20:11439479 C T 0.093696 2.5743e-06
20:11440128 C T 0.744792 7.4221e-06
20:11473890 G A 0.155453 -6.5045e-06
20:11502205 T C 0.190064 -2.2382e-05
20:11505817 C T 0.104402 3.4985e-06
20:11522212 C T 0.035630 2.8309e-05
20:11523814 A G 1.307976 -6.5641e-06
20:11529740 T C 0.084659 -6.8717e-06
20:11531338 A G 0.250995 4.8648e-07
20:11540851 T G 0.315334 2.4308e-05
20:11553830 G C 0.037061 1.1149e-05
20:11554375 G C 0.183420 -2.4688e-05
20:11563028 A G 0.639949 -2.0379e-06
20:11571155 G A 0.433178 -3.7160e-05
20:11574248 G T 0.028895 6.8796e-06
20:11584565 C T 0.080691 4.9808e-06
20:11585551 C T 0.271435 -1.8928e-05
20:11592801 T G 0.098160 8.0875e-06
20:11595937 G A 0.044572 -3.3040e-08
20:11597971 C T 0.277728 6.4478e-06
20:11602031 C T 1.546729 3.2676e-05
20:11602358 A G 0.135820 6.1809e-06
20:11602803 T G 0.035495 -1.5181e-05
20:11612893 A C 0.039373 5.3985e-06
20:11626200 A C 0.358525 8.0927e-06
20:11628998 G A 0.112313 -5.6551e-06
20:11629397 T C 0.040760 3.2875e-06
20:11632471 C T 0.048825 1.8231e-05
20:11637885 C A 0.918091 -3.7051e-06
20:11645870 C A 0.484760 2.1370e-07
20:11655406 C T 0.418338 9.6768e-06
20:11660188 T C 0.029527 1.6323e-06
20:11661832 C T 0.082830 1.1641e-05
20:11665191 G T 0.888996 -4.7454e-06
20:11670337 A G 0.084452 1.6509e-06
20:11695389 C T 0.064053 -3.8712e-06
20:11700334 C A 1.935196 2.2273e-05
20:11702778 T C 0.087545 -3.1931e-07
20:11703287 C T 0.127320 3.6926e-05
20:11708274 T C 0.786100 -1.5091e-05
20:11728453 C T 0.106982 9.7891e-06
20:11733986 T C 0.036208 1.9450e-05
20:11738423 A G 0.036619 -1.9446e-06
20:11748434 T C 0.119449 7.6444e-06
20:11751139 A G 0.024020 -1.4322e-05
20:11751340 A G 0.035137 -5.4188e-06
20:11752515 A G 0.212768 1.9030e-05
20:11754341 A C 0.160064 -2.6710e-05
20:11758999 C T 1.335777 3.3988e-05
20:11767137 A C 0.110028 1.0736e-05
20:11773203 G T 0.647279 -1.0028e-05
20:11775501 G A 1.516399 -1.5443e-05
20:11775827 G T 0.076452 -1.0807e-05
20:11778162 T C 0.043440 8.5960e-07
20:11782442 G A 0.024309 9.5549e-06
20:11783449 G A 0.036504 2.7246e-06
20:11783658 A G 0.057413 -1.3224e-05
20:11786432 T C 0.146628 5.1260e-06
20:11792455 C A 0.040050 -6.7159e-06
20:11792614 T C 0.679230 1.8580e-06
20:11793351 T C 0.232181 3.6972e-05
20:11794014 G A 1.478760 6.8897e-06
20:11801253 C T 0.794348 6.3465e-06
20:11801764 T G 0.036500 2.2470e-08
20:11801824 G A 0.022823 8.6119e-06
20:11811263 G A 0.052898 1.0347e-05
20:11826062 T C 0.044830 2.2738e-05
20:11829507 T C 0.656730 1.7909e-05
20:11833118 C T 0.129033 -1.5441e-06
20:11845145 T C 0.084775 -1.3861e-06
20:11846730 T C 0.739608 1.7777e-05
20:11851347 T C 1.558717 2.3989e-06
20:11860291 A G 0.830917 -1.8755e-05
20:11867142 C T 0.082565 -3.6059e-06
20:11869988 C T 0.820228 -1.4686e-05
20:11875007 A G 0.113404 -7.9798e-07
20:11886193 C T 0.041954 -6.0204e-06
20:11887966 G T 0.047900 -9.2990e-06
20:11891477 A C 0.105218 1.5371e-05
20:11897415 G A 1.522757 -3.6292e-06
20:11906553 C T 1.674579 4.6095e-06
20:11908851 A G 0.387889 1.9538e-05
20:11924620 C A 1.664478 -5.7415e-07
20:11931732 C T 0.745676 2.6737e-06
20:11935078 A C 0.066317 9.1074e-06
20:11938051 T C 0.237580 1.1804e-05
20:11939146 T G 0.049743 -1.9108e-06
20:11939516 T C 1.755101 6.8973e-06
20:11941963 A G 0.027715 -1.9745e-05
20:11948576 T C 0.034206 -1.3392e-05
20:11949114 A G 1.640020 3.5007e-05
20:11954279 C T 0.024944 2.0138e-06
20:11958403 C T 0.044283 -1.2772e-05
20:11960693 A G 1.693554 3.4082e-05
20:11967154 T C 1.265326 4.6423e-05
20:11967450 C A 0.147036 -1.1216e-05
20:11972933 C T 1.171229 -1.8073e-05
20:11983660 T C 1.280315 4.7598e-05
20:11991178 G A 1.787307 -7.1607e-07
20:11993624 G A 0.326716 -4.0454e-05
20:11995427 G A 1.504649 -1.7388e-05
20:11999532 A G 0.674124 -2.3606e-05
20:12001010 T C 0.047227 -7.1662e-06
20:12001651 A G 0.392306 -1.0582e-05
20:12002915 G A 0.768489 1.4880e-05
20:12009396 G A 1.522441 3.6952e-05
20:12010858 G A 0.030775 8.6217e-06
20:12011271 C T 0.115499 -1.6393e-05
20:12018469 A G 0.247211 -2.6172e-05
20:12025424 C G 1.580200 -1.1001e-05
20:12037984 T C 0.060632 -6.3141e-08
20:12041419 A C 0.288975 9.3193e-06
20:12047120 C T 0.233377 -2.0222e-05
20:12050845 T G 0.194205 5.5461e-06
20:12051590 C A 1.902694 -4.8091e-06
20:12061279 C G 0.096586 3.6849e-06
20:12067965 G A 0.458568 -4.5440e-05
20:12069732 C T 0.391564 1.4561e-07
20:12076491 T C 1.964305 6.5641e-07
20:12078876 T C 0.177736 6.2663e-06
20:12092870 T G 0.123784 -6.2894e-07
20:12093724 G A 0.851996 3.9912e-06
20:12097572 A G 0.114084 1.4459e-05
20:12125074 T C 0.031493 -5.9445e-07
20:12125337 G A 1.610744 -7.0004e-06
20:12132461 C G 0.047207 -2.4598e-06
20:12137144 G A 0.283314 -2.3952e-05
20:12153396 C T 0.324751 -1.3400e-05
20:12157833 A G 0.113034 -1.2795e-05
20:12159534 C A 0.093247 1.4064e-05
20:12163816 T C 0.299820 3.4919e-06
20:12172792 G A 0.386635 -7.3295e-06
20:12183209 T C 0.468584 -1.5936e-05
20:12184534 A G 0.040495 -2.1786e-05
20:12193446 G A 0.121826 1.8780e-05
20:12194424 G T 0.413782 3.8489e-06
20:12195355 G A 0.403001 -1.0196e-05
20:12204835 G A 0.203014 3.2239e-06
20:12214984 A T 0.020120 -5.1910e-06
20:12215369 C T 0.909249 -2.7741e-06
20:12223868 A G 1.578507 -5.5028e-06
20:12224896 C T 1.434412 1.7816e-05
20:12224954 A G 0.140222 8.5350e-06
20:12226412 A G 0.047506 1.3641e-05
20:12229823 A G 1.143119 2.6558e-05
20:12230651 C T 1.445088 1.6485e-05
20:12230896 C T 0.064508 1.7153e-06
20:12234802 C T 0.412096 1.1712e-05
20:12246331 G A 0.080277 7.5021e-06
20:12247029 T A 0.392064 1.6562e-05
20:12248958 C A 0.577059 8.9726e-06
20:12249855 C T 0.237964 8.7708e-06
20:12264116 A C 1.208426 1.2037e-05
20:12275166 T C 0.026257 -9.8973e-06
20:12276356 G A 0.418596 -8.1030e-06
20:12282658 T C 0.275777 1.5552e-08
20:12291523 A C 0.086998 -3.4191e-06
20:12292965 A G 0.443758 1.1902e-05
20:12293243 C T 0.127612 -2.1795e-05
20:12293261 G T 0.819983 1.7157e-05
20:12299029 T C 0.427657 1.9022e-06
20:12311079 G A 0.470450 -1.1348e-05
20:12311995 A G 0.227482 -1.4079e-06
20:12334081 G A 0.899454 2.1923e-06
20:12337419 T C 0.625581 1.3792e-05
20:12355399 T G 1.955258 -2.2950e-06
20:12356371 A G 0.125977 2.9482e-06
20:12359879 C T 0.366800 4.1193e-06
20:12366753 G A 0.078533 -5.8247e-06
20:12368689 A G 0.031635 1.2994e-05
20:12371027 C T 0.055964 1.8390e-06
20:12379951 A G 0.361262 -1.4461e-05
20:12383725 G A 1.581764 -1.5243e-05
20:12384671 A G 0.024050 1.5866e-05
20:12388243 T G 0.129547 9.0607e-06
20:12399726 A G 1.081691 -6.9766e-06
20:12402274 T C 0.059738 1.9391e-06
20:12402378 C T 0.182424 1.3397e-05
20:12414386 G A 0.039462 -1.7806e-05
20:12416479 A G 0.023792 -7.8088e-06
20:12420731 A G 0.588717 5.3488e-06
20:12421390 G A 1.270299 3.6173e-06
20:12429918 A G 0.061346 -1.5543e-05
20:12431171 C T 0.062989 6.8329e-07
20:12433726 T C 0.183104 1.2132e-05
20:12441661 A G 1.905295 2.3192e-05
20:12445831 A C 0.417301 9.5062e-06
20:12454095 A G 0.101808 -1.2366e-05
20:12454998 C T 0.033985 -9.5442e-06
20:12464082 T C 0.050423 -1.2884e-05
20:12464849 T C 0.352766 2.6770e-05
20:12465365 T C 0.567699 2.6335e-05
20:12468570 C T 0.138815 -1.2623e-06
20:12471726 T C 0.025703 2.5686e-05
20:12482470 T C 0.612794 -4.7957e-05
20:12484534 A G 0.034566 7.3091e-06
20:12485875 T C 0.692360 8.8276e-06
20:12486206 A G 0.490843 1.9865e-05
20:12486404 A G 0.048781 -1.6803e-05
20:12490157 G C 0.085346 1.1908e-06
20:12494552 A G 0.045564 1.8711e-05
20:12497922 G A 0.256245 3.8245e-05
20:12499236 A G 0.214437 8.3801e-07
20:12506042 T C 0.037323 6.4157e-07
20:12506644 T A 1.281658 9.4097e-06
20:12510662 G A 0.784869 1.4923e-05
20:12531180 A G 0.080960 1.3930e-05
20:12547803 T C 0.619961 -2.9086e-06
20:12552233 C T 0.115074 -6.2021e-06
20:12552253 A G 0.160176 4.3548e-05
20:12559831 C T 0.044728 7.5031e-06
20:12582254 A G 0.078893 -2.5072e-07
20:12588604 T C 0.107870 -5.3686e-06
20:12589937 C T 0.080433 2.5647e-05
20:12593880 A G 0.067850 5.9123e-06
20:12593956 T C 0.040781 1.4054e-05
20:12602846 C T 0.303356 -1.2265e-06
20:12604963 T G 0.040101 1.9123e-05
20:12608832 C G 0.436660 2.8865e-05
20:12612383 C T 0.375453 1.4480e-05
20:12613881 C T 0.097619 2.2605e-05
20:12617963 C T 0.395971 3.0997e-05
20:12618453 C A 0.185994 8.8473e-06
20:12619357 A G 0.184413 1.0844e-05
20:12624490 C A 0.024622 -8.1570e-07
20:12626426 G A 0.622834 1.1252e-05
20:12631837 T C 0.530614 1.0312e-05
20:12632600 A G 0.213682 1.4703e-05
20:12632735 C T 0.257839 2.5050e-05
20:12632926 C T 0.023921 8.3959e-07
20:12633280 A G 0.075394 -8.6525e-06
20:12633762 T G 0.043511 -1.5564e-05
20:12634152 C T 0.431417 -1.8474e-06
20:12635302 A C 1.171405 -6.6100e-06
20:12637163 T G 0.096762 -2.5380e-05
20:12637470 A G 0.039452 -1.0498e-05
20:12640401 C T 0.294744 2.9403e-06
20:12641032 G A 0.154896 6.3005e-06
20:12649066 C T 0.087154 2.0075e-06
20:12650359 T C 1.143809 -2.6131e-06
20:12651422 A G 0.066035 8.2331e-06
20:12654828 C T 0.648088 8.4099e-06
20:12654924 C T 0.305260 -2.4801e-05
20:12656955 C T 0.101016 -2.6284e-06
20:12657624 G T 0.906359 3.3269e-06
20:12660479 G C 0.038282 4.2205e-06
20:12663090 C T 0.178076 -1.9294e-05
20:12666256 C T 0.380042 -3.1585e-05
20:12668393 G T 0.041913 5.4480e-06
20:12669126 A G 0.023027 1.0700e-05
20:12669310 T G 0.069431 2.7552e-06
20:12670231 G T 1.262106 -1.3478e-06
20:12674367 C A 0.042182 -4.7317e-06
20:12679649 A C 0.123332 -1.5970e-05
20:12679999 G A 0.256285 2.9271e-05
20:12688242 C T 0.171630 2.2174e-05
20:12692140 C T 0.989328 -1.3173e-05
20:12693615 T C 0.689705 -9.2681e-06
20:12704383 A G 0.083139 2.1225e-05
20:12706966 G A 0.266692 -4.1919e-06
20:12707998 T C 0.298800 6.8825e-06
20:12711998 A G 1.173116 -1.5014e-05
20:12717334 T C 0.229971 -2.5311e-06
20:12718211 A C 0.023506 -1.5533e-05
20:12718736 A G 0.250985 1.4993e-05
20:12719204 A G 0.075670 -4.9254e-06
20:12720395 T C 0.210007 -1.5271e-06
20:12721079 A G 0.033937 3.7493e-06
20:12721536 T A 0.310961 -5.2449e-06
20:12721633 C T 0.045099 -3.3707e-05
20:12721693 A G 0.045187 2.3348e-05
20:12722303 A G 0.030469 -1.8469e-06
20:12724246 A G 0.038568 3.4353e-06
20:12724326 C T 0.383537 1.6364e-06
20:12725017 G C 1.374334 -1.7669e-05
20:12725101 C T 0.200018 -2.6503e-05
20:12727479 T C 0.050722 6.2919e-06
20:12729400 C A 0.664523 -7.9058e-06
20:12740522 G A 1.123393 -1.0429e-05
20:12744789 T C 0.217323 2.5499e-05
20:12752203 G A 0.388389 -3.4354e-06
20:12752354 G A 0.053598 -2.9361e-06
20:12754769 A C 0.030126 2.1660e-05
20:12756942 C T 0.039040 -3.6089e-06
20:12762743 T C 1.321984 3.8731e-05
20:12764051 T C 0.073052 1.0881e-05
20:12767170 T C 0.068132 -4.0163e-06
20:12768801 C T 0.139400 -2.0674e-05
20:12770811 T C 1.704103 5.4727e-05
20:12778551 T C 0.067548 -2.4087e-05
20:12787988 T G 0.065756 -9.6232e-06
20:12796299 C G 0.058215 -1.5910e-05
20:12796458 A C 0.094804 3.1772e-06
20:12803554 T G 1.728296 3.6860e-05
20:12803688 G A 0.216436 1.7453e-05
20:12809182 T C 0.272098 -1.5312e-05
20:12809535 C T 0.355057 -2.8672e-05
20:12816528 T G 0.022318 -2.0617e-05
20:12816532 T G 0.116957 -3.1422e-05
20:12823287 T C 1.749402 2.3088e-05
20:12823870 C G 1.034137 1.4853e-05
20:12826552 T C 1.628161 1.2847e-05
20:12845707 G A 0.859502 -4.1063e-07
20:12847508 C T 0.029636 -2.8596e-05
20:12851665 A G 0.095229 1.0186e-05
20:12855908 A G 0.042824 -1.2253e-06
20:12856917 G T 0.125345 5.3931e-05
20:12859263 G A 0.656822 9.2742e-06
20:12860134 A G 0.179997 -6.2118e-06
20:12867839 C T 0.918030 2.5554e-05
20:12869986 G A 0.039135 -5.6594e-06
20:12872151 C G 0.060673 -1.1634e-05
20:12874585 C T 0.879269 3.0180e-06
20:12874900 A G 0.801148 8.4392e-06
20:12875977 C T 1.705416 1.3004e-05
20:12887363 C T 0.166047 4.2910e-06
20:12893710 A G 1.857459 5.2705e-06
20:12893973 T C 0.128969 1.5016e-05
20:12894601 T C 1.898780 3.1554e-05
20:12895385 A G 0.020069 1.2090e-05
20:12896525 T C 0.139926 5.5714e-06
20:12896633 T C 0.050219 -1.6400e-05
20:12897812 T A 0.465643 -1.0369e-05
20:12897856 C T 0.248422 -9.7285e-06
20:12900769 T G 0.069771 2.3692e-06
20:12904241 T C 0.033913 -1.1352e-05
20:12910094 C T 0.058436 9.2601e-06
20:12914264 A G 0.034518 -6.3551e-06
20:12917368 G A 0.593585 2.4885e-05
20:12928649 C T 0.699870 1.5325e-05
20:12936520 G A 0.158020 4.3977e-05
20:12942311 T C 0.040121 1.2371e-06
20:12942600 A C 0.501919 -8.2454e-06
20:12945013 C T 0.514968 1.7438e-06
20:12946722 G C 0.039105 -1.4803e-05
20:12965240 G C 0.196241 -3.4341e-06
20:12965454 A G 0.021432 -1.2380e-05
20:12969181 G A 0.091278 1.4081e-06
20:12969348 A G 0.089500 -5.0352e-07
20:12969400 G A 1.211200 -3.9379e-06
20:12970434 C T 0.025410 -1.0527e-07
20:12980668 C T 0.577875 1.3605e-05
20:12993893 C A 0.491291 2.0921e-05
20:12994040 G C 0.863446 1.4809e-05
20:12996363 A C 0.126263 -5.2606e-06
20:13006207 T C 0.069353 -1.2310e-05
20:13009688 G A 0.190217 -1.6716e-05
20:13010019 C T 0.022905 -5.0041e-06
20:13011334 T G 0.053802 -1.4320e-05
20:13018737 C T 0.031265 5.4729e-06
20:13024386 G A 0.294346 -6.8580e-05
20:13027128 C T 1.618924 1.7739e-05
20:13039055 T C 0.852937 -1.9637e-05
20:13042424 A C 0.105860 -3.1356e-06
20:13047445 A G 1.452901 -7.6251e-05
20:13050909 C T 0.038272 5.9389e-06
20:13051832 A G 0.236413 -5.4877e-06
20:13054417 G A 0.170025 -7.8651e-06
20:13059641 C T 0.058378 -5.5177e-06
20:13064936 C A 0.315697 -1.4015e-05
20:13066751 T C 0.583889 -4.1834e-07
20:13067301 C A 0.897006 -8.4367e-06
20:13067373 G T 0.213689 -4.8466e-05
20:13068779 A C 0.020300 -1.1440e-05
20:13068877 T C 0.024309 -5.3265e-06
20:13072443 C T 0.056379 7.9207e-06
20:13072768 G A 0.334301 -2.8740e-06
20:13073290 C A 0.921692 -1.5745e-07
20:13077195 G A 0.099227 3.2621e-06
20:13077232 C T 0.795174 -1.4227e-05
20:13081949 A G 0.054135 -1.5721e-06
20:13083118 T C 1.401169 -9.5307e-07
20:13085703 A G 0.108499 -7.6184e-06
20:13095940 A G 0.780762 -3.9729e-06
20:13096169 G T 1.296461 -2.9683e-06
20:13102335 C T 1.377696 -3.9902e-06
20:13110280 C T 0.068952 -1.1274e-05
20:13111136 A G 0.049012 -9.6612e-06
20:13117956 T C 0.076210 -4.5633e-05
20:13122491 A G 0.056838 1.7995e-05
20:13123733 G T 0.266125 1.6171e-05
20:13128360 T C 0.060751 2.8112e-05
20:13131078 T G 0.449637 -6.8864e-06
20:13131108 G A 0.495429 -1.7372e-05
20:13134931 G C 1.400513 1.6357e-05
20:13138378 C T 0.034495 2.7756e-06
20:13138451 A G 0.060449 -1.3121e-05
20:13140093 T C 0.063791 -4.9212e-06
20:13140720 A G 0.077829 -8.1716e-07
20:13141809 C T 0.099839 3.9503e-05
20:13161033 G T 0.042964 -1.0007e-05
20:13174957 G A 0.598627 8.4683e-06
20:13183918 G A 0.076051 3.7533e-06
20:13183971 C T 0.034882 -1.3108e-06
20:13185666 A C 0.741236 4.4397e-06
20:13189298 C A 0.100665 5.6062e-06
20:13190012 A G 0.073552 1.2452e-05
20:13196079 T C 0.547565 5.1050e-06
20:13197049 T C 0.096038 1.4882e-05
20:13203998 G A 0.054516 -1.7561e-05
20:13204062 G A 0.708322 7.2441e-06
20:13204935 G T 1.013089 -3.6905e-06
20:13205338 T C 0.321834 7.9731e-07
20:13211726 G A 0.319461 7.7680e-06
20:13213514 A G 0.273621 -5.2842e-05
20:13215928 C A 0.445829 -6.4557e-05
20:13216898 C A 0.056910 -1.1655e-05
20:13219871 A G 0.039720 1.0774e-05
20:13224043 C T 0.082837 2.4074e-05
20:13230986 A G 0.020345 2.6544e-05
20:13231128 C T 0.049413 7.3850e-06
20:13232466 T G 0.032227 1.8093e-05
20:13232933 A G 0.050110 -2.5212e-05
20:13232983 G T 0.161005 -1.5574e-05
20:13237714 G A 0.125848 2.8694e-05
20:13242252 T C 0.026491 -3.4368e-05
20:13242328 G A 0.164004 -1.3934e-05
20:13244273 G A 0.061020 -4.6054e-05
20:13244733 A C 0.236675 1.6568e-05
20:13245916 C T 0.030605 -8.1229e-06
20:13245958 G T 0.175342 -2.3143e-05
20:13246323 C T 0.146352 6.3213e-06
20:13246766 G C 0.206923 -2.0323e-05
20:13247500 A C 1.054982 -9.2057e-06
20:13247799 T C 0.032808 -2.1752e-05
20:13247965 T C 0.088219 9.1013e-06
20:13251316 C T 0.067888 -6.2222e-06
20:13251844 A G 0.680148 -9.7571e-07
20:13251970 G A 0.400985 1.0443e-06
20:13252068 T C 0.140746 1.5382e-05
20:13252996 A G 0.280628 -3.2764e-06
20:13254618 G T 0.248330 2.2998e-05
20:13255467 A G 0.034335 -1.0463e-05
20:13256786 T G 0.750184 1.7185e-05
20:13257981 C T 0.126494 3.9517e-05
20:13258148 G A 0.215171 8.2414e-06
20:13258316 C T 0.220812 -3.9671e-06
20:13258751 G A 0.185946 2.4570e-06
20:13258886 A C 0.074701 3.7266e-06
20:13259584 T C 0.075938 -4.1490e-06
20:13261373 C T 0.435011 8.2296e-06
20:13261628 T C 0.756773 8.8055e-06
20:13267656 A G 0.074055 6.8823e-07
20:13268336 A G 1.025159 -2.4247e-06
20:13270765 T C 0.327389 9.4872e-06
20:13276190 A G 0.054084 1.8896e-05
20:13276381 G A 0.693666 3.5874e-06
20:13278607 A G 1.126181 1.0661e-05
20:13281515 C T 0.160849 -2.0519e-05
20:13282221 T C 1.652052 1.5197e-05
20:13282880 C T 0.232449 7.4027e-06
20:13283585 A G 0.935699 1.1700e-06
20:13286416 T C 0.170127 -1.8488e-06
20:13289134 A G 0.269361 9.6549e-06
20:13296912 A G 0.273631 6.6644e-06
20:13300759 A G 0.031754 6.7355e-06
20:13301379 T C 0.104585 8.4248e-06
20:13302009 C A 0.266614 -1.9087e-06
20:13313513 C T 0.332156 1.0932e-06
20:13314439 T C 0.032965 1.2752e-05
20:13315759 A G 0.052024 -1.9357e-05
20:13315936 T C 0.070434 -4.7475e-05
20:13322077 C T 0.183917 -2.1637e-05
20:13324054 C T 0.508141 -8.6368e-06
20:13329572 A G 0.035763 9.1727e-06
20:13333612 A G 0.056019 2.2448e-06
20:13337838 G T 0.149817 2.4180e-06
20:13338148 T C 0.096439 2.1664e-05
20:13344672 A C 0.444554 -7.3437e-06
20:13347418 C G 0.076894 -6.3833e-06
20:13347963 A G 1.180191 1.5832e-05
20:13367602 C T 0.026862 -1.2578e-05
20:13382443 A C 0.279411 -6.3189e-06
20:13397811 C T 0.045656 -9.9828e-06
20:13399358 T C 0.074137 -1.0138e-05
20:13410638 T C 0.063774 -2.1692e-05
20:13421045 C T 0.112446 -5.1460e-06
20:13421187 A G 0.064168 2.3788e-05
20:13426300 G T 0.069873 3.5987e-06
20:13435157 A G 0.862674 3.3311e-06
20:13442030 C T 0.050508 7.8240e-06
20:13460647 C T 0.041053 -2.3404e-05
20:13463391 A G 0.055336 1.0117e-06
20:13474770 A G 0.022765 -6.6230e-06
20:13475269 G A 0.494246 -1.0235e-06
20:13475327 T C 0.025638 5.1619e-06
20:13476583 T C 1.347992 -2.7044e-07
20:13516026 C T 0.488939 -3.5466e-07
20:13526274 C T 0.068578 1.3151e-06
20:13562324 A C 0.040825 -2.0849e-05
20:13562481 T C 0.832494 9.2620e-06
20:13562587 A G 0.066817 -1.8153e-05
20:13581505 C T 0.041542 -1.9035e-05
20:13584315 A G 0.048988 1.1301e-05
20:13593846 G T 0.821679 -8.2460e-08
20:13601523 G A 0.348954 -3.6189e-06
20:13609358 C T 0.133654 9.8462e-06
20:13627319 C T 0.089426 1.6398e-05
20:13650883 G T 0.783849 2.4219e-06
20:13665598 T C 0.824236 -1.2509e-06
20:13668372 T C 0.057977 8.0124e-07
20:13672406 C T 0.023143 9.6022e-06
20:13677405 A G 0.427878 -1.5300e-05
20:13678212 A C 0.162739 -8.1031e-06
20:13683165 T C 0.064933 -2.1232e-05
20:13689239 T C 0.103049 2.7024e-05
20:13689276 G A 0.048774 -1.1393e-05
20:13696129 C G 1.484240 1.2349e-05
20:13706377 T C 0.063634 -1.8098e-06
20:13706428 G A 1.281995 -7.6621e-05
20:13718235 G T 0.066205 2.4082e-05
20:13724763 A G 0.044174 -2.4891e-05
20:13738891 C T 0.047849 1.1224e-05
20:13739296 T G 1.266974 -1.0032e-04
20:13739914 A G 0.047162 -2.5518e-06
20:13740566 C T 0.192080 4.3020e-05
20:13744976 G A 0.054367 -3.3908e-06
20:13747441 G A 1.330779 -8.5230e-05
20:13748370 A C 0.049212 -5.3860e-06
20:13756089 C T 0.064603 2.4445e-05
20:13758869 T C 0.030252 2.3607e-05
20:13760783 A G 0.272754 -7.2517e-05
20:13770673 C T 1.488915 -2.3082e-05
20:13771222 T C 0.037826 -9.9126e-06
20:13779690 C T 0.708669 2.0002e-05
20:13780552 G T 0.191747 4.2183e-05
20:13781124 G A 0.200083 -1.9630e-05
20:13781639 A G 0.058406 9.0621e-06
20:13785733 G A 0.060605 -2.1844e-06
20:13790884 G A 0.049318 -6.8246e-06
20:13792314 C T 1.901844 3.2585e-05
20:13792674 G A 0.030388 2.0141e-05
20:13800437 C T 0.070883 1.7245e-07
20:13801398 G A 0.087063 -4.6573e-06
20:13804064 C T 0.033689 1.7685e-05
20:13804892 G T 0.036854 -9.1825e-06
20:13805463 C T 1.968909 1.3982e-05
20:13810578 C T 0.345272 -3.6328e-05
20:13811869 G A 0.033298 -1.5987e-05
20:13812179 T G 0.073412 5.9137e-06
20:13813474 C T 0.501270 -1.1423e-05
20:13814538 C T 0.080263 -3.5440e-06
20:13816672 T C 0.031006 -5.5599e-07
20:13818297 C T 0.947704 2.1798e-05
20:13819741 C T 0.290120 1.4531e-05
20:13829806 T C 0.030000 3.9149e-06
20:13830137 C A 0.516137 -7.7109e-06
20:13831387 G T 0.222246 -1.2211e-06
20:13833252 A G 0.027780 -1.9482e-05
20:13836292 A G 0.064083 -6.3852e-06
20:13836351 T C 0.049807 1.7814e-05
20:13839527 A C 0.186494 5.0521e-05
20:13846191 G A 0.691096 1.2434e-05
20:13848378 C T 0.216626 -4.2711e-05
20:13851773 T C 0.266067 1.3384e-05
20:13860912 G A 0.106064 9.6916e-06
20:13884010 C T 0.534201 -1.2112e-05
20:13893397 T G 0.056583 -1.6041e-06
20:13898178 G A 0.502749 -1.6740e-05
20:13903489 A G 0.446509 1.1640e-06
20:13905460 G A 0.726576 2.0044e-06
20:13909450 A G 1.811490 -1.5914e-05
20:13916028 C A 0.303710 -7.2452e-06
20:13918640 C T 0.801369 -2.4003e-05
20:13922719 T G 0.024023 -4.8328e-06
20:13957184 A T 0.056284 1.1354e-05
20:13957835 A G 0.069394 -1.0037e-05
20:13969825 G A 0.066429 -6.3584e-06
20:13974040 C T 0.352137 -4.9590e-06
20:13974054 T C 0.048628 -7.3958e-06
20:13987668 T C 0.091149 9.3975e-06
20:13989396 A G 0.079005 -5.5075e-06
20:13999918 A G 0.126218 -1.8544e-05
20:14002621 G A 1.973029 2.0052e-05
20:14013079 T C 0.066232 -7.5233e-07
20:14017004 A G 0.293238 4.7394e-06
20:14020712 A G 0.800570 -2.0600e-05
20:14026110 C T 1.804231 -1.7878e-05
20:14054963 T C 0.064267 -1.1839e-05
20:14057568 T C 0.067357 -7.6038e-06
20:14060528 T G 0.020249 -1.2321e-05
20:14061351 A G 0.060425 1.9198e-05
20:14067454 T G 0.029725 -1.9656e-07
20:14069898 A G 0.086957 2.2532e-06
20:14077625 T C 0.070686 3.1304e-06
20:14080114 C T 0.297896 -4.4226e-06
20:14080338 G A 0.034376 -6.6933e-06
20:14100277 C T 0.045323 -4.4086e-06
20:14109488 A G 0.032767 -6.1643e-06
20:14129065 G A 0.351780 2.1910e-06
20:14135671 A G 1.967518 7.4683e-06
20:14142942 A G 0.513859 -4.3498e-05
20:14146332 A G 0.061639 -3.0889e-07
20:14188396 G A 0.063339 -4.9179e-06
20:14191572 A G 1.898345 8.1458e-06
20:14202012 C T 0.065994 3.8810e-06
20:14217495 G C 0.325642 -1.1908e-05
20:14228081 C T 1.765395 -6.7198e-07
20:14234321 G A 0.098894 -1.2340e-06
20:14241269 A G 0.059459 3.0988e-06
20:14243010 G T 1.491958 1.0389e-05
20:14245838 T C 0.407054 3.4648e-05
20:14245880 A C 1.964978 5.6617e-06
20:14262828 T G 1.463892 8.4666e-06
20:14280596 C T 0.038829 1.7775e-05
20:14281428 A C 0.040839 2.0418e-05
20:14284986 T C 0.028168 5.5774e-06
20:14288800 T G 1.837098 5.2478e-06
20:14290463 C T 0.037595 1.6387e-06
20:14306773 G T 0.051116 -1.0194e-06
20:14306896 A G 0.519568 4.3584e-05
20:14307019 G T 0.060357 6.6423e-06
20:14307024 T C 0.023765 1.4355e-05
20:14317347 C T 0.134062 1.5792e-06
20:14327899 A G 1.077659 -1.7544e-05
20:14342271 G T 1.391945 4.4244e-06
20:14352704 A G 1.783839 -3.2738e-06
20:14353801 A G 0.056522 -6.8433e-06
20:14358926 G A 1.961749 1.0144e-05
20:14360976 C T 0.178429 -3.0532e-06
20:14363905 T C 0.035702 -1.0309e-05
20:14364927 T C 0.152543 6.1536e-06
20:14371534 G A 0.101971 2.4117e-05
20:14376421 C A 0.115638 -9.4707e-06
20:14385961 G A 0.080440 3.0206e-05
20:14388215 T C 0.591916 1.8406e-05
20:14389985 C A 0.034603 -5.0135e-06
20:14390005 A G 0.073613 -3.5340e-06
20:14402312 A G 0.329892 1.8872e-05
20:14409362 C T 0.094505 3.7682e-06
20:14421894 C A 0.436816 -1.6014e-05
20:14431435 T C 0.053534 7.1023e-06
20:14434250 G A 0.591443 -1.5475e-05
20:14435201 A C 0.049695 -3.6634e-06
20:14459366 T G 0.074021 -3.2658e-05
20:14467744 T C 0.050872 1.9688e-06
20:14476048 G A 0.303835 7.3770e-06
20:14477413 G T 0.035171 -8.9255e-06
20:14477975 C T 0.030510 -3.8528e-06
20:14489658 G A 0.302448 5.6136e-06
20:14501223 C A 0.408543 -8.9037e-06
20:14502953 G C 0.060337 -8.1538e-06
20:14506766 A G 1.566723 1.2108e-05
20:14507255 T C 0.025716 4.9180e-07
20:14509143 A C 1.803973 -8.2396e-06
20:14509517 A C 0.026804 -1.4285e-06
20:14509995 A C 0.061540 -9.9299e-06
20:14510045 T C 0.052979 5.2036e-06
20:14510068 A G 0.029738 -2.2314e-06
20:14513687 A G 1.625309 -3.1867e-05
20:14514261 A G 0.065861 2.8973e-06
20:14517610 C T 0.128874 9.0106e-07
20:14520882 T C 0.290845 -3.4894e-05
20:14523969 G A 0.727786 6.7071e-06
20:14537160 G A 1.248303 1.1933e-05
20:14542663 C T 0.021779 8.6495e-06
20:14543149 T G 0.021361 -1.0294e-05
20:14547060 A G 0.071712 -4.6316e-05
20:14550380 A G 1.435721 2.7400e-06
20:14572425 A G 1.373151 4.3667e-06
20:14573967 A G 0.142544 -1.0908e-05
20:14583895 C G 0.020552 1.0647e-05
20:14596677 A G 0.061833 -8.9113e-06
20:14600877 T C 1.510075 1.9285e-05
20:14609091 G A 0.031034 -1.1811e-06
20:14622728 G A 0.062377 -3.2509e-06
20:14626845 A C 0.818164 -1.9620e-05
20:14636950 A G 0.037891 -1.0640e-05
20:14640546 G A 0.102049 1.2136e-07
20:14644379 A G 0.166466 2.0385e-06
20:14646516 G C 0.045541 6.4939e-06
20:14652403 T C 0.085665 -8.4069e-06
20:14652973 T G 0.143000 -1.3450e-05
20:14658870 T G 0.516549 -1.8926e-05
20:14668243 T G 0.073038 2.0035e-05
20:14670446 G A 0.038489 1.0921e-05
20:14671202 A G 1.206665 6.4467e-06
20:14678135 T G 0.612811 2.7957e-05
20:14679824 T C 0.021177 -1.3305e-05
20:14684825 T C 0.021895 5.7800e-07
20:14688781 G A 0.095885 1.1896e-05
20:14710482 G A 0.241139 9.8734e-06
20:14711738 T C 0.098119 3.8648e-05
20:14726581 T C 0.041294 1.9021e-05
20:14734876 T C 0.126293 -1.0450e-05
20:14740618 A G 0.049974 1.1663e-05
20:14741693 T C 0.169342 4.2861e-06
20:14747046 C A 0.054180 1.6594e-05
20:14758111 T C 1.858476 -1.6477e-06
20:14768075 G A 0.124141 -1.6865e-05
20:14768374 T C 0.112089 3.5611e-06
20:14768906 C T 0.093988 -2.6968e-05
20:14780319 C T 1.634420 -7.5378e-06
20:14830596 G C 0.844601 -3.4349e-05
20:14833800 C A 1.345487 -3.0968e-05
20:14839080 C G 0.118759 -5.7428e-06
20:14840134 A G 0.416635 2.5278e-05
20:14847134 A G 0.657410 2.0848e-06
20:14860884 A G 1.752860 -1.8202e-05
20:14867581 C T 0.251264 -1.2607e-05
20:14878479 A G 0.025740 6.2757e-06
20:14879339 T C 0.055941 1.1551e-06
20:14883583 G A 0.093420 -2.3668e-05
20:14888151 A G 0.034226 2.5250e-05
20:14888422 C T 0.052514 1.9431e-05
20:14890023 G A 0.457038 -2.8282e-05
20:14891391 T G 0.130523 1.0985e-06
20:14893490 A G 0.069186 -2.3974e-05
20:14897830 G C 0.022667 5.3153e-06
20:14906526 A G 0.125994 3.7814e-05
20:14911003 C T 0.125028 2.8722e-06
20:14915051 T C 1.232045 3.5478e-05
20:14916657 G A 0.355931 -1.9529e-05
20:14928658 C T 0.323146 2.2152e-05
20:14929281 A C 0.038615 2.3386e-05
20:14931245 C T 0.447355 -3.8402e-06
20:14936703 C T 0.126875 -1.7184e-05
20:14940228 T G 0.078736 4.2068e-06
20:14944545 C G 0.390538 -1.5195e-05
20:14946077 T C 0.192981 -8.4275e-06
20:14958405 C T 0.858938 2.8800e-05
20:14965447 A G 0.044177 -2.8352e-06
20:14984812 G A 0.045201 2.2072e-06
20:14989136 A G 0.074511 -1.7246e-05
20:14995003 C T 0.073389 -3.8554e-06
20:14995343 T G 0.272265 -1.9805e-05
20:14996868 C G 0.308299 3.2413e-06
20:14999630 A G 0.071355 -2.2793e-05
20:15005527 T C 0.071168 -1.5883e-05
20:15009112 G T 0.096490 4.5527e-06
20:15009419 G A 0.020277 -7.7521e-07
20:15010242 T C 0.092618 3.0764e-06
20:15016102 G A 0.086570 2.1752e-05
20:15017945 G A 1.967994 -4.4542e-06
20:15020631 T C 0.374871 -5.7577e-07
20:15024432 A G 0.049121 3.0737e-06
20:15025831 A G 0.301068 -2.9060e-05
20:15028413 C T 0.123352 -9.2182e-06
20:15033929 A G 0.373579 -1.0030e-06
20:15038587 T C 1.065025 -7.6886e-06
20:15041494 G A 0.158092 1.6994e-05
20:15041578 A C 0.470172 -2.6640e-05
20:15042429 C T 0.035280 1.5555e-06
20:15043203 G A 1.448093 -9.7721e-06
20:15056960 T C 1.317278 5.5247e-07
20:15058620 T C 0.028409 4.7007e-06
20:15060998 T C 0.555817 -2.0138e-06
20:15061394 A G 1.508498 -7.3400e-06
20:15064141 A G 0.258206 5.2980e-06
20:15064452 C T 1.252066 -1.0538e-05
20:15065709 G A 0.137584 -9.1307e-06
20:15066394 A G 0.062961 2.2124e-05
20:15066460 C T 0.099683 2.2676e-06
20:15075433 G A 0.301132 1.6907e-05
20:15076610 T A 0.020504 -1.0360e-06
20:15078343 A G 0.124719 7.1320e-06
20:15081464 C T 0.080613 -4.3771e-06
20:15088999 G A 0.643012 2.1625e-05
20:15090732 T C 0.166636 3.8879e-06
20:15093907 T C 0.044255 -9.9266e-06
20:15094254 C T 0.061554 -1.8008e-05
20:15099245 G T 1.735439 1.3011e-05
20:15102526 C T 0.113659 -7.4761e-06
20:15105544 A G 0.045721 -1.6740e-05
20:15110079 G C 0.084146 -1.2387e-06
20:15111045 G A 0.127072 1.0733e-05
20:15119797 C G 0.630555 1.4487e-05
20:15120323 G A 1.192168 -5.0177e-06
20:15125837 A G 1.195517 -1.0039e-05
20:15140831 G C 1.728371 2.0858e-05
20:15146357 A G 1.043565 -5.1034e-06
20:15152311 T G 0.125807 4.9408e-06
20:15154317 A G 0.044062 -9.9838e-06
20:15156130 G A 0.166119 2.9128e-05
20:15159356 T G 0.026128 1.0275e-05
20:15162263 T C 0.023017 -1.0355e-05
20:15164690 G A 0.071726 3.1373e-05
20:15168947 A G 0.041525 1.1506e-05
20:15177759 T G 0.326172 -1.6821e-05
20:15180933 C T 0.221274 -6.1359e-06
20:15181595 T C 0.023846 -7.4444e-06
20:15186580 C A 0.029517 1.3743e-05
20:15189967 A G 0.291572 -3.4543e-05
20:15191076 A G 1.230681 2.4580e-06
20:15197697 G A 0.139444 1.7150e-05
20:15197971 A G 0.040424 -5.1696e-06
20:15211056 A G 1.872748 -3.3661e-05
20:15211159 C T 0.527180 2.9831e-05
20:15218593 A G 0.174955 1.7116e-05
20:15221699 C T 0.052446 7.8052e-06
20:15227016 A G 0.026056 1.5578e-06
20:15229815 T C 0.234873 6.2804e-05
20:15233464 T C 0.078845 -1.4952e-05
20:15234201 A G 0.062533 -2.4657e-07
20:15235072 A G 0.154967 -1.2162e-05
20:15236542 T C 0.052949 -3.2054e-05
20:15237847 T C 0.804901 -9.3203e-05
20:15239983 C T 0.184910 -8.8659e-06
20:15244765 A C 0.050719 9.7808e-06
20:15252715 A G 1.871650 -1.4873e-05
20:15254475 C A 0.472541 -1.0713e-05
20:15254689 C G 0.896938 1.2726e-05
20:15254794 T C 0.404263 -3.1770e-05
20:15255145 T C 0.093652 -6.9468e-06
20:15258815 G T 0.097034 1.6676e-05
20:15264521 T C 0.037044 -1.2460e-05
20:15267008 A G 0.086760 -4.1211e-06
20:15267542 T G 0.238188 -1.4884e-05
20:15274419 G A 0.359198 1.6814e-05
20:15277072 A G 0.087382 -1.8468e-05
20:15281550 A G 0.472776 -3.2461e-05
20:15290797 G A 0.023476 2.8083e-05
20:15291552 G A 0.366076 1.2620e-07
20:15291696 A G 0.117056 -3.7804e-06
20:15292300 T G 0.096776 1.2430e-05
20:15296071 C A 0.098765 1.6740e-05
20:15300435 G A 0.027994 -6.3793e-06
20:15312723 C T 0.165888 -7.0715e-06
20:15313516 G A 0.329086 2.2287e-05
20:15323282 G A 1.197210 -3.8521e-06
20:15335754 C T 0.236284 1.6655e-05
20:15335823 T C 0.031887 -1.0396e-05
20:15344181 A G 0.651970 -7.3649e-05
20:15354464 G A 0.335070 2.4212e-05
20:15356533 C A 0.116427 6.3758e-06
20:15356706 C T 0.117284 5.0974e-06
20:15358864 A G 0.162987 -3.5221e-05
20:15359868 G T 1.797571 -9.7568e-06
20:15363130 C T 0.697528 4.5781e-05
20:15363696 A G 0.105677 -2.2931e-06
20:15366056 C A 0.143999 6.0660e-06
20:15369787 G A 0.117396 1.1207e-06
20:15373162 G A 0.022656 -1.6375e-05
20:15374019 C T 1.886113 -1.3959e-05
20:15374120 G T 0.043504 -1.3560e-05
20:15376395 A C 0.068418 -7.9869e-06
20:15377114 G T 0.029480 1.3093e-05
20:15379676 G T 0.793148 -7.4799e-06
20:15386092 A C 0.290382 4.0215e-06
20:15386180 G A 0.099329 4.4266e-06
20:15387399 G A 1.470688 -4.5995e-06
20:15390918 T C 0.898563 2.9762e-05
20:15392520 A G 0.309085 7.9687e-06
20:15393915 C A 0.242108 1.2935e-05
20:15394160 C T 1.912499 8.5059e-06
20:15394638 A G 0.059606 1.6679e-05
20:15395266 A G 0.075547 -1.0816e-05
20:15395359 G A 0.052871 -4.6657e-06
20:15397049 A G 1.658440 1.1315e-05
20:15400290 A G 0.520268 4.3787e-06
20:15402820 T C 0.876495 2.9651e-05
20:15402870 G A 0.073344 1.4952e-05
20:15405526 G A 1.270956 1.5709e-05
20:15405577 T G 0.071848 -3.4767e-06
20:15406124 T G 0.624476 5.9371e-06
20:15416547 A C 0.046115 1.7996e-05
20:15416755 G A 0.443609 1.1739e-05
20:15421770 T G 0.043929 -3.9056e-06
20:15428410 C T 0.096014 2.1356e-06
20:15438832 A G 0.113676 6.9649e-06
20:15440032 G A 0.933550 1.2992e-05
20:15440663 A C 0.048832 -2.2787e-05
20:15442520 A G 1.286982 1.3396e-05
20:15447158 A G 1.194936 2.5939e-05
20:15450622 G A 0.146403 1.6267e-05
20:15454181 A C 0.096776 -1.0136e-05
20:15454466 G A 0.242853 -6.8757e-06
20:15461606 A G 1.598665 2.9641e-05
20:15462611 C T 1.004671 5.1879e-05
20:15465947 C A 0.044113 -3.2141e-06
20:15466861 A G 0.093199 2.2716e-05
20:15470764 T C 0.023724 8.1167e-06
20:15472878 C T 0.113928 1.6992e-05
20:15480588 C A 0.057185 -4.3775e-05
20:15482394 G A 0.289430 -4.5968e-06
20:15482993 C T 0.071998 2.3614e-06
20:15486020 T C 0.061958 -2.8150e-06
20:15492701 C T 0.851584 1.0966e-05
20:15500880 T C 0.021137 -7.9207e-06
20:15501953 A G 0.089704 -3.8429e-06
20:15503398 A G 0.666821 -2.4856e-05
20:15503664 T C 0.033920 -9.2788e-07
20:15504687 G A 0.071202 5.6597e-06
20:15507765 T C 0.148691 -1.9590e-05
20:15509412 G A 0.038751 -1.6507e-06
20:15525780 T A 1.936648 2.3734e-06
20:15528591 G A 0.308303 -1.5001e-05
20:15532942 A C 0.113829 7.1960e-06
20:15538292 T C 0.073939 1.0232e-05
20:15540043 C T 0.163712 8.4388e-08
20:15540344 T C 0.026733 1.9264e-05
20:15543234 A G 0.092023 -3.3771e-05
20:15544323 G A 0.144441 -6.9690e-06
20:15547561 G C 0.424318 1.5025e-05
20:15548187 C T 0.020586 -7.5005e-06
20:15550306 G T 1.945446 6.0775e-06
20:15551102 A G 0.024309 -3.4499e-07
20:15552811 A C 1.973957 -6.4353e-07
20:15553902 T G 1.649794 -7.5154e-06
20:15554753 G A 1.659222 1.5016e-05
20:15557909 G A 1.889128 4.9229e-06
20:15558011 G A 0.049709 -3.5538e-06
20:15558837 G A 1.826323 -7.9260e-06
20:15559611 T C 0.535836 2.4978e-05
20:15561104 C T 0.044313 8.5099e-06
20:15561894 T C 0.536801 -1.2338e-06
20:15562149 A G 0.785532 6.1153e-06
20:15563026 C T 0.121153 -1.0090e-05
20:15563680 A G 0.028616 -3.8960e-06
20:15565140 G A 0.097099 2.1897e-05
20:15571167 G T 0.053309 4.6561e-06
20:15572198 A G 1.321644 1.4482e-05
20:15572666 A G 0.071179 -1.1472e-05
20:15575150 A G 0.029068 -1.1358e-06
20:15575550 C T 0.032128 -3.0565e-05
20:15577007 A G 0.175210 -1.6704e-05
20:15583516 A G 0.046061 -1.9721e-06
20:15585543 T C 0.035586 -3.5443e-05
20:15585983 G A 0.865659 -2.3469e-05
20:15587248 A G 1.954833 7.0998e-06
20:15590488 A G 0.027389 -1.0909e-06
20:15590588 G A 0.029691 1.3145e-05
20:15591869 A G 0.094202 -2.5537e-07
20:15592014 C T 0.291735 5.8733e-06
20:15595397 G A 0.050827 4.6409e-07
20:15597178 T C 0.756250 -2.0015e-05
20:15598817 T C 0.048478 8.3055e-06
20:15599531 A G 0.232946 -5.5794e-06
20:15600204 T C 0.266536 -3.1689e-05
20:15600897 A G 0.029595 4.8830e-07
20:15606421 C T 0.239096 -5.1231e-06
20:15606452 C A 0.108849 -3.2446e-06
20:15609292 C G 0.249391 -7.5698e-06
20:15614541 A C 0.045279 -6.1301e-06
20:15614621 A G 0.021636 -1.3472e-05
20:15617180 T C 1.684884 5.2120e-06
20:15619549 C T 1.698334 -7.1091e-06
20:15619659 G A 0.509110 -3.2592e-05
20:15624156 G A 1.107594 3.2130e-05
20:15631653 C T 0.075146 -1.2331e-05
20:15632993 C T 0.319825 -2.9802e-05
20:15633116 G A 0.077203 -6.1176e-06
20:15633808 G T 0.118477 6.9382e-06
20:15634819 C A 0.810599 3.1044e-05
20:15636722 C T 1.100091 -4.7433e-06
20:15639525 G A 1.115873 1.8243e-05
20:15644956 G A 0.118368 3.4413e-06
20:15646981 C A 0.982508 2.2856e-05
20:15650771 C T 0.122870 -2.4260e-05
20:15650897 C T 0.023034 1.2709e-06
20:15652202 C T 0.146995 7.1369e-06
20:15654234 C G 0.921981 2.1509e-05
20:15655313 G A 1.933523 -1.4735e-05
20:15656007 A G 0.023452 1.2917e-05
20:15656090 G T 0.046367 1.0069e-05
20:15656143 C T 0.523134 -1.0178e-05
20:15657595 A G 0.344586 -4.3496e-05
20:15658091 C T 0.032608 1.0582e-05
20:15658199 T G 0.033597 -2.3056e-06
20:15662298 C G 0.030704 -3.7994e-05
20:15663151 C T 0.057042 4.7876e-07
20:15663847 T G 0.077111 -5.9482e-05
20:15664896 C G 1.711025 -4.1875e-05
20:15669073 G A 0.228835 7.6177e-06
20:15671749 A G 0.059646 -2.7128e-06
20:15671854 G T 0.089660 -2.5357e-05
20:15685341 A G 0.313902 -8.5578e-06
20:15687866 A C 0.377945 -6.4191e-05
20:15688871 A C 0.186065 -5.2191e-05
20:15691125 T C 1.058096 5.8791e-06
20:15691180 T G 1.627614 7.1173e-06
20:15693355 A G 0.075116 -3.4257e-06
20:15693977 G A 0.105170 2.9310e-05
20:15694503 G A 1.193457 1.4591e-05
20:15696442 A G 1.842578 -2.2151e-05
20:15696848 T A 1.766323 -1.7879e-05
20:15697294 T C 0.058412 2.2954e-06
20:15701814 G A 1.604101 1.0217e-05
20:15706717 A C 0.159781 1.7790e-05
20:15709211 G C 0.118885 -2.8076e-05
20:15710357 T C 1.483088 4.9872e-05
20:15716517 G T 1.843826 1.4649e-05
20:15718470 A G 0.040237 -2.1573e-05
20:15719984 T G 0.093437 -1.1596e-05
20:15720025 A G 0.299603 -1.0920e-05
20:15720962 G A 0.740145 -1.1746e-05
20:15722035 T C 0.027664 -4.2732e-07
20:15724399 C T 0.343365 -1.4897e-05
20:15729314 C T 0.362703 3.6499e-06
20:15734700 G A 0.247245 -1.6913e-07
20:15736793 G A 0.022554 -3.6494e-06
20:15737042 A G 0.167261 -4.1074e-06
20:15746833 G T 0.036725 -2.5469e-05
20:15747170 T C 0.292762 2.4396e-05
20:15751000 G A 0.807465 -9.4942e-06
20:15755104 A G 0.065300 -3.7165e-05
20:15755890 C A 0.034675 9.9135e-06
20:15756007 T C 0.025896 -7.9626e-06
20:15756176 G A 0.440433 -6.1013e-05
20:15756694 T C 0.077965 -4.3786e-06
20:15760969 G A 0.472762 -6.0366e-05
20:15785661 A C 0.196000 1.0287e-05
20:15798618 T C 0.043440 3.1907e-06
20:15799593 C A 0.432189 1.9109e-05
20:15802809 C T 0.107064 -5.6752e-06
20:15804432 T C 0.591090 -2.0293e-05
20:15804803 G C 0.399581 -2.7080e-05
20:15807441 C T 0.158952 -1.2095e-05
20:15813491 T C 0.065827 4.9115e-06
20:15814392 G T 1.308554 -4.6912e-05
20:15814825 T C 0.031561 2.0173e-06
20:15822996 A G 1.638045 -5.6100e-05
20:15823894 T G 0.660004 1.3814e-06
20:15824414 A G 0.093193 -1.6161e-05
20:15825803 T C 0.465660 -2.3708e-05
20:15826445 T C 0.031737 -4.3660e-07
20:15841573 C T 0.039499 -1.5354e-05
20:15844418 G A 0.128279 -4.6881e-06
20:15848434 A G 0.069849 5.3532e-07
20:15848436 C T 0.097925 -6.5577e-06
20:15849473 T G 0.051300 -9.2789e-06
20:15858977 A G 1.615687 -5.9764e-05
20:15860386 A G 0.361949 5.5182e-05
20:15860966 G A 0.184294 -1.4545e-05
20:15867605 T G 0.046788 1.7092e-05
20:15869977 A G 0.042375 3.8612e-06
20:15883156 C G 0.473602 -3.3951e-05
20:15890634 G T 0.082153 4.3974e-05
20:15904145 T C 0.021293 4.3221e-06
20:15912757 T C 0.041121 -8.5640e-06
20:15923008 A G 1.515882 -3.3888e-05
20:15937907 C A 0.105632 2.1711e-06
20:15938555 C G 0.077747 -2.7296e-05
20:15942876 C T 1.455668 -4.5631e-05
20:15947447 C T 0.171351 -9.6340e-06
20:15954795 A G 0.023846 -5.8127e-06
20:15958081 C T 0.030024 -1.1088e-05
20:15959530 T G 0.094250 3.6498e-06
20:15959908 G A 1.021677 9.5676e-06
20:15959943 A G 0.375204 -1.6341e-05
20:15962105 T G 0.353660 1.7577e-05
20:15967390 T C 0.366113 -1.1759e-05
20:15969603 A G 0.875352 -3.8090e-06
20:15970094 T C 1.416927 -2.5578e-05
20:15971823 G C 0.180857 1.2271e-06
20:15980838 G A 0.397721 -2.8731e-05
20:15980941 G A 0.027345 -1.0194e-05
20:15981785 T C 0.151336 -1.0963e-06
20:15983051 T G 0.483533 3.4963e-05
20:15991007 G A 0.784132 7.3200e-06
20:15994372 A G 0.169403 -1.9994e-05
20:15999954 A G 0.060551 1.2481e-05
20:16000249 C G 0.082677 4.1857e-06
20:16001328 T C 0.512010 2.1364e-05
20:16005757 A G 0.321688 -1.2472e-05
20:16008011 G A 0.312675 -4.6948e-06
20:16010855 A G 0.024169 -1.3558e-05
20:16011595 C T 0.046115 -4.1149e-06
20:16012937 A G 0.040332 -7.0455e-06
20:16014931 A G 0.022837 1.5957e-05
20:16015163 T C 0.614756 1.3035e-05
20:16017518 G A 1.701795 -1.1685e-05
20:16018619 A G 0.028253 6.0372e-07
20:16019675 A C 0.256177 -1.0732e-06
20:16023243 G A 0.048634 7.3271e-06
20:16025289 T G 0.126742 8.6911e-06
20:16027036 C T 0.500750 5.9456e-06
20:16028569 C T 1.752282 1.3870e-05
20:16031427 C G 0.094702 -6.5507e-06
20:16032383 T C 0.083000 -2.9083e-05
20:16032866 T C 0.056828 1.0830e-05
20:16032947 G A 0.121744 -1.1531e-05
20:16033060 T C 0.290311 2.2882e-06
20:16033116 A G 1.492485 5.0582e-06
20:16034378 T C 1.024401 3.6446e-06
20:16034611 T G 0.688726 9.4918e-06
20:16036666 C T 0.179086 6.7831e-06
20:16040896 C G 0.243723 -4.9441e-06
20:16043747 C T 0.144639 2.1595e-06
20:16045679 G A 1.669541 1.7514e-05
20:16046356 C G 0.896489 -2.2136e-06
20:16055088 T C 0.511439 3.6788e-05
20:16058992 C A 0.487966 1.9511e-05
20:16059405 C T 0.116362 1.8740e-05
20:16061147 C T 0.048757 -3.3978e-06
20:16063312 T C 0.027678 -6.7915e-06
20:16069695 A G 0.304349 1.5298e-05
20:16074195 T C 0.151445 9.9668e-06
20:16074334 T C 0.041094 -1.0141e-05
20:16075563 C T 0.202721 2.8682e-05
20:16075721 T C 1.108665 6.9708e-07
20:16076022 G A 1.024907 -1.8481e-05
20:16076419 C G 0.067847 -7.5101e-06
20:16076569 C G 1.080130 8.8292e-06
20:16080560 T C 0.914556 2.1573e-05
20:16081996 G A 0.085781 9.8027e-06
20:16083696 A G 0.126681 2.4153e-06
20:16090340 G A 1.186983 -3.4521e-06
20:16091259 T C 0.021290 1.8761e-07
20:16091715 C T 0.101182 1.6387e-05
20:16092392 T C 0.182179 -2.4257e-05
20:16096535 G T 0.051443 -3.8876e-06
20:16104148 T C 1.679669 -2.9033e-05
20:16104247 G A 0.152139 3.1281e-05
20:16106179 G A 0.084010 4.0841e-06
20:16108094 T A 0.094784 5.3221e-06
20:16130181 A G 0.181554 -4.5614e-06
20:16138249 G A 0.670476 2.0515e-06
20:16139884 A C 0.143347 2.2502e-05
20:16140831 G A 0.023415 -1.2542e-05
20:16140998 T C 0.118888 1.3284e-05
20:16144345 A G 0.361014 -4.1626e-06
20:16145275 T C 0.180038 -1.4297e-05
20:16148952 T C 0.830016 1.6962e-05
20:16150464 C T 0.660548 5.8312e-06
20:16151886 G T 0.577161 2.1389e-05
20:16152550 T C 0.391316 -1.0151e-05
20:16154876 A C 0.051127 1.3170e-05
20:16156984 C T 0.048359 -1.4766e-05
20:16158244 C G 0.040696 -4.8155e-06
20:16160428 A G 0.203680 1.1184e-05
20:16166527 C T 0.032757 -1.1159e-05
20:16168193 C T 0.092054 -7.9521e-06
20:16177027 G T 1.893732 1.0526e-05
20:16182800 T C 0.369639 1.1068e-05
20:16184748 C T 0.031850 -3.6925e-06
20:16187524 A G 1.043100 9.0673e-06
20:16189993 G C 0.040573 -6.0312e-06
20:16191519 C T 0.395930 -2.1499e-06
20:16192329 C T 0.035664 -8.8702e-06
20:16195368 C T 0.857884 1.1590e-06
20:16195797 G A 0.123655 -6.4017e-06
20:16197404 T C 0.526252 2.9248e-05
20:16198482 C T 0.062982 1.1474e-05
20:16202121 C A 0.043191 -8.2103e-06
20:16202670 T C 1.523685 2.5442e-05
20:16204352 C G 0.056621 -3.3416e-05
20:16206763 C A 0.273900 -2.6927e-05
20:16212519 A C 0.021259 2.0530e-05
20:16213138 C T 0.040301 1.6083e-05
20:16213705 A G 1.797082 5.8976e-06
20:16213805 C T 0.087165 1.2286e-06
20:16220389 C T 1.102222 9.3368e-06
20:16223957 C T 0.317584 2.8195e-06
20:16237582 G T 0.027593 2.3781e-05
20:16240118 T C 0.110654 1.3913e-05
20:16245200 A G 0.115614 1.2238e-05
20:16247239 T C 0.329035 1.0248e-05
20:16250154 T C 0.264826 8.7481e-06
20:16257484 A G 1.120792 -3.0693e-06
20:16259471 T C 0.333723 -2.3234e-06
20:16262599 G A 0.040866 -4.5414e-06
20:16263044 A G 0.066888 -7.2967e-06
20:16268507 C T 0.853549 -4.1385e-06
20:16270972 G A 0.585959 -6.8008e-06
20:16299019 C T 0.494810 -5.4740e-06
20:16311310 C T 1.314395 7.8911e-07
20:16312851 G A 0.111069 2.2747e-05
20:16325865 A C 0.294941 6.8743e-06
20:16333924 T C 0.034695 9.7432e-06
20:16340425 T C 1.173398 -2.4000e-06
20:16348291 G T 0.071175 1.4592e-05
20:16350498 G A 1.939963 1.2290e-05
20:16354949 A C 0.034542 9.5224e-06
20:16359650 T C 0.419538 1.0193e-05
20:16360219 T C 0.034658 8.9455e-06
20:16362089 T C 0.042409 1.6685e-05
20:16367806 T G 0.303778 -1.5189e-06
20:16388535 C T 0.063400 3.7550e-06
20:16391849 T C 0.039186 -1.1349e-05
20:16394797 T G 0.828989 -1.1048e-05
20:16398879 A G 0.168461 3.4237e-06
20:16408022 A T 0.027253 -1.0129e-05
20:16410060 A G 1.935220 8.2205e-06
20:16421353 A C 0.364872 -1.5617e-05
20:16423618 C T 0.062370 5.5364e-06
20:16431797 G A 0.071988 1.6865e-05
20:16451642 C A 0.431777 -3.2153e-06
20:16452047 C T 0.080521 -1.4040e-05
20:16456611 A G 0.517701 -7.7804e-06
20:16459309 A G 0.387981 -2.5335e-06
20:16460715 T G 0.157218 -3.9673e-06
20:16467350 G A 0.765317 -2.9384e-05
20:16467526 G A 0.156113 -8.2338e-06
20:16469519 A G 0.029354 -1.9620e-05
20:16472825 A G 0.913927 -2.0263e-05
20:16475205 T C 0.043365 6.3762e-06
20:16479717 C T 0.170763 4.1061e-06
20:16484173 A G 0.051718 -3.8480e-06
20:16494919 A G 0.612998 -2.1276e-05
20:16506016 T C 0.132940 4.9776e-06
20:16513342 G A 1.511925 8.9682e-06
20:16528451 C T 0.137652 -3.0337e-06
20:16528914 T C 0.390782 -2.6160e-05
20:16532541 T C 0.684252 2.2109e-05
20:16543987 A G 0.026580 1.4289e-05
20:16545359 A T 0.856881 1.5154e-05
20:16546192 A G 0.076234 9.7996e-06
20:16552964 A C 0.256425 2.4318e-05
20:16555386 T C 0.406789 4.4504e-05
20:16562007 A G 0.260804 2.7875e-05
20:16562574 G A 0.048570 -1.3770e-05
20:16564210 A C 1.562864 1.9805e-05
20:16586131 A G 0.043474 1.7864e-05
20:16588308 T C 0.549782 -1.4200e-05
20:16588347 T G 0.092132 2.6945e-06
20:16588595 G A 0.129200 -3.3605e-05
20:16597324 A C 0.548810 -1.5130e-05
20:16605010 C T 0.166306 -2.0889e-05
20:16605771 T C 1.447247 1.5254e-05
20:16612845 T C 0.069132 8.7375e-07
20:16613575 A G 0.152985 -3.5931e-05
20:16620994 A G 0.060405 1.0471e-07
20:16623093 C T 0.249846 3.4011e-05
20:16623216 C T 1.061683 1.6869e-06
20:16625371 C T 0.354238 5.6559e-06
20:16636212 T C 0.046809 1.4880e-07
20:16637008 A G 0.123590 -3.3295e-05
20:16641481 A C 0.128554 -3.1019e-05
20:16642372 T C 0.035416 4.6158e-06
20:16647112 C T 0.814016 -1.5442e-05
20:16647469 G A 0.711229 1.8382e-05
20:16653029 T C 0.416563 1.5112e-05
20:16654521 T C 1.094059 -1.0244e-05
20:16658506 T C 0.291096 1.1036e-05
20:16659946 A C 0.282274 7.9319e-06
20:16660162 G A 0.108475 3.1788e-05
20:16662559 T C 0.088773 4.5738e-06
20:16666047 G A 0.025703 -7.0101e-06
20:16666663 G A 1.077132 4.4003e-06
20:16672698 A C 0.195507 -2.3000e-06
20:16681577 C T 0.551023 -1.6864e-05
20:16682047 C T 0.051857 2.1298e-05
20:16684579 A G 0.280832 1.9184e-05
20:16691770 A G 0.042661 3.0123e-05
20:16692106 C T 0.153237 8.0559e-06
20:16695588 C G 0.085625 -4.6780e-05
20:16696462 G A 1.203160 1.1215e-05
20:16702575 A G 0.637497 1.4249e-05
20:16702950 T C 0.113054 -3.5361e-05
20:16705102 T G 1.380590 1.5600e-05
20:16709648 T G 0.040087 -9.0863e-06
20:16709853 C T 0.255163 1.0787e-05
20:16710922 T C 0.021623 3.0980e-05
20:16711212 T C 0.249010 4.8936e-06
20:16711313 T C 0.075422 -2.6901e-07
20:16715064 A G 0.292854 2.3018e-05
20:16717293 T C 0.773045 2.5791e-05
20:16717640 T C 0.201198 1.7756e-06
20:16721653 C T 0.051987 5.2495e-07
20:16724500 C A 0.082670 4.1627e-05
20:16724770 T C 1.048505 3.6091e-05
20:16725578 A G 1.246256 3.6607e-05
20:16725846 T C 0.244376 -9.3515e-07
20:16726350 T C 0.122009 -4.7055e-06
20:16727996 G A 0.353956 1.7963e-05
20:16729048 C T 0.084996 8.6766e-06
20:16729138 C T 0.353517 1.9419e-05
20:16730479 T C 1.197064 1.3501e-05
20:16731951 A G 0.077557 -4.3630e-05
20:16733414 A G 0.053228 1.3944e-05
20:16734527 T C 0.311849 -2.8921e-05
20:16734805 T C 0.033390 3.4884e-06
20:16735422 A G 0.213907 -2.9616e-05
20:16738747 G C 0.071413 1.6342e-05
20:16739385 C T 0.053557 2.2142e-05
20:16739676 C G 0.181996 2.7354e-05
20:16740242 A G 1.484295 -3.1215e-07
20:16740421 C T 0.218541 2.3177e-05
20:16740702 A G 1.206424 -7.4853e-06
20:16741159 A G 1.267865 -1.0587e-05
20:16742329 T C 1.825711 -5.6991e-06
20:16742358 G A 0.058630 -1.7236e-05
20:16744526 A C 0.049920 -3.7648e-05
20:16745211 T C 0.143330 -2.2130e-05
20:16747003 G A 0.029782 -5.7089e-06
20:16747222 G A 1.436156 -2.3395e-05
20:16767120 A G 0.074548 3.1819e-05
20:16777212 C T 0.075469 3.4233e-05
20:16779973 A G 0.027199 -4.1033e-06
20:16780700 C A 0.627760 -7.9152e-06
20:16781008 A G 0.334427 5.5492e-06
20:16785600 C T 0.059704 -3.7863e-06
20:16787974 C T 0.785026 6.9878e-07
20:16791031 C T 0.073066 6.2917e-07
20:16795743 T C 0.141501 -2.3936e-05
20:16801745 T C 0.143418 -1.2373e-05
20:16809627 A G 0.799261 -7.9979e-06
20:16810558 A G 0.045020 1.7902e-05
20:16811167 G T 0.137900 3.1399e-06
20:16812087 A G 0.029918 -2.2720e-05
20:16813302 T C 0.473510 3.0967e-06
20:16821830 T C 0.040091 5.2978e-06
20:16829853 G A 0.067204 -8.3142e-06
20:16831676 G A 0.961191 -2.4344e-05
20:16844694 A G 0.493409 -2.1411e-05
20:16851411 T C 0.857898 -2.5566e-05
20:16854470 G A 0.709189 1.6895e-05
20:16856681 A G 1.716499 -1.0812e-05
20:16857152 A C 0.628148 1.4595e-05
20:16859716 C T 0.323068 -3.2741e-05
20:16866777 C G 1.511194 9.6771e-06
20:16874257 G A 0.046856 2.2175e-06
20:16877845 A G 0.416502 -2.2807e-05
20:16877989 C T 0.116512 2.3647e-05
20:16899568 C A 0.265951 -2.3592e-05
20:16901388 T C 0.774803 -1.2032e-06
20:16931050 G A 1.952307 1.2130e-05
20:16935491 G A 0.050895 1.3547e-05
20:16937771 A C 0.499567 8.3918e-06
20:16938784 C T 0.678805 -1.5150e-05
20:16948875 G A 0.354887 1.5974e-05
20:16951692 G A 0.045323 2.3492e-05
20:16953012 G A 0.431118 2.9127e-06
20:16955890 C A 1.953368 9.6568e-06
20:16959489 G A 0.452945 -7.2612e-06
20:16963615 T C 0.050651 -2.7485e-05
20:16963721 T C 0.162909 3.2018e-05
20:16964394 C T 0.059663 1.4902e-05
20:16967730 C T 0.039156 -1.5627e-05
20:16968836 G A 0.494797 -4.9613e-05
20:16977710 A G 0.576222 2.0513e-05
20:16977871 C T 0.320736 8.0902e-06
20:16978242 G A 0.145087 1.7909e-06
20:16981186 T C 1.817742 -1.6618e-05
20:16984929 T C 0.677938 9.6490e-06
20:16986879 T G 0.499288 -2.9926e-05
20:16992523 G A 0.020226 -1.5122e-05
20:16994337 G A 0.231038 -3.1154e-06
20:16995693 C T 0.203585 -1.2673e-05
20:17003560 C T 0.046799 8.0520e-06
20:17006201 T C 0.072239 -6.4663e-06
20:17009925 G A 1.408118 -1.9312e-05
20:17015232 G T 0.057566 5.1006e-06
20:17015433 G C 0.047030 5.3984e-06
20:17022166 T C 0.409209 -2.3167e-05
20:17028380 C A 1.138182 -9.9495e-06
20:17037976 C T 0.139430 -3.2753e-06
20:17039959 T C 0.780953 1.1863e-05
20:17041076 T G 0.088654 -1.5707e-05
20:17063370 G A 0.640329 -2.0651e-05
20:17064369 G T 0.369034 -3.7454e-05
20:17068415 G T 0.070308 -8.5602e-06
20:17069087 G C 0.052769 9.9140e-06
20:17069246 A G 1.860767 -1.6572e-05
20:17072239 T C 0.176039 -2.0786e-06
20:17084763 C T 0.054241 1.3224e-05
20:17086030 C A 0.020555 1.2821e-05
20:17092041 C T 0.263194 8.4013e-06
20:17111967 A G 0.350454 1.1411e-05
20:17122593 G A 1.287486 -5.2904e-06
20:17124454 G A 0.019852 2.3255e-06
20:17130079 T G 0.027372 -9.0436e-06
20:17131925 G T 0.252280 -2.1730e-06
20:17133350 A G 0.069496 -4.6573e-06
20:17143375 G A 0.300660 -3.5278e-06
20:17148809 A G 0.072596 -6.9201e-06
20:17152872 C T 0.076527 4.0484e-06
20:17153796 T G 1.846321 -4.7232e-06
20:17169379 C T 0.029357 -1.1793e-05
20:17181267 A G 0.097962 6.5733e-06
20:17183484 T G 0.316415 -1.3684e-05
20:17187351 G C 0.142208 -3.7000e-06
20:17189360 G A 0.071862 -1.2263e-05
20:17190014 G A 0.036113 4.8021e-06
20:17190191 T G 0.170889 -1.7329e-05
20:17194831 A G 0.145710 -9.6024e-08
20:17195065 C T 0.443568 1.6467e-05
20:17196608 T C 1.458048 -9.1371e-06
20:17201851 C T 0.103817 1.5964e-05
20:17206970 G C 0.134436 -2.0550e-06
20:17211578 C T 0.780919 -2.1397e-05
20:17214050 A G 0.122468 -2.8887e-05
20:17225582 T A 0.139753 -1.2410e-05
20:17232210 G A 0.055427 7.2263e-06
20:17238538 T C 0.053972 -1.2947e-05
20:17239697 C T 0.987132 -4.8302e-06
20:17242137 C T 1.780739 -2.4884e-05
20:17251533 C G 0.136142 1.6021e-05
20:17264604 A G 0.512142 -8.8566e-06
20:17272251 A G 1.452778 1.9113e-05
20:17287844 C A 0.379233 -2.5952e-05
20:17288277 G A 0.165099 -9.1071e-06
20:17292244 T C 0.044143 2.5195e-06
20:17294458 T C 0.025842 1.1265e-05
20:17311800 C T 0.487273 7.3216e-06
20:17314277 T C 0.120823 1.2001e-05
20:17315826 A G 1.286248 -1.6791e-05
20:17316930 G A 1.768119 -2.5850e-05
20:17319814 A G 0.052136 1.1171e-05
20:17324003 T C 1.893446 -1.3298e-06
20:17327785 T G 0.024693 1.0682e-05
20:17330080 C T 0.460118 4.3154e-06
20:17336549 T G 0.034763 2.2751e-05
20:17337736 C G 0.036409 1.0964e-05
20:17357573 A G 0.330572 4.5224e-06
20:17360322 G A 0.032400 7.6642e-06
20:17362001 A G 0.043793 -2.0375e-06
20:17368542 T C 0.361082 -3.0281e-07
20:17368967 G A 0.816331 -7.0102e-06
20:17374513 G A 0.087576 5.9687e-06
20:17398188 A G 0.095389 4.5454e-05
20:17408836 G A 0.044419 2.3587e-06
20:17410843 C T 0.160944 -6.2482e-06
20:17416197 T G 0.049049 6.3278e-06
20:17418997 C T 0.029493 -7.6342e-06
20:17422063 C T 1.307565 -8.2252e-06
20:17424339 T C 0.110423 3.1124e-06
20:17425502 G A 0.046448 4.3057e-06
20:17432333 T G 0.255405 2.2122e-06
20:17440590 A G 0.097398 -1.0541e-05
20:17443747 T C 0.069418 -2.5414e-05
20:17444505 A C 0.043606 1.2975e-05
20:17447354 A G 0.778706 -1.2608e-06
20:17451220 G A 1.798907 9.7733e-06
20:17451285 G A 1.211054 3.3101e-05
20:17454126 C T 0.082184 1.3150e-05
20:17455020 A G 0.540293 4.2361e-05
20:17456954 T C 0.186127 -2.1369e-05
20:17459905 A G 0.266869 -1.5892e-05
20:17460781 G T 0.072202 4.6898e-06
20:17463347 C T 0.078675 3.8313e-05
20:17470415 T C 0.343872 -2.0027e-06
20:17471061 G A 1.049423 6.5051e-06
20:17477592 T C 0.471974 5.2622e-05
20:17477781 A G 0.036817 1.2978e-06
20:17482358 A G 0.020712 -2.1090e-06
20:17483253 A G 0.052803 -2.8197e-05
20:17483624 C T 0.516525 9.1977e-06
20:17484628 T C 0.172932 -1.5616e-05
20:17487079 C T 0.044378 1.2768e-06
20:17487606 T C 0.126161 4.0462e-05
20:17487650 G A 0.210898 7.6399e-05
20:17488699 A G 0.051358 -3.0916e-05
20:17490171 A G 0.891525 -1.6213e-05
20:17490412 T C 0.143867 -1.5401e-05
20:17490923 G C 0.042950 -1.1865e-06
20:17491216 A G 0.164310 -9.5938e-06
20:17491882 G A 0.399238 -3.2019e-06
20:17492960 A G 0.032900 2.3816e-05
20:17494999 C T 0.062740 2.4391e-05
20:17500435 T C 0.060537 -8.6173e-08
20:17504005 A G 0.039455 9.9282e-07
20:17504581 A G 0.055890 -3.6494e-06
20:17505136 A G 0.077516 1.2361e-05
20:17505226 T C 0.839953 -2.9696e-06
20:17506678 G A 0.093923 3.1713e-06
20:17506948 A G 0.183594 -1.0115e-05
20:17508795 C T 0.055893 -1.5934e-06
20:17509014 A G 0.098051 -1.4425e-05
20:17512360 C T 0.059334 -5.2096e-06
20:17514152 G A 0.230634 -1.9280e-05
20:17515122 T C 0.025091 5.1909e-08
20:17523352 C T 0.129282 1.7456e-05
20:17524058 G A 0.485450 -2.5236e-05
20:17526348 G A 0.208956 2.5973e-05
20:17536869 T C 1.001479 -4.0263e-05
20:17538157 A G 0.052293 -3.1774e-05
20:17539746 A G 0.079729 7.8100e-06
20:17539858 G A 0.047482 -1.2031e-05
20:17551427 T C 0.573404 -1.3207e-05
20:17558996 T G 0.059568 -6.7490e-06
20:17559246 A G 0.046095 -1.6854e-05
20:17563241 C T 0.187048 2.2020e-05
20:17567578 A G 0.604879 -2.0502e-05
20:17593315 T C 0.312719 -3.7984e-05
20:17594729 A G 0.363880 -4.2918e-05
20:17596155 A C 0.311315 -3.0661e-05
20:17597045 T C 1.519676 4.2123e-05
20:17597074 A G 0.047730 -2.5253e-05
20:17598099 T C 0.027722 -5.1209e-06
20:17600357 A G 1.449865 4.4511e-05
20:17602571 G A 0.117518 1.8666e-06
20:17602887 G C 0.498492 -2.0378e-05
20:17603956 T C 0.072964 -3.7185e-05
20:17605269 T C 0.045714 -2.7149e-05
20:17607788 A G 0.391864 -1.9277e-05
20:17618564 A G 0.048046 -2.6215e-05
20:17618920 T C 0.021823 6.2658e-07
20:17619973 A G 0.027617 -5.0560e-06
20:17620609 A G 0.053449 1.7873e-06
20:17621201 T C 0.136720 -3.0000e-05
20:17622676 T C 0.395903 8.4158e-06
20:17629162 A G 0.837064 2.5280e-05
20:17632184 A G 0.033842 -1.3383e-07
20:17633799 C T 0.337942 -2.4544e-05
20:17639366 C T 0.129642 -1.8264e-05
20:17641928 C T 0.727657 3.1104e-05
20:17643014 T C 0.148552 1.5003e-05
20:17651515 A G 0.101930 -1.6934e-05
20:17668733 T C 0.059476 1.9333e-05
20:17669186 A G 1.182655 -2.1413e-05
20:17670934 G A 0.769210 -2.6153e-06
20:17672583 G T 0.044983 -2.5285e-05
20:17675130 C T 0.259971 -1.5795e-05
20:17677670 C T 1.769642 1.7237e-05
20:17680544 T C 1.464596 1.5981e-05
20:17681135 T C 0.429370 -1.4104e-05
20:17681410 T C 0.296373 -5.3060e-06
20:17685319 C T 0.057970 -2.5382e-06
20:17705677 G A 1.914583 4.0435e-06
20:17712357 A G 0.422530 5.3758e-06
20:17714723 G A 0.143377 -1.3340e-05
20:17721590 T C 0.296471 -1.6735e-05
20:17724911 T C 0.541877 -1.3195e-05
20:17732391 C A 0.053149 -1.7436e-05
20:17734643 C T 0.414493 5.0180e-06
20:17736900 T C 0.083126 -6.2388e-06
20:17737381 G A 0.242312 -6.3555e-06
20:17740273 C T 0.022146 1.0288e-05
20:17747099 T C 0.232799 9.1202e-06
20:17752011 C T 0.479049 4.2680e-06
20:17753526 G T 1.118956 -4.6967e-06
20:17763295 A G 0.408975 -1.5206e-05
20:17769540 A G 0.875876 3.0188e-06
20:17773838 G A 1.286483 -5.8893e-06
20:17775584 A G 0.038197 -1.0609e-05
20:17778004 A G 0.183121 -4.9747e-06
20:17779549 A C 0.546681 8.5188e-06
20:17781816 T C 0.094447 9.5425e-06
20:17784986 C T 0.097775 -1.3018e-05
20:17787078 T C 0.269671 -6.6394e-06
20:17790556 G C 0.363815 -1.2594e-06
20:17790557 A G 0.037439 -2.2442e-05
20:17793047 G A 0.182829 -2.9703e-06
20:17800460 G A 0.116050 -4.2071e-06
20:17803149 C T 0.399081 -7.7904e-06
20:17805955 G A 1.913223 -1.8145e-05
20:17809167 A C 0.515855 -2.3550e-05
20:17810794 T C 0.039503 -1.0496e-05
20:17813094 T C 0.588496 -3.5775e-05
20:17813603 T C 0.044245 1.6519e-05
20:17814026 C A 0.189088 -4.2490e-06
20:17818120 T C 0.096711 -1.0318e-05
20:17818141 G A 0.578405 1.6243e-05
20:17823708 T C 0.042403 -7.7743e-06
20:17825143 C T 0.697715 2.1626e-06
20:17827073 T C 0.105000 -8.4436e-06
20:17828822 T C 0.048930 3.9200e-07
20:17832405 C G 0.804289 -1.6629e-05
20:17834953 G A 0.115706 -3.0621e-05
20:17837293 T C 0.494062 -5.3817e-06
20:17838452 C T 0.187908 -4.3263e-05
20:17840642 G A 0.060262 -1.2799e-05
20:17841380 C A 0.084761 8.4197e-06
20:17842885 G A 0.038166 1.3751e-05
20:17844684 T G 1.321110 6.6604e-06
20:17845977 T C 0.372083 -9.0092e-06
20:17847735 C T 1.691677 2.7700e-06
20:17848206 G T 0.631956 1.0576e-05
20:17848968 T C 0.036038 2.4638e-06
20:17850889 G A 0.700248 -6.1621e-06
20:17851979 C A 0.451112 -3.9637e-06
20:17853631 C T 0.617901 -3.1005e-05
20:17854659 G A 1.410892 -3.0787e-05
20:17855224 T G 0.055064 5.8311e-06
20:17856146 T C 0.032312 1.0039e-05
20:17856592 G T 0.022901 5.4274e-06
20:17857205 C T 0.044228 -7.2445e-06
20:17860022 C G 0.359997 -1.2718e-05
20:17862510 G A 0.083309 2.3499e-05
20:17862821 G C 0.086573 -1.9917e-05
20:17865837 T C 0.634359 3.8577e-05
20:17866949 T C 1.583301 -3.1928e-06
20:17867605 T C 0.049260 -3.3666e-06
20:17868104 A C 0.080032 -2.0932e-05
20:17868854 C T 0.499849 -4.0111e-05
20:17869184 G A 0.103015 7.7456e-06
20:17870361 C T 0.171286 -3.4799e-05
20:17876282 G A 0.897608 3.0526e-05
20:17880677 A G 0.043569 1.4552e-06
20:17882808 G A 0.769421 -1.7284e-05
20:17885375 C T 0.776288 8.2459e-05
20:17889881 T C 0.516725 -5.9804e-05
20:17891945 C T 1.027896 -6.6732e-05
20:17898737 A C 0.323010 -2.6469e-05
20:17901543 T A 0.084948 -3.7116e-06
20:17904680 G A 0.726841 -1.3661e-05
20:17906490 C T 0.139689 -2.0771e-05
20:17906891 C T 0.075354 -1.6315e-05
20:17908137 T C 0.731805 3.7501e-06
20:17916045 A C 0.078468 2.6196e-06
20:17917012 T C 0.593504 3.8234e-05
20:17918404 G C 0.478556 -5.7658e-05
20:17922239 A G 0.264969 -1.2023e-05
20:17935977 G A 0.080056 -1.5561e-05
20:17938883 A G 0.247708 -6.6194e-07
20:17947646 A G 1.329229 -1.5517e-05
20:17948366 G A 0.269980 1.2695e-06
20:17950545 T A 0.253355 9.1692e-07
20:17955153 A G 1.077496 -7.4509e-06
20:17955689 G T 0.059368 -2.7976e-05
20:17957289 G T 0.020940 1.7070e-05
20:17967910 T C 0.593439 3.9821e-05
20:17968871 T C 0.034896 -1.3500e-06
20:17986916 A G 0.072277 2.4159e-05
20:17999412 T C 0.163654 -5.8701e-05
20:18005113 T C 1.242129 7.9129e-06
20:18010045 T C 0.215301 2.9578e-05
20:18013115 T C 0.667739 5.3002e-06
20:18013736 T C 0.076860 1.8032e-05
20:18014977 T C 0.778634 -1.8214e-05
20:18016384 A G 0.260848 -3.6267e-05
20:18017930 T C 0.260630 -9.1371e-06
20:18019166 A G 0.115509 1.0025e-06
20:18021576 A G 0.482996 -7.0414e-06
20:18023670 T C 0.477797 4.2714e-06
20:18028652 T C 0.166996 5.9614e-06
20:18032205 C A 1.918088 1.5567e-05
20:18032957 A C 0.073919 -1.3315e-05
20:18040309 G A 0.175686 -4.6189e-06
20:18042600 A G 0.038904 -9.8631e-06
20:18042785 G C 0.035062 6.4544e-06
20:18043285 G T 0.918173 -6.3268e-06
20:18047244 T C 0.054815 -1.3744e-05
20:18052897 A G 0.432253 -1.5674e-06
20:18055822 A G 0.264326 -1.2336e-05
20:18058399 A G 0.285344 -1.4393e-06
20:18058971 T G 0.193990 -2.6668e-05
20:18059474 G A 0.047322 1.6181e-05
20:18060481 T G 0.154270 9.0468e-06
20:18067362 A G 0.765113 5.4269e-06
20:18067580 G C 0.082459 -1.1609e-05
20:18067856 T G 0.063906 1.5107e-06
20:18067941 A G 0.065654 -1.6513e-05
20:18068017 T C 0.088552 8.7127e-06
20:18075375 A G 0.228485 9.9549e-06
20:18076235 G A 0.045160 -1.1079e-05
20:18076624 C G 0.338500 -1.6363e-06
20:18078935 A G 0.087573 3.3365e-05
20:18079131 C T 0.234622 1.6285e-06
20:18082288 G C 0.390691 3.6180e-06
20:18082967 C T 0.154821 1.0592e-05
20:18088624 C T 0.963952 -2.8560e-05
20:18094732 A C 0.750382 -9.4465e-06
20:18113904 A G 0.043161 -2.6240e-06
20:18117431 C T 0.058178 -3.5991e-06
20:18118740 G T 1.949842 -1.0571e-06
20:18119044 T G 0.694716 -8.3150e-06
20:18119924 G T 0.024084 1.0785e-05
20:18123022 C T 0.174353 1.3125e-05
20:18124999 T C 0.036980 5.4893e-06
20:18128748 T C 0.038952 -4.2453e-06
20:18129237 G A 0.028929 -7.1557e-06
20:18139359 A G 0.146590 -2.1207e-06
20:18142462 G A 0.130070 -8.5334e-06
20:18143117 G T 1.953096 6.1804e-06
20:18144731 G A 1.954198 1.4761e-06
20:18150542 A C 0.118650 -6.6714e-06
20:18153233 T C 0.088154 -5.2887e-06
20:18162481 G C 0.091931 4.3232e-06
20:18165726 A G 0.175992 -1.1538e-05
20:18169276 G A 0.622817 4.6677e-07
20:18174457 G A 0.835292 -3.3773e-07
20:18185981 G A 0.204370 -1.4271e-06
20:18192788 C T 0.059429 1.1817e-05
20:18196555 G A 0.698048 1.2778e-06
20:18198782 G A 0.710505 -1.9703e-05
20:18200939 T C 0.212108 1.8114e-05
20:18215400 C T 0.026944 -7.3136e-06
20:18219201 C T 0.055506 8.2266e-06
20:18225671 A G 0.028545 -1.3521e-05
20:18227170 A G 0.195531 -7.6206e-06
20:18235507 C A 1.760982 -5.0297e-06
20:18236665 G A 1.960885 -1.8348e-06
20:18241192 A G 0.093461 8.9617e-07
20:18241282 A G 0.026923 -8.3541e-06
20:18245275 A G 0.707948 -2.6191e-06
20:18249327 A G 0.198818 4.7208e-06
20:18253117 C T 0.096535 6.0594e-06
20:18259161 A G 0.284354 5.5535e-06
20:18263219 T G 0.028137 -1.4429e-05
20:18265965 C T 0.108730 -1.3624e-06
20:18272854 A G 0.036660 9.7804e-06
20:18273552 A G 0.741236 -3.4194e-05
20:18274023 A C 0.028633 -3.2233e-06
20:18286130 C T 0.271765 1.7950e-05
20:18289998 A G 0.410097 1.3391e-06
20:18294270 G A 0.182101 -1.0967e-05
20:18295564 G A 0.200780 -1.6628e-05
20:18296076 A G 0.153519 1.8586e-06
20:18296473 T C 0.138339 -2.1660e-05
20:18313175 C T 0.049767 5.0386e-06
20:18329239 T C 0.035957 1.4345e-05
20:18331035 C T 0.771114 -7.5125e-06
20:18333507 C T 0.066290 1.7396e-05
20:18336721 T C 0.081208 2.1939e-05
20:18346943 T C 0.047295 -1.7076e-06
20:18357556 T C 0.034637 -4.9914e-06
20:18360804 A G 0.621824 6.7169e-06
20:18367336 G T 0.040886 5.5213e-06
20:18369847 T C 1.022316 -1.4904e-05
20:18389203 C T 0.926135 -1.4308e-05
20:18395988 T C 0.613070 3.7508e-05
20:18397206 T C 0.024282 8.1879e-06
20:18408187 G A 0.916211 -1.5261e-05
20:18414309 T C 0.023425 6.3221e-06
20:18418332 C T 1.786032 8.7587e-06
20:18420252 T C 0.021786 -5.2322e-06
20:18420294 T C 0.362486 5.4972e-07
20:18422030 C G 0.056070 -1.0897e-05
20:18433335 C T 0.211068 -1.2593e-05
20:18437112 G C 0.474170 4.0251e-05
20:18439411 G C 0.283447 -8.4827e-06
20:18445266 T C 0.417729 -1.7259e-05
20:18445963 G A 1.117773 1.0424e-05
20:18446363 A G 0.034909 -2.0361e-05
20:18447124 T G 0.130393 7.9310e-06
20:18454573 C T 1.974246 3.3682e-06
20:18457863 T C 0.051609 -6.1046e-06
20:18458060 T C 1.619301 8.1426e-07
20:18464673 T G 1.759826 8.5043e-06
20:18464925 C A 0.129095 6.8344e-06
20:18467397 C A 0.026896 -6.0863e-06
20:18473958 G T 0.948459 1.8642e-05
20:18477276 G A 0.027069 1.6919e-08
20:18477614 G A 1.845764 -9.2432e-07
20:18487792 G A 0.130002 -3.3625e-05
20:18496826 G A 0.231868 -1.4543e-05
20:18497517 T G 0.101682 5.9991e-06
20:18503423 T C 1.625309 3.5190e-06
20:18506512 T C 0.030116 -2.8239e-06
20:18510175 G A 1.618764 1.2067e-06
20:18515616 G T 0.041920 1.3499e-05
20:18523002 G C 0.219142 -6.1344e-06
20:18523958 T G 0.345136 1.6101e-06
20:18524024 T C 0.048335 3.0924e-06
20:18524102 C T 0.027086 -2.9724e-06
20:18533489 T C 1.618526 3.8691e-06
20:18533866 C T 0.036375 -1.9664e-05
20:18542591 C A 0.858493 1.1582e-05
20:18550937 A G 0.355162 3.6310e-06
20:18571509 A G 0.376843 1.9067e-05
20:18572878 G A 0.042287 1.5442e-05
20:18572950 G A 0.272788 2.5621e-06
20:18595108 A C 0.774565 -3.9571e-06
20:18595927 G A 1.092530 2.2802e-07
20:18604257 T C 1.049168 -5.4471e-06
20:18608184 G A 0.027722 9.8127e-07
20:18611962 G A 0.756049 -1.3740e-05
20:18628426 A C 1.867359 -4.3955e-06
20:18630410 A G 0.032513 -1.1307e-05
20:18645698 T C 0.101492 1.9054e-05
20:18648669 A G 0.267546 7.7599e-06
20:18661293 G A 1.041876 1.3870e-06
20:18663947 A G 0.777142 -1.1120e-05
20:18674643 G A 0.149021 4.5962e-05
20:18680719 A G 0.825463 -7.2233e-06
20:18682139 C T 1.866176 -6.0324e-06
20:18688402 T C 0.048583 -7.6623e-06
20:18698513 C G 0.123281 8.8917e-06
20:18703359 G A 0.026665 -1.3490e-06
20:18704332 C T 0.027967 -4.9997e-06
20:18706805 A G 0.149864 -3.4404e-05
20:18708951 G C 0.037826 1.4983e-05
20:18709460 G A 0.045381 7.4553e-07
20:18719287 T C 0.375201 1.5479e-05
20:18724990 A G 0.698854 1.3973e-06
20:18725787 G A 1.867325 -2.0249e-06
20:18729066 G A 0.075949 5.4273e-06
20:18744741 C T 0.593759 -3.5002e-05
20:18747988 A G 0.163960 2.4215e-05
20:18763887 C T 0.072542 1.9631e-05
20:18765987 G A 0.070703 2.0603e-05
20:18773479 G A 0.421717 -5.4928e-06
20:18776814 C T 0.066093 -1.9101e-05
20:18778844 C G 0.092757 3.1463e-05
20:18783521 A G 0.312501 1.5078e-05
20:18784100 T C 1.435490 -1.1577e-05
20:18795113 A G 0.107730 2.3961e-05
20:18798399 G A 0.357005 -2.4454e-05
20:18799300 C A 0.029143 1.3142e-05
20:18800254 C T 0.070716 -7.5213e-06
20:18801461 G T 0.343436 -9.7981e-06
20:18801733 A C 0.053918 1.5806e-05
20:18806046 T C 0.733508 -1.2376e-05
20:18812487 C A 0.468319 -1.0326e-06
20:18817327 A G 0.058633 1.0672e-06
20:18827961 A G 0.086250 4.3000e-05
20:18833210 G A 0.087522 8.9462e-06
20:18834041 C T 0.020491 2.8156e-06
20:18840701 C T 0.037255 -1.4780e-05
20:18867199 T C 0.079556 2.1055e-05
20:18868608 T C 0.035028 1.6247e-05
20:18870649 G A 0.020566 1.5996e-06
20:18870991 A G 0.710407 1.4479e-05
20:18874259 C T 1.928369 -8.2826e-08
20:18885007 T C 1.608820 -1.7793e-06
20:18887075 A G 0.081885 6.8085e-06
20:18891674 A C 0.109260 -8.9231e-06
20:18898651 C G 1.689453 -1.0441e-06
20:18898782 T G 0.232425 -1.4420e-06
20:18899166 G A 1.048645 -3.0028e-05
20:18905898 A C 0.373345 -3.1149e-05
20:18908881 T C 0.581183 8.3161e-07
20:18909558 G A 0.755553 -3.0279e-06
20:18910490 T G 1.271996 -2.4192e-05
20:18928679 T C 0.095321 -1.5207e-05
20:18935357 T C 0.452017 2.0196e-05
20:18935780 T C 0.308367 -1.4021e-06
20:18940622 C T 1.238413 -3.1631e-05
20:18941592 T C 0.028647 -1.2306e-06
20:18945059 C T 0.468295 -1.7226e-05
20:18950921 G A 0.554565 -1.2203e-05
20:18955117 C G 0.028576 -3.3096e-06
20:18956622 C T 1.898750 -2.4080e-05
20:18959197 G A 0.227707 1.6234e-06
20:18960704 C A 0.213876 5.9375e-06
20:18963654 T C 0.045153 -1.2162e-05
20:18964360 C T 0.681219 -4.5785e-06
20:18964545 T C 0.071298 -3.5233e-06
20:18966033 T C 1.256693 1.4890e-05
20:18966069 C G 0.128619 -2.2973e-05
20:18966325 G C 0.809664 -1.0506e-05
20:18966849 T G 0.289542 1.1474e-05
20:18968197 A C 0.953365 -1.7962e-05
20:18969280 C G 1.411671 -4.4258e-05
20:18972402 T C 0.024764 -2.2782e-05
20:18973867 T C 0.060694 2.5348e-06
20:18975564 T C 1.940999 1.0300e-06
20:18977115 G T 0.137540 1.0661e-06
20:18978482 A G 0.055465 -2.6773e-05
20:18981314 T C 0.591263 7.2058e-06
20:18984611 G A 0.029592 1.2776e-05
20:18989892 A G 0.219921 1.4703e-05
20:18989951 C A 1.591515 4.7971e-05
20:18991145 A G 0.912713 3.2664e-05
20:18993527 T C 0.033832 3.9387e-06
20:18993730 G A 0.471579 -4.5169e-06
20:18996000 C T 0.202225 5.2238e-06
20:18997724 A C 0.105507 2.5379e-06
20:18999140 G A 1.193025 2.4432e-05
20:19004547 A G 0.066630 2.1648e-05
20:19006113 C A 0.090935 3.3337e-05
20:19007615 A G 0.026151 9.3845e-06
20:19008212 C G 0.190329 -2.3407e-06
20:19011644 C T 0.261661 6.6011e-06
20:19019927 G C 0.086417 -2.4675e-07
20:19021664 A G 0.077057 8.9233e-06
20:19021787 G A 0.731428 -1.3604e-05
20:19026336 T C 0.055645 1.8403e-05
20:19044372 T C 0.100441 1.4312e-05
20:19051102 C T 0.406122 1.3808e-05
20:19051335 T C 0.036755 -6.3883e-06
20:19052992 A C 1.017043 -1.6737e-05
20:19055731 A G 1.721534 1.2409e-05
20:19057704 A G 0.114074 -1.8552e-05
20:19058288 C A 0.192359 2.7910e-05
20:19058826 C T 0.271894 8.9575e-06
20:19059674 C G 0.215093 -1.5290e-05
20:19062060 G A 1.260430 -4.7700e-06
20:19072755 C G 0.075806 -2.7419e-05
20:19074620 C A 0.084163 3.3760e-06
20:19076763 C T 1.634539 8.6031e-06
20:19084208 G A 0.199583 1.8710e-05
20:19086821 G C 0.730397 -2.3460e-05
20:19087221 A C 0.049661 -1.5614e-05
20:19092526 G A 0.467326 2.9694e-05
20:19095999 T C 0.132124 8.0440e-06
20:19096625 G A 1.541432 1.6064e-05
20:19098200 A G 0.233061 6.5556e-05
20:19102422 C G 0.698412 2.4869e-05
20:19106845 A G 0.087620 -1.8488e-05
20:19116949 A G 0.027233 2.2105e-05
20:19118163 G A 1.244944 2.3356e-05
20:19118916 G A 0.046302 -2.5422e-05
20:19122991 C T 0.113231 -3.7518e-07
20:19123150 T G 1.229461 -1.9059e-05
20:19127297 C A 0.057491 1.4513e-05
20:19127428 G T 0.056828 2.3387e-05
20:19128910 G A 0.061724 1.9380e-05
20:19137826 A G 0.044691 4.8655e-06
20:19151271 A G 0.323537 -1.3395e-05
20:19163920 G A 1.239422 -3.6833e-05
20:19190195 C T 0.641798 -2.3839e-05
20:19195377 A G 0.639592 -6.0482e-06
20:19197918 A G 0.050688 -3.8603e-06
20:19202364 T C 0.122798 3.7128e-06
20:19210620 A G 0.115023 -1.3986e-05
20:19212012 A G 0.087250 2.0519e-06
20:19214797 A G 0.047169 1.3022e-05
20:19216793 G A 0.048056 -2.5214e-06
20:19220328 G A 0.202670 -4.0343e-06
20:19226906 G A 0.051399 2.6743e-06
20:19230327 G A 0.463841 1.4186e-05
20:19233357 A G 0.105068 1.4446e-05
20:19238808 A G 0.095790 2.2565e-05
20:19241476 G A 0.369238 -6.5277e-06
20:19242731 G T 0.351321 -1.3653e-05
20:19251375 G C 0.028688 -8.9011e-06
20:19256507 T C 0.199995 1.9050e-06
20:19259793 G T 0.099509 -2.5137e-05
20:19261623 A G 0.852203 9.6090e-06
20:19261696 T C 0.027195 -4.9880e-06
20:19262417 A G 0.094818 6.9163e-06
20:19268079 C T 0.042746 1.2398e-05
20:19290604 T C 0.057811 3.8610e-05
20:19292926 A G 0.711828 2.7804e-06
20:19293255 G A 0.054547 -3.7389e-06
20:19298464 T G 0.072396 1.2603e-05
20:19304077 G T 0.800838 -1.3358e-05
20:19311789 A G 0.028538 -3.5529e-06
20:19314847 A G 0.040159 5.3226e-06
20:19316043 G T 0.035603 -8.3991e-06
20:19319846 G A 0.795222 -2.7838e-06
20:19323901 T C 0.767000 2.5343e-06
20:19336000 G A 0.029568 -3.4904e-06
20:19341841 C T 0.844254 2.2571e-06
20:19344568 C T 1.968555 -8.0123e-06
20:19349009 T C 0.055013 1.4352e-05
20:19350290 C A 0.022813 -8.9779e-06
20:19352286 A G 0.047822 4.4885e-06
20:19353135 A G 0.086199 -6.1391e-06
20:19353310 C G 0.135276 -7.4815e-06
20:19363979 C T 0.285412 5.5778e-07
20:19372521 T C 0.108125 -3.3854e-06
20:19384073 A G 0.114509 1.7216e-05
20:19387476 C T 0.898148 2.2231e-05
20:19387506 G C 0.029558 7.2717e-07
20:19388983 A T 1.006854 2.1305e-05
20:19392891 C T 0.034131 -6.4334e-06
20:19393525 T C 0.073372 9.3569e-06
20:19394102 T G 0.025084 -1.7466e-05
20:19406983 G T 0.974607 4.0369e-05
20:19410180 C T 0.768788 2.5225e-05
20:19412148 T C 0.167530 1.1679e-05
20:19416489 G A 0.036283 -1.6047e-05
20:19419671 A G 0.064393 1.9711e-07
20:19419739 C T 0.126429 -3.6365e-05
20:19420149 C G 0.797456 3.3731e-05
20:19427042 A G 0.109019 9.8645e-06
20:19428144 G A 0.034862 8.3294e-06
20:19431714 G A 0.136673 9.2067e-06
20:19433314 G A 0.865217 1.9589e-05
20:19434136 G A 0.033141 5.4677e-07
20:19435168 C T 0.026134 -1.8869e-05
20:19437656 G A 0.084220 -2.7162e-05
20:19440789 C T 1.147933 -1.2175e-05
20:19442834 A G 0.063159 1.3189e-05
20:19443585 G T 0.055740 3.8530e-07
20:19443910 T G 1.118123 -1.5448e-05
20:19454026 C G 0.608752 3.5820e-06
20:19456621 A G 1.165809 -1.3187e-05
20:19462800 A G 0.183097 -1.5496e-05
20:19473155 G A 0.228261 -3.1026e-05
20:19477390 G A 0.508042 9.1957e-06
20:19478261 T C 0.735745 -1.0135e-05
20:19478293 C G 0.067697 -1.8789e-05
20:19498645 T C 0.511887 -1.9638e-05
20:19502984 T C 0.043589 3.1993e-06
20:19509918 A G 0.226799 -8.6590e-06
20:19511715 A G 0.027675 -1.2667e-05
20:19512189 T C 0.064831 -4.6639e-05
20:19514637 T C 0.026736 1.5779e-05
20:19521674 A C 1.803303 -2.7739e-05
20:19521911 G A 0.022823 5.2794e-06
20:19522665 C T 1.030762 4.8768e-06
20:19533453 T C 1.397235 2.6418e-05
20:19535889 A G 0.058695 -7.5617e-06
20:19538337 A G 0.028055 -5.4418e-06
20:19541675 A G 0.032326 -1.3623e-05
20:19544018 G A 0.091958 4.8736e-06
20:19544537 G A 0.035304 1.1852e-05
20:19551082 T C 0.085727 9.2824e-06
20:19561885 T C 1.637803 3.2132e-06
20:19564667 T G 0.043032 -3.3847e-05
20:19565693 A G 0.077074 -1.4105e-06
20:19567378 T C 0.032846 -3.7577e-06
20:19570596 T C 0.157150 -2.2915e-05
20:19571581 C G 0.285000 -1.0442e-05
20:19574176 A C 0.469016 -3.7567e-05
20:19576045 G A 0.791693 -4.5566e-05
20:19576372 C T 0.943549 3.3315e-05
20:19578672 T C 0.093954 1.4981e-05
20:19582365 A G 0.067745 4.3671e-06
20:19591731 T C 0.328137 9.6822e-06
20:19591835 G A 1.397504 2.0516e-05
20:19592796 A G 1.968718 2.2208e-05
20:19595451 G A 0.029092 -4.5927e-06
20:19597062 T C 1.394940 2.1786e-05
20:19601622 G C 0.093713 -2.5182e-05
20:19613250 G A 0.065617 -2.0534e-06
20:19613399 G A 1.736966 -5.5274e-06
20:19614751 C A 0.210806 -8.9531e-06
20:19615443 T C 0.074123 -6.1080e-06
20:19615504 T C 0.040930 -2.5689e-05
20:19616344 A G 0.026213 7.2185e-06
20:19616837 G A 0.466524 3.2372e-06
20:19618037 A G 0.043236 -2.3963e-05
20:19630524 A G 1.302475 2.8472e-05
20:19634002 C A 0.045316 -6.8122e-06
20:19635814 A G 0.053605 -3.0273e-05
20:19642336 G A 0.673682 8.8165e-06
20:19645702 G A 0.070132 -2.0148e-05
20:19652144 G T 0.359817 1.4262e-05
20:19665255 C T 0.171021 -4.9897e-07
20:19673231 A G 0.037541 -5.3482e-06
20:19677994 G A 0.631660 1.2607e-05
20:19689404 G A 0.048893 -3.2751e-05
20:19689552 C T 1.099567 1.5521e-06
20:19689590 C T 0.200093 6.6378e-06
20:19696322 T G 0.112463 3.5804e-06
20:19708351 C T 0.406673 1.6221e-05
20:19712003 A G 0.381759 -1.8108e-05
20:19714785 A G 0.822063 2.9257e-06
20:19715318 T C 0.031088 -2.3256e-05
20:19716093 T C 0.764555 -2.3927e-05
20:19717134 T C 0.345116 -9.5662e-06
20:19720937 G C 0.050987 -1.2582e-05
20:19721433 A G 0.681035 -2.2834e-05
20:19722107 C A 1.791281 -2.2180e-05
20:19722260 G A 1.045772 -1.3681e-05
20:19727038 A G 0.118076 -5.9835e-06
20:19731170 C A 0.177093 7.4367e-06
20:19741223 C G 0.030775 -9.2684e-06
20:19749957 G A 1.311920 -1.4397e-06
20:19756558 C T 0.053316 1.0098e-05
20:19767325 G A 0.025063 8.0124e-07
20:19767548 A G 0.120041 -1.1357e-05
20:19775370 C T 0.040400 -1.7564e-05
20:19775686 G A 0.191957 4.2438e-06
20:19778140 G C 0.039894 4.3629e-06
20:19791253 T C 0.187796 -2.8454e-06
20:19794642 A G 0.536329 -4.7206e-06
20:19799500 A G 0.055162 -6.4229e-06
20:19803886 G A 0.722554 -3.9284e-05
20:19805211 G A 0.649264 2.6097e-05
20:19805661 A G 0.095141 -7.5771e-06
20:19807479 G A 0.759422 2.9309e-05
20:19813703 A G 0.134293 2.3429e-07
20:19816447 A G 1.523834 1.2396e-05
20:19817929 G A 0.134548 -7.3673e-06
20:19823319 C T 0.136710 4.2847e-06
20:19829906 G A 0.149517 8.0037e-06
20:19831060 A G 0.026396 1.1167e-05
20:19832512 G A 0.081847 1.1855e-06
20:19832870 T G 0.583338 1.7943e-06
20:19833016 C T 0.191012 -1.3872e-05
20:19833437 T C 0.903948 1.2158e-05
20:19836217 G A 1.062159 -1.0448e-05
20:19839235 A G 0.809253 -5.3465e-06
20:19839455 A G 0.067133 -2.3865e-05
20:19845443 T C 0.357678 -3.0071e-05
20:19849409 A G 0.605593 1.2110e-05
20:19852503 A G 1.433185 4.0396e-05
20:19859126 G A 1.657859 2.0743e-05
20:19861692 G A 0.168070 6.1493e-06
20:19866926 A G 0.043436 -2.4166e-06
20:19869093 T C 1.021871 -1.7517e-06
20:19870338 A G 0.061853 9.5874e-06
20:19873581 T C 0.026624 -5.8997e-06
20:19873822 C T 1.193797 -1.0456e-06
20:19875958 T C 0.145152 -8.4878e-06
20:19880541 C T 0.069615 2.9803e-06
20:19881146 T C 0.178905 7.7046e-06
20:19882851 G A 0.741763 1.5444e-05
20:19883823 G A 0.920866 1.7398e-05
20:19885390 A G 0.967498 9.3350e-06
20:19886799 T C 0.051290 2.2313e-06
20:19888736 A G 0.337745 -7.3099e-06
20:19893510 G A 0.957832 -1.2463e-05
20:19897944 G A 0.343613 4.7955e-06
20:19900980 G A 1.214753 1.3993e-06
20:19902817 A G 0.599926 2.8780e-06
20:19907195 T G 0.148987 5.1053e-06
20:19907398 C T 0.949254 3.1286e-06
20:19907740 T C 0.058310 5.6906e-06
20:19911340 T C 1.084237 2.7197e-06
20:19914325 A G 0.220101 8.5666e-07
20:19916352 A G 1.959331 8.3322e-06
20:19916462 A G 0.163351 7.0897e-06
20:19916778 C T 0.116600 -1.8691e-05
20:19917570 G A 0.138886 1.1969e-05
20:19921187 T C 0.332917 -8.6931e-06
20:19923397 A G 0.041583 1.4125e-05
20:19925200 G A 0.213335 -4.9068e-06
20:19925841 G C 0.042783 -4.3944e-06
20:19925998 C T 0.193226 1.2436e-05
20:19931842 C T 0.038041 2.2510e-05
20:19931890 T C 0.449661 5.4318e-06
20:19932410 G A 0.120286 1.4078e-05
20:19936395 A G 0.381107 -1.2657e-05
20:19937312 A G 0.079437 -8.3472e-06
20:19937969 C A 0.217670 -1.7223e-05
20:19941419 T C 0.024326 -3.7866e-06
20:19946076 C T 0.265642 -1.3506e-05
20:19946181 G T 0.357168 -1.8322e-05
20:19950896 G A 0.356159 -2.6094e-05
20:19951534 A T 0.317373 5.2111e-06
20:19951862 T C 0.321280 7.4445e-06
20:19955473 T C 0.047213 -3.6371e-06
20:19961792 A G 0.878552 -1.4089e-05
20:19965057 A C 0.484968 -1.2597e-05
20:19968295 G T 0.025529 2.1125e-05
20:19969286 T G 0.268668 -1.1973e-05
20:19971710 G A 0.707214 -1.3804e-05
20:19973873 T C 0.350121 -4.2335e-06
20:19978547 G A 0.225221 -2.3457e-05
20:19979773 G C 0.093002 -2.0577e-05
20:19979799 A G 0.055689 7.0342e-06
20:19983850 G A 0.070502 -3.0568e-06
20:19984025 C T 0.265397 -1.3837e-05
20:19984196 G A 0.084873 -4.8974e-06
20:19984467 C T 0.248799 -1.3380e-05
20:19985946 A G 1.152836 -1.3469e-05
20:19986426 A G 0.117617 7.5439e-06
20:19990712 A G 0.035790 4.3948e-06
20:19992313 G A 1.565594 5.7809e-06
20:20000121 G A 0.098132 1.4000e-05
20:20002782 T C 0.039135 2.8455e-06
20:20006368 C T 0.136360 8.7073e-06
20:20008074 T C 0.136669 8.4086e-06
20:20008581 C T 0.900130 -1.2543e-05
20:20026375 C T 0.113285 6.7386e-06
20:20030998 T C 0.208470 1.6639e-05
20:20033137 A T 1.175193 3.1564e-06
20:20033319 G A 0.947643 -8.9280e-06
20:20033367 G C 0.880608 -1.6151e-05
20:20033423 A G 0.881326 -1.6435e-05
20:20037794 A C 0.294170 2.6141e-05
20:20043815 A G 0.299698 -2.0063e-05
20:20044759 T C 0.206940 -4.8634e-06
20:20045795 A T 0.073259 -2.0614e-05
20:20045922 C G 0.212951 8.1175e-06
20:20048723 A G 0.089028 1.9956e-05
20:20050748 G A 0.177597 4.4580e-06
20:20057518 C A 1.398779 -3.9006e-07
20:20058992 A G 0.875764 -2.2696e-05
20:20059715 T C 0.447468 1.5610e-05
20:20062990 C T 1.231878 -1.4537e-05
20:20065823 T C 0.209113 5.7948e-06
20:20068635 G C 0.556602 -3.7266e-05
20:20072247 G A 0.053693 6.6062e-06
20:20077897 G A 1.457086 1.8519e-05
20:20079360 G A 0.317707 2.1047e-05
20:20080535 T C 0.039390 -6.8503e-06
20:20083881 A T 0.174482 -3.1720e-05
20:20084880 G A 0.898311 -5.2236e-06
20:20097058 A G 0.054152 7.6568e-07
20:20111561 G A 0.492886 7.2560e-06
20:20113150 A G 0.731584 -1.9329e-05
20:20113823 A G 0.063937 1.8040e-05
20:20115333 A G 0.308819 -2.7312e-06
20:20139464 G A 1.889870 -8.3859e-06
20:20143564 C T 0.080059 3.3461e-05
20:20144772 A G 1.157381 1.2754e-05
20:20147599 T C 0.051229 2.3966e-05
20:20148329 G A 0.184196 -1.1068e-05
20:20150926 C T 0.550176 1.5373e-05
20:20155586 T C 0.353500 1.4553e-05
20:20162965 C T 1.890774 -9.9112e-06
20:20169162 T C 0.581540 8.3416e-06
20:20169675 A G 0.842272 1.9945e-05
20:20173047 C T 0.026519 2.1066e-06
20:20186875 C A 0.051303 2.2333e-05
20:20188671 T G 0.076265 2.2354e-05
20:20192800 C T 0.226806 8.1730e-06
20:20195141 T C 0.028185 -5.3291e-06
20:20196222 G A 0.032475 4.2656e-06
20:20196539 A G 0.160237 -2.0377e-05
20:20197029 C T 0.042012 7.8461e-06
20:20204214 A G 0.600487 2.3298e-05
20:20214260 T C 0.315283 2.4775e-05
20:20215075 T G 0.044687 -1.7322e-06
20:20223312 A G 0.054037 -1.1114e-06
20:20228904 C T 0.228461 -1.6698e-05
20:20237103 C T 0.847300 -4.9002e-06
20:20241575 A G 1.342859 -2.4266e-06
20:20244469 C T 0.038336 -2.1190e-05
20:20245743 T C 0.233881 -8.2120e-06
20:20247354 T G 0.226857 -2.5055e-05
20:20251154 A G 0.041597 7.9792e-06
20:20254012 T C 0.263738 4.9650e-06
20:20258183 A G 0.110355 -2.0725e-07
20:20258734 G A 0.037874 2.0007e-05
20:20259855 G A 0.628617 1.7221e-05
20:20260314 A G 0.607371 -5.9652e-06
20:20266062 G C 0.066535 3.9601e-07
20:20267533 A G 0.073460 1.8797e-05
20:20268695 G A 0.202099 5.3513e-06
20:20270013 C T 0.948166 1.4732e-05
20:20270952 A C 0.024995 4.5861e-06
20:20272103 C T 0.025801 1.1298e-05
20:20273021 G A 1.660188 1.0819e-05
20:20274973 C T 0.088195 -1.8005e-06
20:20275237 G A 1.916837 -5.8420e-06
20:20277956 T C 0.229845 -1.1277e-05
20:20285123 A G 1.115509 -2.1856e-05
20:20287287 G A 0.076404 -2.2439e-05
20:20288114 A C 0.216395 -4.9023e-07
20:20292567 G A 0.028807 -4.7086e-06
20:20300690 C A 0.231147 -1.4396e-05
20:20305360 C G 1.074932 8.6854e-06
20:20306364 A G 0.042372 1.2694e-05
20:20320507 A C 0.046513 -8.3559e-06
20:20324110 T C 0.102416 -1.2822e-05
20:20324341 A G 0.955347 2.9471e-06
20:20328193 G T 0.650488 7.0454e-06
20:20338971 G C 0.096813 1.2156e-05
20:20341191 T C 1.243230 5.3921e-06
20:20344343 G A 1.439505 -6.0049e-06
20:20352894 G T 0.909956 8.7935e-07
20:20354867 G A 0.033685 -5.2357e-07
20:20356386 T C 0.509300 -2.0931e-05
20:20364427 G A 0.282070 -7.9655e-06
20:20371744 G A 0.609469 -1.1344e-05
20:20371853 G A 0.099112 5.9598e-06
20:20372452 T C 1.095457 1.7718e-05
20:20373813 T C 0.029857 -1.0384e-05
20:20374988 A C 1.324649 2.8776e-05
20:20375622 T C 0.034403 -1.1669e-05
20:20376573 T G 0.057739 5.1531e-06
20:20378182 A C 0.025223 -8.5355e-06
20:20381302 A G 0.028110 -1.5438e-07
20:20381930 C T 0.199583 2.3992e-05
20:20382912 C T 1.163215 -1.8970e-05
20:20390623 T C 0.066426 -3.2064e-06
20:20393306 G C 0.098574 1.2411e-05
20:20397254 A G 0.082449 -5.3394e-06
20:20400136 C T 1.234428 8.6071e-06
20:20406245 C T 1.205305 3.3259e-06
20:20412880 T C 0.826684 -6.7924e-06
20:20413655 G C 0.097680 -8.4942e-07
20:20415159 T C 0.101852 3.4428e-05
20:20415338 C A 0.039938 2.6048e-07
20:20421149 G C 0.137574 -4.5108e-06
20:20423019 A G 0.046581 -3.1553e-05
20:20428603 G A 0.217259 -8.0711e-06
20:20433027 T C 0.038136 -5.9086e-07
20:20461125 G A 0.509657 -3.2092e-05
20:20462885 T C 0.152992 1.6833e-05
20:20477901 T C 0.063910 -3.1318e-05
20:20482776 G A 0.080617 1.3171e-06
20:20484043 G A 0.070886 -3.7714e-05
20:20485588 G A 0.592096 -4.9555e-05
20:20493222 A G 0.822845 3.6741e-05
20:20493550 C T 0.153689 -2.3293e-05
20:20497448 A G 0.047156 2.2606e-05
20:20515790 T G 0.139294 1.4043e-05
20:20554075 G T 0.077564 -7.1614e-06
20:20558813 A T 0.041777 6.9304e-07
20:20572016 C A 0.090541 -4.6206e-06
20:20579393 T C 0.020994 1.7504e-05
20:20582599 G T 0.082762 1.7072e-05
20:20583756 T C 0.156694 5.7410e-06
20:20584526 A G 0.114384 2.0999e-05
20:20595549 T C 0.098211 1.2685e-05
20:20619306 T C 1.776683 6.3980e-06
20:20620529 C T 0.022425 1.1756e-05
20:20646768 G A 0.026539 -1.4514e-05
20:20649416 G A 0.130230 6.0652e-06
20:20664761 T C 0.383939 -1.7655e-05
20:20681135 A G 0.071342 -3.6749e-05
20:20686968 A G 0.137094 9.6602e-06
20:20697416 T C 0.040179 -2.3561e-06
20:20722990 G T 0.296964 -4.3840e-06
20:20726803 C T 0.040121 4.3959e-07
20:20730098 T G 0.055604 -1.3534e-05
20:20742495 T C 0.051154 2.0495e-05
20:20745437 G A 0.787630 -1.7245e-05
20:20753544 T C 0.826340 -1.0851e-05
20:20761230 A C 0.081531 2.3565e-05
20:20762860 G A 0.039057 9.0034e-07
20:20776456 A G 0.097252 -1.4627e-06
20:20778794 A C 1.596682 7.4684e-06
20:20785098 T C 0.812367 5.1475e-07
20:20787613 G A 0.147766 -5.4056e-06
20:20788288 A G 1.773041 3.3923e-06
20:20794677 C T 1.687148 6.2505e-06
20:20797537 T G 0.136952 -5.2260e-06
20:20799344 C T 0.062989 2.9590e-06
20:20802413 T C 0.131621 6.8799e-06
20:20808074 G T 0.929409 1.0913e-05
20:20809362 C T 0.159244 -1.3134e-05
20:20810699 T C 0.035205 -4.3365e-06
20:20814388 C A 0.063352 -8.6170e-06
20:20814794 G A 0.215970 -6.0362e-06
20:20822204 T C 0.128374 1.7622e-05
20:20823515 T C 1.478522 2.1074e-05
20:20838118 T G 0.870674 1.7935e-05
20:20847256 G A 0.283253 7.5394e-05
20:20847421 T C 0.024407 -4.6473e-06
20:20850035 T C 0.420684 -1.2806e-05
20:20850760 A C 0.025672 8.4491e-06
20:20856254 C T 0.597026 -2.9654e-06
20:20857715 A C 0.048614 -1.3739e-05
20:20862302 A G 0.343759 -5.9721e-05
20:20864647 T C 0.059956 1.9831e-05
20:20865526 A G 0.035328 8.6868e-06
20:20875263 T C 0.062968 9.5291e-06
20:20884605 A G 0.038564 -1.5516e-05
20:20891546 G A 0.070597 1.8223e-05
20:20896942 G A 1.804174 -2.6267e-05
20:20906747 G A 1.931759 5.9681e-06
20:20910340 A G 0.091071 -2.3498e-05
20:20913394 A G 0.025244 6.3793e-06
20:20913881 A G 0.500909 1.0059e-05
20:20914876 T C 0.776672 -1.3262e-05
20:20935450 G A 0.051392 1.1646e-05
20:20940527 A C 0.206563 1.8599e-05
20:20943988 C T 0.027202 4.7346e-06
20:20950071 C A 0.237586 -7.2622e-06
20:20954001 G A 0.054591 -6.7270e-06
20:20955709 A G 0.030252 -5.8723e-06
20:20957651 A G 0.054843 1.2818e-05
20:20959637 C G 0.186065 -5.9687e-06
20:20961267 A C 0.394138 -2.2090e-05
20:20962105 C A 0.078526 1.6194e-05
20:20965751 T C 1.564466 -1.0058e-05
20:20977792 T C 0.621630 2.2366e-06
20:20978172 T C 0.143524 -7.6708e-06
20:20978663 T C 0.041451 -9.7109e-06
20:20982800 C A 0.027923 5.2942e-06
20:20984764 A G 0.048107 2.7267e-07
20:20993287 C T 0.115584 -2.5618e-05
20:20994659 T C 0.027913 -1.4914e-05
20:20995372 C T 1.438951 -1.5410e-05
20:20997702 T C 0.649604 9.8099e-06
20:21007093 C T 0.044912 -1.3847e-05
20:21007974 A G 0.153284 7.8646e-06
20:21010962 C T 0.030520 8.0409e-06
20:21011091 A G 0.061183 -8.0928e-06
20:21012077 A G 0.120966 3.1099e-06
20:21012445 T C 0.070261 5.9745e-06
20:21015383 A G 1.558077 1.1855e-05
20:21015707 G A 0.059976 -2.0854e-05
20:21016567 G T 0.394019 2.9399e-05
20:21026550 A G 0.107611 9.1435e-06
20:21026943 T C 0.238243 -4.8996e-06
20:21034133 G A 0.025043 1.0514e-05
20:21043102 C T 1.023041 -1.5439e-05
20:21049362 G T 0.396124 1.9143e-05
20:21055113 G A 0.402488 5.2224e-05
20:21070604 G A 0.127582 1.5191e-05
20:21070717 A G 0.077764 -3.3764e-05
20:21077772 T C 0.061190 1.6459e-05
20:21079330 G T 0.041451 -1.4339e-05
20:21081455 C A 0.298725 5.6441e-05
20:21110460 T C 0.134351 -4.1675e-06
20:21111948 G A 0.145227 -2.0812e-05
20:21114838 A G 0.044813 2.3826e-05
20:21122814 T C 0.047924 -2.2735e-05
20:21127925 G A 0.051755 3.0686e-05
20:21128127 G A 1.323942 -4.1345e-05
20:21142523 G C 1.336287 -5.3098e-05
20:21142813 C T 1.346156 -4.2001e-05
20:21143409 G A 0.026423 6.4371e-06
20:21147896 A G 0.034821 -2.5597e-05
20:21171828 G A 0.043990 5.8766e-06
20:21187315 G C 0.866958 9.2268e-05
20:21197124 G C 0.127633 1.0859e-05
20:21210785 G C 0.088960 -1.4802e-05
20:21211467 C T 0.564391 -1.3812e-04
20:21217196 T C 0.059402 -1.3523e-05
20:21217976 C A 1.333614 -4.3950e-05
20:21220145 A G 0.024285 -8.7310e-06
20:21231919 T C 1.553624 -3.0364e-05
20:21237452 T C 0.026947 -5.1094e-06
20:21253368 A G 0.047890 -6.5517e-07
20:21253906 C T 1.947194 -2.1989e-06
20:21262279 C A 0.389181 -5.9514e-06
20:21271932 G A 0.023425 -2.7549e-06
20:21274636 C T 0.029595 5.1193e-06
20:21282895 C A 0.044517 2.5506e-05
20:21315858 A G 0.025431 1.8105e-06
20:21325434 T C 0.078029 4.4400e-06
20:21339857 G A 1.414571 -5.8714e-06
20:21361628 C T 0.056682 5.6423e-06
20:21362821 A C 0.065872 -1.8418e-05
20:21363655 C A 0.037925 1.1527e-05
20:21367741 G A 0.105976 1.2449e-05
20:21375909 G C 1.610948 4.0817e-06
20:21380284 A G 0.041253 -8.4383e-06
20:21383269 A G 0.047808 -7.4028e-06
20:21413918 G A 0.059769 -8.7215e-06
20:21420946 A G 0.060843 -7.7777e-07
20:21423656 A G 0.081331 -1.7330e-05
20:21430570 A G 0.674725 2.8295e-05
20:21430729 T C 0.036613 -1.2154e-05
20:21438209 G A 1.819697 2.3212e-05
20:21447889 C A 0.384714 -4.1314e-07
20:21452795 A G 0.045082 1.0943e-05
20:21454793 A G 0.081953 -1.6932e-06
20:21457220 T C 0.187691 2.5240e-05
20:21459054 T G 0.026451 -6.4520e-06
20:21470352 A G 0.027100 1.8311e-05
20:21470650 G A 0.060809 -4.1602e-06
20:21481585 G A 0.079767 -1.9968e-05
20:21483388 T C 0.062193 -3.4097e-06
20:21493018 G C 0.036310 2.7862e-06
20:21509563 A G 0.262218 2.9061e-05
20:21511553 C T 0.074589 1.5824e-07
20:21514963 A G 0.254769 1.0736e-05
20:21517405 C T 0.426712 1.1678e-05
20:21518019 T C 0.104922 1.1327e-05
20:21527873 G A 0.151802 1.4044e-05
20:21529274 C T 0.737428 2.5809e-05
20:21535001 T C 0.023544 9.6398e-07
20:21535408 G A 0.095246 -3.1645e-07
20:21537904 C T 0.337565 2.1178e-05
20:21538170 A C 0.076642 5.2206e-06
20:21538856 T C 0.072250 3.5024e-05
20:21541504 T C 0.221060 3.5579e-05
20:21554357 C T 0.164256 2.6164e-06
20:21554699 C T 0.157847 2.3236e-06
20:21563567 C T 1.575617 -2.2833e-06
20:21575220 A G 0.080790 -5.0423e-06
20:21575481 C A 1.548548 3.0428e-07
20:21585570 T C 0.075836 -1.0416e-05
20:21587958 C T 0.094372 -1.3233e-05
20:21591174 T C 0.078172 -8.9388e-06
20:21606319 C T 0.027379 -7.7032e-07
20:21606467 T C 1.464361 -3.5764e-06
20:21610115 G A 0.185229 -3.3756e-07
20:21610734 C A 0.025478 -4.3506e-06
20:21620667 G A 0.448613 -2.6932e-07
20:21624523 G A 0.139750 1.8409e-05
20:21625232 T C 0.024176 8.9819e-08
20:21636982 T C 0.040081 9.0547e-06
20:21646472 T C 0.040040 8.8469e-06
20:21650628 T G 0.051708 -9.6682e-06
20:21664579 A G 0.110338 6.8043e-06
20:21664940 T G 0.085642 1.3355e-06
20:21674400 A C 0.030034 -5.8268e-06
20:21674498 T C 0.087539 7.1596e-07
20:21680071 A G 0.042651 8.6621e-06
20:21682130 T C 0.032665 1.3652e-06
20:21683460 C G 0.088698 -1.6478e-05
20:21695347 T C 0.040305 -4.7038e-07
20:21697817 T C 0.172939 1.4532e-05
20:21699252 T G 0.037585 -1.3388e-05
20:21701469 T A 0.194385 9.3690e-06
20:21707100 A T 0.073151 4.0318e-06
20:21719771 A G 0.064593 -5.0451e-06
20:21734758 C T 0.508515 -1.1304e-05
20:21738356 C A 0.059833 -4.8651e-06
20:21740829 C T 0.042542 1.5815e-06
20:21741343 A C 0.180191 8.6406e-06
20:21757288 T C 0.034172 8.8875e-06
20:21757812 A G 0.047513 -6.3200e-06
20:21763152 A G 0.032720 1.2155e-05
20:21769042 C A 1.865557 7.2964e-06
20:21769730 A G 0.029769 2.5123e-06
20:21776415 T C 0.067684 1.0402e-05
20:21779386 T C 0.028559 1.1291e-05
20:21782260 A G 0.072450 1.3972e-06
20:21785073 C T 0.504846 -1.3053e-06
20:21790279 T C 0.107825 -8.1664e-06
20:21791854 G T 1.831059 9.5131e-06
20:21805589 G C 0.149279 2.3196e-05
20:21853100 T C 1.202045 -4.1868e-06
20:21866187 C G 0.106306 4.4417e-06
20:21867475 A G 0.053228 -5.7816e-06
20:21874575 G A 0.062645 -1.3134e-05
20:21876571 G A 0.038629 -1.0224e-05
20:21886287 C T 0.058198 8.4055e-07
20:21890047 T C 1.133531 -8.6382e-06
20:21890568 T C 0.047193 1.6289e-05
20:21909101 A G 0.028378 5.6898e-06
20:21915320 A G 0.080008 -3.7783e-06
20:21918242 A G 0.037918 -6.7670e-06
20:21919306 A G 0.031363 -1.9546e-05
20:21921615 T C 0.030252 -3.6150e-06
20:21924173 T C 0.157215 3.9247e-06
20:21930379 T C 0.033570 -4.4592e-06
20:21939274 A G 0.073229 -4.3269e-06
20:21945662 T C 0.116206 -1.3497e-05
20:21952529 C T 0.105316 2.3004e-05
20:21963583 T C 0.087552 1.3222e-05
20:21966244 T C 0.033250 -2.3096e-06
20:21972232 A G 0.084877 5.0359e-06
20:22016670 T C 0.022854 -5.5134e-06
20:22027629 G T 0.046724 2.0548e-05
20:22030574 C T 0.080875 -8.7259e-06
20:22032402 G A 0.036895 -2.8619e-05
20:22037409 T C 0.080028 -1.7525e-05
20:22037575 C T 0.871888 -6.1711e-06
20:22048635 T C 0.056362 3.5447e-06
20:22050503 G A 0.913967 -6.3976e-06
20:22067014 A G 0.040393 -2.7272e-07
20:22070663 T C 0.736204 -1.0221e-05
20:22073624 A G 0.088310 6.7418e-06
20:22088517 A G 0.069713 4.1183e-06
20:22109895 G A 0.602860 -2.5996e-05
20:22111034 T C 1.313124 2.6491e-05
20:22127072 T C 0.069125 6.7432e-06
20:22136839 C T 0.617105 -2.1532e-05
20:22141538 T C 0.055733 1.1156e-05
20:22141603 A G 0.083268 -2.4188e-05
20:22143630 C T 0.040709 1.1170e-05
20:22151358 G T 1.962548 4.7866e-07
20:22158203 T C 0.067102 3.8284e-06
20:22158996 G A 0.056046 -1.0534e-06
20:22159138 T C 1.871511 5.5505e-06
20:22186614 A G 0.094246 -9.7946e-06
20:22188239 T C 0.065831 1.3265e-05
20:22188798 T C 0.701995 -2.7592e-05
20:22191897 C T 0.064675 3.0841e-06
20:22210602 T C 0.045558 1.7031e-05
20:22214304 G A 0.067391 -3.9180e-06
20:22233970 G A 0.025941 1.4028e-05
20:22240893 C T 0.039241 -2.1679e-06
20:22257104 T G 0.075908 -1.4369e-06
20:22263293 G A 0.674827 -3.9496e-05
20:22263594 A G 0.050158 -7.3725e-06
20:22265033 G A 0.026005 -1.2445e-05
20:22267870 A C 1.722809 -1.1082e-05
20:22277012 T C 0.067146 6.1120e-06
20:22280844 C T 1.599593 -1.2763e-05
20:22284321 C T 0.816576 1.3046e-05
20:22303759 A C 0.152509 5.3657e-06
20:22305823 C A 0.621243 -3.0626e-05
20:22308081 C T 0.716434 -9.3748e-06
20:22311440 C T 0.184325 -1.3289e-06
20:22311931 A G 0.502062 -1.3874e-05
20:22317618 C T 1.884817 2.6562e-05
20:22319040 T G 1.766969 3.0702e-05
20:22325960 G C 0.085244 -1.0587e-05
20:22327414 T C 1.850421 3.8649e-05
20:22328921 T C 0.116747 2.4922e-05
20:22333643 G A 0.386638 -7.5574e-06
20:22345251 C T 0.117525 1.1059e-05
20:22352652 T G 0.026478 -2.1470e-05
20:22357820 A G 0.223583 4.7503e-06
20:22361493 C T 0.138257 -7.8365e-06
20:22363852 A G 0.089075 -1.1866e-05
20:22365546 G T 0.134959 -1.1520e-05
20:22366802 T C 0.066524 7.9411e-06
20:22367048 T C 0.107098 1.2797e-05
20:22371671 G A 0.076761 -3.7922e-05
20:22373678 G T 0.729459 3.0768e-05
20:22374540 A G 0.168964 -5.3334e-06
20:22378476 T C 0.127283 1.6269e-06
20:22381197 C T 0.036963 -4.0692e-06
20:22381896 A G 0.030432 -8.8990e-06
20:22384954 C T 0.030619 3.8608e-06
20:22385554 A C 0.183815 6.0920e-07
20:22386076 A G 0.025808 -1.1618e-05
20:22391972 T G 0.090133 -6.4125e-06
20:22393105 T C 0.066922 -1.6219e-05
20:22393936 T C 0.045918 -9.9670e-07
20:22413085 G A 0.090731 -2.5850e-06
20:22416573 T C 0.196245 8.4433e-06
20:22423877 G A 0.101767 -4.1957e-06
20:22424227 A C 1.882696 1.8462e-05
20:22429987 G A 0.494548 -1.6048e-05
20:22435984 A G 0.037095 -7.1985e-06
20:22436129 G T 0.402893 -1.8552e-05
20:22436847 A C 0.070183 2.0265e-05
20:22443902 T C 0.058569 -8.8944e-07
20:22447142 G T 0.031068 -2.2919e-05
20:22453423 C T 0.087474 -2.6608e-06
20:22456652 T C 0.039591 4.9504e-06
20:22464368 T G 0.562412 -2.6893e-05
20:22478769 C T 0.097123 2.7858e-05
20:22482099 A G 0.575553 -2.5458e-05
20:22483395 A G 0.044340 -1.9847e-05
20:22485437 A G 0.056046 7.2330e-06
20:22488267 G A 0.025917 -8.8661e-06
20:22488754 G A 1.235111 -1.0282e-05
20:22493654 G A 1.942482 1.4371e-06
20:22496339 A G 0.048267 1.5377e-07
20:22499163 G A 0.032465 -3.8765e-07
20:22500566 G A 0.056430 -3.6668e-06
20:22504187 T C 0.073134 -5.8817e-07
20:22504818 A G 0.045102 -1.5459e-05
20:22514606 A G 0.062774 3.7350e-06
20:22516755 A G 0.068435 6.3282e-06
20:22520686 A G 0.069771 4.4836e-07
20:22528122 C A 0.024941 2.4496e-05
20:22528484 G A 0.024292 -1.6121e-05
20:22539207 T G 0.041440 1.6769e-05
20:22542495 T C 0.108441 -9.6298e-06
20:22542989 T C 0.194177 -1.1269e-05
20:22544577 G A 0.048553 -4.1005e-06
20:22546186 A G 0.082497 1.0116e-05
20:22548693 A G 0.106513 1.0409e-05
20:22551980 T C 0.077485 1.1357e-05
20:22555334 T C 0.043630 -1.0835e-06
20:22557099 A G 0.072369 -8.4656e-07
20:22559601 G A 0.084479 6.2140e-06
20:22561953 A G 0.063040 5.3846e-06
20:22569193 T C 0.044317 -1.0692e-05
20:22576326 C T 0.125025 5.7392e-06
20:22581060 C T 0.115499 1.6855e-05
20:22587676 A G 1.568685 6.7866e-06
20:22589704 G C 0.077839 -6.0159e-08
20:22595031 T C 0.070883 1.0600e-05
20:22597615 G A 0.142408 2.7798e-05
20:22603838 T C 0.086175 -6.2037e-06
20:22607471 T G 0.056417 -1.0606e-05
20:22611301 T C 1.756461 1.5403e-05
20:22620648 T C 0.114404 1.9237e-05
20:22626961 G A 0.053387 -2.0996e-06
20:22628336 A C 0.044575 -1.1553e-05
20:22631583 T C 0.044276 -9.5826e-06
20:22635852 A G 1.504772 -5.4071e-06
20:22640412 A G 1.470267 3.6874e-06
20:22645499 T C 0.022687 -8.8829e-06
20:22645877 A G 1.467377 7.5924e-06
20:22659842 C G 1.260423 -1.6442e-05
20:22661241 T C 0.051225 1.6792e-05
20:22664118 T C 0.052367 -3.7252e-06
20:22668225 C G 0.033577 -3.9281e-06
20:22668305 G T 0.551740 -2.2193e-06
20:22675364 T C 0.112143 1.6279e-05
20:22675847 T C 0.021701 1.3483e-05
20:22675948 C A 1.978996 1.3978e-05
20:22682057 T C 0.062115 -4.0016e-06
20:22695838 T C 0.078590 -5.9537e-06
20:22699390 A G 0.624520 -1.5996e-05
20:22701756 T C 0.554219 1.9143e-05
20:22704090 A C 1.194721 1.0585e-05
20:22705015 A G 0.054564 -1.3827e-05
20:22709214 T C 0.059616 3.3942e-06
20:22709683 T C 0.530576 -7.1010e-06
20:22714367 T G 0.025947 -1.2131e-06
20:22723774 G T 0.167859 1.4018e-05
20:22729352 C T 0.087916 2.1966e-06
20:22737461 A G 0.621668 -1.4332e-05
20:22738305 G A 0.522675 2.5108e-05
20:22740897 C T 1.174435 1.8315e-05
20:22746044 A G 0.440127 -6.5442e-06
20:22747163 A G 0.086736 -8.1685e-06
20:22748771 A G 0.052792 -4.7547e-06
20:22750432 A C 0.161199 -1.2017e-05
20:22771468 C T 1.898978 9.2610e-06
20:22774704 C T 1.566958 2.1206e-05
20:22779280 C T 0.272112 2.1748e-06
20:22779512 A C 0.624275 -1.4800e-05
20:22780049 T G 0.055019 2.9618e-07
20:22782178 A C 0.115529 -3.1630e-06
20:22786020 A G 0.300837 2.0350e-05
20:22787130 T C 0.035644 -2.4568e-06
20:22791563 C T 0.474636 2.1305e-06
20:22793196 G A 0.212615 -3.5872e-06
20:22795070 G A 0.057579 1.6827e-05
20:22808892 T C 0.044602 1.7420e-05
20:22810816 A G 0.600079 -1.0216e-05
20:22817610 C T 0.034063 4.3628e-06
20:22818098 A C 0.152944 -4.0871e-06
20:22826108 C T 0.083717 -3.9400e-06
20:22826391 C T 0.103089 -1.3790e-05
20:22845944 T C 0.026794 2.6292e-06
20:22850084 G C 0.126929 -1.9344e-05
20:22850216 A C 0.328086 1.5859e-05
20:22858625 A G 1.566992 7.4166e-05
20:22873152 T C 0.716955 1.5996e-05
20:22874977 T C 0.077955 -2.7172e-06
20:22878166 A G 0.104636 -5.5116e-06
20:22880315 C T 0.825759 1.6597e-05
20:22885717 A G 0.078012 7.9194e-06
20:22896243 A G 0.469587 1.4724e-05
20:22900228 G A 0.048702 5.7684e-06
20:22903508 C A 0.039163 -6.1797e-06
20:22905373 G A 0.117049 5.4654e-06
20:22928425 T C 1.570259 -1.3029e-05
20:22933104 G A 0.537679 5.3262e-07
20:22935485 C T 0.490958 1.2001e-05
20:22940081 C A 0.036062 3.3106e-06
20:22941387 G A 0.062914 1.2783e-05
20:22942025 T C 0.078441 8.4368e-06
20:22946974 T C 0.064056 2.0995e-06
20:22954330 G A 0.661966 3.8900e-05
20:22956203 T C 0.046465 -7.2419e-06
20:22958682 T G 0.860709 -1.8445e-05
20:22958865 G A 1.898988 8.0274e-07
20:22959733 T C 0.021589 -3.4487e-06
20:22979216 T C 0.329898 7.9648e-06
20:22979563 G A 1.123332 -1.6292e-05
20:22989049 T C 0.173235 1.9764e-05
20:22997466 T G 0.730319 -1.4000e-05
20:22998634 T C 0.231970 9.1260e-06
20:23000886 C A 0.073392 -1.6490e-05
20:23007275 T G 0.043229 -8.1853e-06
20:23011468 G A 1.222988 -1.7735e-05
20:23012830 G A 0.393176 1.4107e-05
20:23017044 T C 0.760058 1.1938e-09
20:23017507 C T 0.117675 -2.6323e-05
20:23019541 C T 0.892453 -2.1472e-05
20:23026271 A G 0.029946 1.0687e-05
20:23028724 A G 0.388940 1.1164e-05
20:23036049 A G 0.191937 3.7596e-06
20:23044358 G A 0.702985 -3.4997e-06
20:23048733 G A 0.126660 7.0281e-06
20:23050095 C G 0.042229 -7.5101e-07
20:23065209 A G 1.095695 1.5078e-05
20:23065584 T C 0.021517 -3.6175e-06
20:23065879 A G 0.130162 -9.4959e-06
20:23071990 T C 0.021249 -5.5294e-06
20:23077311 T C 1.062339 1.2637e-05
20:23077649 T C 0.213125 -1.2424e-05
20:23082108 G A 1.797796 4.4623e-06
20:23082615 T C 0.039146 2.0612e-05
20:23091791 T C 0.066259 -5.2765e-06
20:23096039 A G 0.495371 -2.4440e-06
20:23101243 T C 1.804235 4.0913e-06
20:23101725 G A 0.195765 6.9275e-06
20:23111283 G C 0.217045 -1.9339e-07
20:23112441 G A 0.615381 -1.0353e-05
20:23118275 A G 0.062632 2.7622e-07
20:23118439 A G 0.031401 3.6294e-05
20:23122335 T C 0.167717 7.2777e-07
20:23124247 G T 0.052150 1.2510e-05
20:23128200 A G 1.336861 -2.2519e-06
20:23133961 C A 0.050967 3.0921e-06
20:23134948 C T 0.221600 5.8655e-06
20:23136951 A G 0.040166 -5.6977e-06
20:23142730 G A 0.206954 -3.9113e-05
20:23144070 A G 1.214553 -3.6175e-06
20:23148094 G C 0.033743 2.1218e-05
20:23149739 G A 0.210986 -1.5480e-06
20:23149749 A G 0.085638 3.2831e-05
20:23149849 G A 0.258764 -5.2681e-06
20:23154439 C T 0.104871 -1.0685e-05
20:23158402 G A 0.963020 -2.6393e-06
20:23160502 C T 0.171528 -3.3704e-05
20:23173466 C T 0.038666 8.6750e-06
20:23181354 C T 0.355941 -1.5251e-05
20:23185323 A G 0.534082 1.1471e-05
20:23192375 A G 0.697463 -5.4569e-06
20:23207237 G T 0.147335 -3.0487e-06
20:23211123 G A 0.038391 1.9332e-05
20:23225174 A G 0.289155 5.5525e-06
20:23227059 C T 0.233646 2.3450e-05
20:23231320 A C 0.021052 -3.5848e-06
20:23233429 T C 0.491359 1.4819e-06
20:23233548 C T 0.185430 7.0977e-05
20:23235964 A G 0.036766 8.5041e-07
20:23247297 G A 1.427398 -5.0220e-06
20:23251681 G T 0.228835 1.7053e-06
20:23253584 G T 0.216922 1.0679e-05
20:23258976 T C 0.294741 1.2054e-04
20:23271336 G C 0.101825 2.5248e-05
20:23271822 T G 0.900837 -3.6996e-05
20:23276345 T C 0.024333 3.5013e-06
20:23277643 C T 0.041179 -1.0510e-07
20:23286271 T C 0.086192 -1.1721e-05
20:23296209 T C 0.489697 1.2676e-05
20:23305768 G T 1.318608 -1.6838e-05
20:23310588 G A 0.251910 1.6138e-05
20:23316501 A G 0.026974 8.3695e-06
20:23323987 G A 0.746564 -1.1131e-05
20:23325922 C G 0.047081 -2.1309e-06
20:23328004 G A 0.226013 5.3206e-06
20:23329095 A G 0.042511 5.8807e-06
20:23331021 G T 0.078811 -5.4004e-06
20:23334781 T C 0.042709 2.0017e-05
20:23344728 G A 0.627002 -3.2188e-06
20:23355423 T C 0.590304 1.2226e-05
20:23368411 A C 0.777631 5.5296e-06
20:23377600 A C 0.081303 -1.9314e-05
20:23377815 A G 0.111212 1.8749e-05
20:23383912 T C 0.112589 -1.0165e-05
20:23388975 G A 0.887694 -3.9255e-06
20:23402735 G A 1.767272 -7.4475e-06
20:23405904 T G 0.113809 -6.2962e-06
20:23418327 A G 0.021460 -1.0649e-05
20:23421079 G A 0.027165 1.1613e-05
20:23421101 A G 0.149742 1.1753e-05
20:23423097 C T 0.061037 1.3343e-05
20:23424613 C T 0.990028 -9.9057e-06
20:23424638 T C 0.150718 1.1381e-05
20:23426648 T C 0.750392 -8.6631e-06
20:23433317 T C 0.025274 1.1543e-05
20:23442042 T C 1.087644 2.3959e-05
20:23449550 A G 0.125385 1.3934e-05
20:23457645 A C 0.106472 8.0294e-07
20:23464311 A G 0.419348 7.0256e-07
20:23470411 A G 0.025077 -1.2662e-05
20:23472391 G A 1.937695 -1.2513e-06
20:23476389 G A 0.215539 5.7701e-06
20:23481527 T C 0.977687 2.1562e-05
20:23484294 G A 0.051392 1.5355e-05
20:23487503 T C 0.941499 9.1094e-06
20:23491778 T C 0.235767 -1.6989e-05
20:23495535 A G 0.056128 -3.0112e-05
20:23503309 C T 1.144418 1.1935e-05
20:23504771 G A 0.036956 -4.7382e-06
20:23507529 C T 1.192784 3.2126e-06
20:23517560 C G 0.205336 6.2944e-06
20:23539846 T C 0.175115 -1.5046e-05
20:23544379 G A 0.047390 -1.0915e-06
20:23545559 G T 0.024978 -1.3550e-05
20:23546871 C T 0.787494 2.4266e-06
20:23554317 C T 0.024734 -1.3788e-05
20:23565975 T C 0.202218 -3.4879e-05
20:23568490 A G 1.111569 -7.0907e-06
20:23578189 A G 1.544703 -1.1729e-05
20:23586360 A G 1.207709 9.1862e-06
20:23586977 C T 1.659681 2.3359e-05
20:23588708 T C 0.066970 7.0009e-06
20:23591419 G A 0.026716 -1.8118e-05
20:23592835 A G 0.041039 1.5536e-05
20:23595675 T C 0.438149 7.1002e-06
20:23623363 A C 0.038469 7.8354e-07
20:23623917 A G 0.437367 -6.6933e-06
20:23626444 T C 0.023003 1.2625e-05
20:23633755 G A 0.343858 7.5705e-06
20:23635691 A C 0.350039 -3.3259e-05
20:23642389 C T 0.235961 8.8094e-06
20:23642839 C T 0.417797 1.3373e-05
20:23661479 A G 0.544856 1.1758e-05
20:23667865 A C 0.242921 9.9461e-06
20:23671988 A C 0.040278 -4.1739e-06
20:23672530 G A 0.210429 9.9093e-06
20:23679928 A G 0.078794 1.6403e-05
20:23685281 A G 0.027433 -1.3085e-05
20:23700824 G T 0.314868 1.5940e-06
20:23703174 G T 0.126742 -9.1972e-06
20:23708952 A G 0.062771 8.2156e-06
20:23711882 G A 1.404205 9.8157e-06
20:23716039 C T 0.158850 1.7072e-05
20:23723592 A G 0.078917 -1.9268e-06
20:23726523 C G 0.363271 1.4454e-05
20:23731412 A G 0.280621 8.2073e-06
20:23731494 G A 1.409002 2.2651e-05
20:23732521 C T 0.085315 2.2072e-05
20:23734698 A G 0.161386 4.5490e-06
20:23739740 T C 0.142956 4.3738e-06
20:23740511 A G 0.181183 3.7741e-06
20:23740591 T C 1.393791 1.2129e-05
20:23743352 A G 0.053602 1.2109e-05
20:23743853 A C 0.171307 -5.5531e-06
20:23746310 T C 0.273910 1.3729e-05
20:23749714 A C 0.829880 1.3658e-05
20:23750404 T C 0.173605 8.6944e-07
20:23752250 C T 0.145251 1.1615e-06
20:23754681 A G 0.142643 4.5458e-06
20:23758383 A G 0.716866 1.1294e-06
20:23763351 A G 0.751769 8.6352e-06
20:23766277 T C 0.237648 8.0995e-06
20:23778131 T C 0.022112 4.8928e-06
20:23779167 G A 0.122159 -9.3789e-06
20:23783368 T C 1.471277 1.5253e-05
20:23799246 T G 0.514890 5.0873e-06
20:23800519 T G 0.719093 3.1912e-06
20:23801747 C A 0.058157 1.5030e-06
20:23801950 T C 0.416873 2.1385e-06
20:23805953 T C 0.097021 1.2701e-06
20:23810703 G C 0.701128 1.4182e-05
20:23813618 A G 0.367096 7.2619e-06
20:23814024 T G 0.201994 -8.8448e-06
20:23829486 T G 0.049807 7.4976e-06
20:23830338 G A 0.082136 -2.2885e-06
20:23833226 A G 0.132498 2.6065e-06
20:23847009 C T 0.366933 7.5653e-06
20:23847706 A G 1.125586 2.4632e-05
20:23860178 G A 0.875764 2.0152e-05
20:23860998 A G 1.661741 -6.9240e-06
20:23867669 G T 0.026940 3.2391e-05
20:23869747 A G 0.090887 -1.4665e-06
20:23887289 T C 0.274043 9.8444e-06
20:23890124 C T 0.046204 -1.9597e-06
20:23894838 A G 1.498791 -9.1768e-06
20:23913220 T C 1.961531 -1.4035e-06
20:23916654 C A 0.112976 -2.0072e-05
20:23917136 T G 0.120616 8.8545e-06
20:23925871 T C 0.267590 1.8462e-05
20:23926870 C T 0.121302 -5.7138e-06
20:23932584 T G 1.821883 3.9634e-06
20:23953105 T C 0.119279 -3.2394e-06
20:23953831 G A 0.207192 -8.3317e-06
20:23965339 G A 1.946708 2.3571e-07
20:23974400 G C 0.064889 -2.2639e-05
20:23977072 G A 0.371662 -7.9205e-06
20:23980270 T G 0.064121 -6.9340e-06
20:23989652 A G 0.110555 -7.0240e-06
20:23989930 C T 0.781150 2.0370e-05
20:23995164 G A 0.095328 6.7374e-06
20:23995560 G A 0.226272 2.3494e-05
20:24004754 A G 0.042719 7.7571e-06
20:24014138 G A 0.281781 -2.6822e-05
20:24019385 G A 0.116101 -2.8387e-05
20:24022718 T C 0.026325 4.8588e-06
20:24023945 C T 0.117046 -1.9175e-05
20:24039955 G C 0.048692 1.2213e-05
20:24042907 A G 0.081698 -3.7137e-06
20:24047154 C G 0.081745 1.0303e-05
20:24047323 A G 0.032988 9.6144e-06
20:24051650 A G 0.199383 -1.3865e-05
20:24051702 A G 0.291232 3.1844e-05
20:24052857 G A 0.343702 -1.0982e-05
20:24054597 C T 0.036365 -9.7343e-06
20:24058407 T C 0.119310 2.4455e-07
20:24070067 G A 0.037626 -5.8642e-06
20:24084087 C T 0.070910 2.7834e-05
20:24084648 G A 0.047978 1.2577e-05
20:24085745 G T 0.077438 7.5804e-07
20:24086003 T C 1.075099 -1.3702e-06
20:24086468 A G 0.035987 9.3576e-06
20:24088337 A G 0.036851 -9.2922e-06
20:24093563 A G 0.048005 -3.9063e-05
20:24094270 A G 0.137118 1.1580e-05
20:24098549 A G 0.023925 -1.6395e-05
20:24133456 C T 1.158578 -1.1379e-05
20:24134724 C T 1.976541 1.0570e-08
20:24134855 C T 0.180242 5.7167e-06
20:24135234 A G 0.143133 -6.2521e-05
20:24135490 G C 0.045391 2.4804e-05
20:24137792 T C 0.070761 -1.3910e-05
20:24139471 T C 0.036314 1.3518e-05
20:24139940 T C 0.073722 2.5412e-05
20:24140355 A G 1.220903 -1.4028e-06
20:24148686 A G 0.031720 4.6802e-06
20:24163616 A C 1.978316 -5.3227e-06
20:24168936 T C 0.091809 5.5823e-07
20:24173344 A G 0.057413 3.7599e-06
20:24180615 C T 1.958322 -3.0144e-06
20:24184146 C G 0.037174 1.9301e-06
20:24190593 A G 0.209721 -2.2762e-07
20:24193468 T A 0.077336 -2.0905e-05
20:24216313 G A 1.088841 -3.8353e-05
20:24219890 T C 0.054333 -3.4056e-06
20:24223066 T C 0.055811 1.9343e-05
20:24224610 C T 0.056512 3.3889e-05
20:24227140 T C 0.122220 -1.8385e-05
20:24227673 A G 1.209385 6.7884e-06
20:24232843 T C 0.072491 1.0066e-06
20:24237796 T C 1.063250 -2.8828e-05
20:24243044 T C 0.187708 -2.8868e-06
20:24243317 C T 0.100812 -3.8396e-05
20:24249133 C T 0.029534 -2.8797e-06
20:24254455 C T 0.087307 1.4985e-05
20:24257911 G T 0.128785 5.4217e-05
20:24258641 C G 0.042777 -2.4712e-06
20:24277723 C T 0.039346 1.7306e-05
20:24284524 G T 0.142225 4.4996e-05
20:24291720 A G 0.068143 2.6077e-05
20:24299534 A G 0.230386 -3.7071e-06
20:24306446 C T 0.908178 4.0621e-06
20:24306739 A C 0.028212 5.7605e-06
20:24313473 A G 0.915222 1.1392e-05
20:24323250 T C 0.166833 -1.7131e-05
20:24323976 T C 1.042800 -6.4035e-05
20:24332484 C T 0.058542 -1.0353e-05
20:24332731 G A 1.491132 -2.5103e-05
20:24336365 A G 0.053547 -5.7017e-06
20:24336795 T C 1.541745 -1.9851e-05
20:24344783 T C 0.023547 -1.3783e-05
20:24356580 T C 0.291732 -1.1126e-06
20:24360226 G A 1.426753 -1.8337e-05
20:24360631 A G 0.039887 -1.8220e-05
20:24363845 G T 0.064046 1.5423e-05
20:24368009 C A 0.062604 -1.1022e-05
20:24390153 T C 0.610486 5.2251e-06
20:24393384 T C 0.139848 -5.3594e-06
20:24394402 A G 0.158520 1.8784e-05
20:24398140 T G 0.038381 -9.0534e-06
20:24398320 A G 0.036660 2.0816e-05
20:24401722 A G 0.186548 -8.8263e-06
20:24407852 T C 0.031482 -2.0171e-05
20:24414535 T C 0.162481 9.8629e-06
20:24419241 T C 0.743283 -1.3072e-05
20:24424704 C T 1.320634 -2.0326e-05
20:24425137 A G 0.037684 3.6392e-06
20:24425644 A G 0.042056 -1.8760e-05
20:24428580 A G 0.077618 2.5978e-05
20:24429585 G A 0.049311 1.1032e-05
20:24430322 A G 0.055519 -2.3646e-06
20:24432426 G A 0.045384 -4.4041e-06
20:24439555 C T 0.592575 -1.4946e-05
20:24441894 T C 0.049138 -5.3382e-06
20:24445459 T C 0.077822 1.5173e-05
20:24449299 T C 0.054778 5.8196e-06
20:24453924 T C 0.121676 -1.4111e-05
20:24456098 C T 0.073776 -1.3579e-05
20:24456104 A G 0.048175 5.4546e-06
20:24471953 T G 0.782911 -5.7226e-06
20:24478253 C T 0.091248 -2.0202e-06
20:24486388 C G 0.034909 -8.2432e-06
20:24486653 A G 0.055703 6.3477e-06
20:24492006 A C 1.413231 -2.2975e-05
20:24492129 G A 0.113928 -7.1836e-06
20:24500721 A G 1.465276 -1.5962e-05
20:24503530 G A 0.501375 2.9648e-05
20:24505894 C T 0.050192 1.1644e-05
20:24511120 A G 0.032190 -1.1832e-05
20:24524937 A G 0.057681 4.5519e-06
20:24526892 G A 1.270452 -1.1763e-05
20:24527458 G A 0.044990 3.1220e-06
20:24530812 G A 1.596013 3.4774e-05
20:24544881 G A 1.132709 8.1384e-05
20:24554413 A C 0.088531 -2.7308e-05
20:24556917 G T 0.448875 -1.0490e-05
20:24558314 T C 0.058208 2.3204e-05
20:24560089 A G 0.023408 8.1347e-06
20:24577509 T C 1.688624 1.5046e-05
20:24591936 A G 0.379743 3.9465e-05
20:24593338 C T 0.048029 2.9468e-05
20:24605951 T G 0.544114 -3.2705e-05
20:24613571 G A 0.538811 -3.3502e-05
20:24619771 A G 0.687264 1.0605e-05
20:24630360 T C 0.642740 -3.3640e-05
20:24632206 G T 0.096215 3.0500e-05
20:24636027 A G 0.045170 -1.5527e-05
20:24641285 A G 0.195361 4.9795e-05
20:24641577 T C 0.093114 7.9521e-07
20:24645939 A G 0.837325 1.3309e-04
20:24646685 G C 0.096028 3.4168e-05
20:24648764 G A 1.963418 1.8851e-05
20:24650749 C G 1.860390 -6.7826e-06
20:24652296 G T 0.499594 1.5464e-05
20:24654315 T C 0.080827 3.2871e-05
20:24665361 A C 0.145934 3.4332e-06
20:24672533 C T 0.493896 3.9822e-05
20:24680829 A G 0.167618 -5.5011e-06
20:24684899 G A 0.152370 -2.4635e-05
20:24689777 T C 0.069404 1.8975e-05
20:24702197 T C 1.360327 -7.0688e-05
20:24713823 A G 1.833874 4.9186e-07
20:24716468 T G 1.303710 -6.2974e-05
20:24717674 C T 1.479895 -2.3475e-05
20:24718438 T G 0.479266 -3.9593e-05
20:24718729 G A 0.763876 3.5757e-06
20:24722364 T C 0.698310 -3.9530e-05
20:24729921 G A 0.597240 3.6634e-05
20:24734100 A G 0.108567 -1.0411e-05
20:24747023 T G 0.060622 -6.5369e-06
20:24748932 G A 0.186667 -2.0180e-05
20:24749185 T C 0.062802 -2.1897e-06
20:24756665 G A 0.053027 2.1580e-05
20:24758776 G A 0.042875 -2.5975e-05
20:24759367 T C 0.057783 2.8059e-05
20:24771927 A G 1.109287 -1.8667e-06
20:24772854 A G 0.166190 6.3123e-05
20:24796986 T C 0.047812 6.1297e-06
20:24797357 A C 1.658284 8.2942e-06
20:24799364 T G 0.039877 -7.3834e-06
20:24801524 C G 0.041855 -1.6739e-06
20:24811468 A G 0.028868 1.8792e-05
20:24835418 T C 0.135367 3.2621e-05
20:24835778 A G 0.176842 1.5339e-05
20:24838982 A G 0.037337 -1.0777e-05
20:24840164 G A 0.104242 -4.0219e-05
20:24854962 C T 0.591936 2.3584e-06
20:24868966 A G 0.029538 -6.2822e-06
20:24878389 A G 0.182013 -2.0808e-05
20:24890945 T C 0.814455 -2.1475e-06
20:24898856 A G 0.817430 -3.7613e-06
20:24913729 A G 0.461210 1.6679e-07
20:24914348 C A 0.031850 -6.2265e-06
20:24918198 G A 0.032975 -2.0012e-05
20:24921006 A G 0.966430 4.4774e-06
20:24924499 A G 0.077890 7.8084e-06
20:24930531 A G 0.055268 2.6165e-05
20:24935048 G T 1.235801 1.6840e-06
20:24944483 A G 0.031595 3.6957e-06
20:24947476 A C 1.446614 5.8746e-06
20:24951486 A G 0.249125 3.0132e-06
20:24952147 A G 0.041328 -3.1207e-06
20:24961550 C T 0.101848 1.0034e-05
20:24964558 C T 0.136003 3.9455e-05
20:24966465 T C 0.181755 2.0697e-05
20:24970041 C T 0.161437 2.0687e-06
20:24973005 T C 0.443303 -4.0620e-06
20:24973247 A C 0.191413 -3.8905e-06
20:24973769 A G 0.460741 -4.6447e-07
20:24979869 G A 1.935505 2.6843e-05
20:24981054 A G 0.214355 -6.7718e-06
20:24992044 G C 0.043994 -4.9509e-06
20:24994289 T C 0.357937 1.1008e-06
20:25005744 T C 0.353391 -4.3671e-07
20:25009045 C T 0.068799 3.2528e-05
20:25015042 G A 0.041107 -2.5126e-05
20:25017307 G A 1.723322 -5.2109e-06
20:25018873 T C 0.080202 1.9890e-05
20:25019099 A G 0.234248 -5.4046e-06
20:25025971 G T 0.262657 -2.4479e-06
20:25027526 A G 1.286051 1.8127e-05
20:25030730 T C 0.065117 -2.0587e-05
20:25031646 T G 0.145655 6.8407e-06
20:25035509 A C 0.062917 3.1264e-06
20:25036787 A G 0.125586 -2.1903e-07
20:25038484 T G 0.342077 2.4389e-05
20:25040884 T C 0.175618 -7.8509e-06
20:25051606 A G 0.035457 -7.9005e-07
20:25056697 A C 0.030891 -6.7299e-06
20:25057375 A G 1.274641 1.5216e-05
20:25062715 A C 0.195296 2.4186e-05
20:25063832 C A 0.460404 7.7416e-07
20:25067283 T C 1.012610 8.6311e-06
20:25070943 T C 0.402556 3.2019e-05
20:25073425 A C 0.117103 7.0219e-06
20:25084781 A G 0.296665 1.9550e-06
20:25085760 G A 1.580170 2.6227e-05
20:25119498 G A 0.108271 1.1440e-06
20:25119836 C G 0.234805 -4.7069e-06
20:25121111 T G 0.035797 7.8612e-06
20:25122727 T C 0.041872 -1.8559e-05
20:25124088 A G 1.300079 2.5774e-05
20:25139399 T C 0.057090 -2.6257e-05
20:25142501 T C 0.041291 -8.7820e-06
20:25143524 G T 0.164548 -2.7541e-06
20:25144017 A C 0.512710 1.6012e-05
20:25156756 G A 0.249081 1.2947e-05
20:25156938 A C 0.243784 5.4799e-06
20:25173063 G T 0.169372 8.1890e-06
20:25176462 A G 0.020929 1.6102e-05
20:25177987 G A 1.499369 3.4212e-05
20:25181998 C T 0.929777 1.2049e-05
20:25187724 A G 0.034141 5.0807e-07
20:25188117 A G 0.063121 1.1372e-06
20:25193318 T C 0.032903 1.6023e-05
20:25193949 A G 0.670901 9.7176e-06
20:25195913 C T 0.295662 1.8538e-05
20:25196655 A G 0.031295 1.3423e-05
20:25202508 G A 0.235295 2.0149e-05
20:25205031 G C 0.364087 4.7135e-05
20:25210827 G A 0.989070 7.5579e-05
20:25218814 G C 0.021126 1.1311e-05
20:25226899 T C 0.082816 1.2046e-05
20:25229564 A C 0.885542 4.3190e-05
20:25229978 A G 0.302122 -1.0891e-05
20:25234841 T C 0.075520 -7.6094e-07
20:25253238 T C 0.055951 6.2828e-06
20:25257001 G A 0.083500 4.0183e-06
20:25262769 A G 0.359609 6.3743e-05
20:25280561 A G 0.038642 1.5103e-05
20:25281027 T C 0.066235 -2.4034e-06
20:25282753 T C 0.057372 -1.0775e-05
20:25298326 T C 0.279153 -2.3209e-05
20:25300316 A G 0.042195 -1.8734e-05
20:25301022 A G 0.519183 -6.3981e-08
20:25330652 C T 0.040580 -2.7412e-06
20:25332135 C T 0.120180 -1.5361e-05
20:25346082 A G 1.111749 -5.5806e-05
20:25354423 A G 0.057909 -2.3793e-06
20:25363057 A G 1.037782 -4.2846e-05
20:25363242 T C 0.182060 -1.2815e-05
20:25374223 T G 0.125810 1.6210e-05
20:25391969 T C 1.118960 -4.2180e-05
20:25398790 A G 0.960015 -3.5658e-05
20:25400154 T C 0.220414 2.9074e-06
20:25416773 G A 0.110294 -3.7010e-06
20:25434059 T C 0.076224 -9.1621e-06
20:25434139 T C 0.216021 9.8108e-06
20:25438783 T C 0.808257 -1.2142e-05
20:25444262 C T 0.114819 -1.3210e-06
20:25446043 A G 0.363074 6.6431e-05
20:25448256 A G 0.131944 -1.3196e-05
20:25451067 A G 0.020929 2.6915e-05
20:25456698 T C 0.072715 -1.1593e-05
20:25464941 T C 0.028783 -7.0462e-06
20:25467639 T C 0.057124 9.0569e-07
20:25471569 A C 0.097259 -1.7534e-05
20:25481957 G C 0.034903 -1.7608e-05
20:25484623 A G 0.084611 1.4949e-05
20:25497127 C T 0.024149 -4.9842e-06
20:25515956 A G 0.042008 -1.5150e-05
20:25530619 C A 1.037024 -4.3725e-05
20:25532467 A G 0.037561 -1.2350e-05
20:25532622 A G 0.028678 -7.8292e-06
20:25556801 C T 0.822791 -1.4158e-05
20:25565515 C G 0.066463 -2.4831e-05
20:25566485 G A 0.580027 6.9687e-05
20:25571740 T C 0.109763 3.2206e-05
20:25580959 G A 1.700489 3.0141e-05
20:25600601 A G 0.061822 -3.1752e-06
20:25601368 T C 0.073875 -1.0043e-05
20:25605527 G A 0.074048 -8.3988e-06
20:25612420 T C 0.075207 -1.2139e-05
20:25639508 T C 0.359045 6.5756e-05
20:25639835 A G 0.097419 -1.6423e-05
20:25641200 T C 0.056733 -1.7489e-05
20:25649055 G T 0.079114 -6.3175e-06
20:25650787 A G 0.097711 2.8578e-05
20:25653105 C A 0.159880 9.9409e-06
20:25666737 T C 0.085999 1.2603e-06
20:25672341 G A 0.451687 2.8663e-05
20:25675318 A G 0.031088 1.9010e-05
20:25701828 T C 0.044357 1.4618e-05
20:25704132 A G 0.084645 9.6718e-06
20:25705106 A T 0.133746 2.3534e-06
20:25715345 C T 0.078509 -7.6971e-06
20:25717520 T G 0.028898 -7.5733e-06
20:25722174 A G 0.039938 7.6222e-07
20:25722462 C T 0.367079 -7.3004e-06
20:25725263 T A 0.518160 4.5608e-05
20:25732547 G T 0.033964 -4.8552e-07
20:25737116 T C 0.162430 1.4341e-05
20:25743350 A G 0.032326 6.4767e-06
20:25839745 A G 0.062710 -7.8699e-07
20:25843227 C T 0.029334 -5.2582e-06
20:25846964 A G 0.227989 1.0258e-05
20:25849847 A G 0.359830 4.5858e-05
20:25861259 T C 0.077278 -4.6105e-06
20:25922436 C A 0.054384 -3.0542e-05
20:25935552 A C 0.229026 9.1067e-06
20:25949415 T C 0.090021 -1.7359e-05
20:25969265 G A 0.691779 1.0135e-04
20:25970765 A G 0.362832 4.7572e-05
20:25970985 C T 0.226211 1.2877e-05
20:25972123 T G 0.077026 6.2343e-06
20:26072582 T C 0.255731 6.5731e-06
20:26106445 A G 1.310322 5.1269e-05
20:26113587 T C 0.027382 -1.5803e-05
20:26120084 A G 1.287979 2.7830e-05
20:26137737 A T 0.036776 -9.6631e-06
20:26158945 A G 0.242938 6.2107e-06
20:26166052 T C 0.129819 6.7254e-06
20:26167206 T C 0.044136 -1.8969e-05
20:26167980 C T 1.334019 6.0374e-05
20:26176538 T G 0.105680 -1.0019e-05
20:26178568 G T 0.432984 2.5859e-05
20:26213890 C T 0.066691 -2.2048e-05
20:26220833 A G 0.068615 -6.2670e-07
20:26222699 A G 1.467581 9.2827e-05
20:26224651 T C 0.644654 -1.4217e-05
20:26224680 A C 0.054163 -2.5841e-06
20:26228227 A G 0.150289 1.9735e-05
20:26230711 C A 0.073106 1.8246e-05
20:26231053 C A 0.259621 7.4240e-06
20:26231637 G A 0.041114 -8.9553e-06
20:26246086 A C 0.495602 1.1013e-04
20:26246166 T C 0.252474 3.1492e-07
20:29471031 A G 0.073596 5.8300e-06
20:29520899 C T 0.092397 3.9207e-06
20:29528551 T C 0.195857 3.5603e-05
20:29529644 C T 1.973260 4.2663e-06
20:29529825 G A 0.974960 5.7342e-06
20:29542498 A G 0.477440 -6.0327e-05
20:29560603 C T 0.975253 8.1472e-06
20:29568943 A G 0.977677 4.9788e-06
20:29575959 C T 0.319641 -4.9955e-05
20:29578181 T C 0.208950 1.3114e-05
20:29641312 C T 0.158966 -1.6689e-05
20:29815418 C T 0.044667 -1.9959e-05
20:29833898 C T 1.330714 -1.1766e-05
20:29836828 G T 1.035436 -8.3002e-06
20:29839920 G A 0.255051 -4.5152e-06
20:29844516 T C 0.105547 2.4212e-05
20:29857093 A G 0.043049 8.5559e-06
20:29857455 G C 0.102049 -2.7350e-05
20:29874982 C A 1.672291 1.6971e-05
20:29877023 T G 0.032863 -1.2083e-06
20:29889330 T C 0.295149 -3.0105e-06
20:29890241 G A 0.036932 -5.5200e-06
20:29891327 A G 0.072362 2.7127e-06
20:29893501 T C 1.823995 6.2961e-05
20:29895629 A G 0.698490 -1.7501e-05
20:29903893 T G 0.059558 -1.8603e-05
20:29904377 A G 0.309979 -2.8955e-06
20:29908963 T C 0.058219 -4.9873e-06
20:29911593 T C 0.043718 -4.0480e-06
20:29929083 C T 0.059041 -1.0654e-05
20:29934978 A G 0.037646 -1.0633e-05
20:29946316 A C 0.277364 1.4397e-05
20:29955560 G A 0.068364 -4.9355e-06
20:29957056 C G 0.086372 1.4095e-05
20:29970431 T C 0.041128 -5.5808e-06
20:29974298 C A 0.216796 -6.6431e-06
20:29976949 A C 0.071301 7.1640e-06
20:29981800 A G 0.108835 2.4844e-05
20:29989958 T C 0.072562 -2.2729e-05
20:29991219 G A 1.676232 1.3281e-05
20:29995169 G A 0.379505 3.7995e-05
20:30000938 C T 0.044164 6.3622e-06
20:30001453 C T 0.205172 7.8500e-06
20:30011117 C T 0.037986 8.0650e-06
20:30038038 C T 0.211401 9.6892e-06
20:30038514 A G 0.059714 -1.2747e-05
20:30061453 T C 0.059606 1.6281e-06
20:30064331 G A 0.593827 4.5121e-05
20:30065815 A G 0.072032 -2.8048e-05
20:30083622 A G 0.036939 1.3447e-05
20:30104807 G A 0.988118 1.0562e-04
20:30115523 A G 0.074412 -2.8002e-05
20:30120325 C T 0.080396 -3.3294e-06
20:30128436 T C 0.032801 5.3913e-06
20:30135990 G A 0.244179 3.3793e-05
20:30142532 A C 0.094178 -2.6312e-05
20:30146120 A G 0.028351 1.8754e-05
20:30148324 G A 0.075177 8.1883e-06
20:30158298 A G 0.051942 -1.0027e-05
20:30160111 A G 0.101196 2.0305e-05
20:30165506 A G 0.056964 -9.5296e-06
20:30192907 T C 0.317186 1.8122e-05
20:30193377 G A 0.062074 8.1267e-06
20:30211639 A G 0.033634 1.9112e-07
20:30232673 A G 0.152880 1.5224e-05
20:30254548 A G 0.149657 2.0633e-05
20:30294682 C T 0.044408 7.0138e-06
20:30296422 T C 0.129482 -1.7683e-05
20:30296428 C T 0.063563 2.1334e-06
20:30325791 C T 0.066783 -1.6318e-06
20:30327500 A C 0.022146 -8.9459e-06
20:30335689 G C 0.191750 2.2090e-05
20:30347798 T C 0.110168 1.3746e-05
20:30347832 G A 0.837427 7.0518e-05
20:30377773 A G 0.425144 2.8245e-05
20:30405557 G A 0.043100 -2.1466e-05
20:30405996 C T 0.093791 3.2702e-05
20:30408306 G C 0.045932 -6.8206e-06
20:30408580 C T 1.145995 6.7839e-05
20:30413121 A G 0.581689 4.3095e-05
20:30414503 T C 0.036059 1.5511e-06
20:30414621 T C 0.054224 -2.1547e-05
20:30422578 C T 0.203228 2.5656e-05
20:30423968 G A 0.145067 1.2332e-05
20:30433139 A G 0.227635 -3.0579e-06
20:30436287 T C 0.028542 -4.7789e-06
20:30436641 C G 0.135225 5.1506e-06
20:30444449 G C 0.412300 -9.6528e-06
20:30444722 A G 1.708863 -2.5467e-05
20:30449325 G C 0.731105 2.4637e-05
20:30452782 T C 0.573128 -2.7172e-05
20:30453910 G A 0.105136 9.6900e-06
20:30456170 G C 0.041117 9.9277e-06
20:30459439 T C 0.657560 -1.7000e-05
20:30463114 G A 0.190968 1.2159e-05
20:30475633 A C 0.386046 -1.2178e-05
20:30483158 T G 0.051286 -4.3257e-06
20:30489670 G A 0.521475 -5.3782e-07
20:30495890 C G 0.053003 -4.8759e-06
20:30502331 C T 0.082384 -1.2320e-05
20:30504235 T C 0.121707 7.8334e-06
20:30510804 T C 0.027817 2.2960e-05
20:30512051 G A 0.176910 2.1518e-05
20:30514161 G T 0.385445 -9.8564e-06
20:30517046 G A 0.971139 -4.0455e-05
20:30517503 T C 0.337599 -1.2602e-05
20:30526041 T C 0.099690 2.7824e-05
20:30528654 C T 0.113302 2.0321e-05
20:30532709 C T 0.825555 2.0562e-05
20:30533949 G A 0.821503 2.0094e-05
20:30549339 A G 0.051643 -1.1869e-05
20:30551494 G A 0.247283 -1.7924e-05
20:30555622 A G 0.042479 2.8868e-05
20:30558322 A T 0.192008 2.8045e-06
20:30560938 A G 0.522478 1.1228e-05
20:30561226 G A 0.177025 1.0016e-05
20:30577396 C G 0.065124 -7.2078e-06
20:30578467 C T 0.630388 7.9453e-08
20:30579170 A G 0.119126 -4.7636e-06
20:30581522 A G 0.139386 2.6208e-05
20:30584710 T C 0.145631 2.3661e-05
20:30592226 T A 1.245151 -1.4331e-05
20:30595382 C T 0.621386 -6.1273e-06
20:30602489 G A 0.026281 7.0656e-06
20:30603493 T G 0.085203 -1.4854e-05
20:30603601 T C 0.147875 3.0870e-05
20:30608318 G A 0.200103 -1.2292e-05
20:30614282 A G 0.085550 2.9676e-07
20:30616835 A G 0.115172 -3.4812e-07
20:30623540 G A 0.282590 -1.4674e-05
20:30627376 C T 0.078393 2.6985e-05
20:30629296 C G 0.039353 -1.1553e-05
20:30635236 G T 0.097979 -1.2723e-05
20:30645680 A G 0.192552 -1.0790e-05
20:30645959 C T 0.292664 1.2547e-05
20:30647022 G A 0.021874 -7.7076e-06
20:30648578 C T 1.357396 -1.5457e-05
20:30649530 C T 0.172898 -1.4973e-05
20:30651031 A G 0.023557 1.4233e-05
20:30658042 T C 0.048284 8.9626e-06
20:30658577 A G 0.102233 -7.3165e-06
20:30660621 C T 1.403705 -6.6212e-06
20:30661605 T A 0.044385 1.0285e-05
20:30677633 A C 0.094624 4.6011e-05
20:30678894 C A 0.158190 6.9714e-06
20:30680225 T G 0.655404 3.2935e-06
20:30698922 C T 0.100077 -2.7442e-05
20:30699601 A G 0.111096 3.2238e-06
20:30729619 A G 0.020712 -1.0732e-05
20:30731472 C A 0.793709 3.2632e-06
20:30732169 G A 0.281033 9.9000e-06
20:30742996 T G 0.279006 -1.3627e-05
20:30770205 G A 0.262949 1.2895e-05
20:30809800 G A 0.035151 4.5010e-06
20:30818850 T C 0.120422 1.6688e-05
20:30819912 T C 0.098751 -4.9758e-07
20:30821691 G A 0.316867 1.6084e-05
20:30826786 C T 0.060864 -1.9540e-05
20:30831072 T C 0.031758 -1.1568e-05
20:30840014 T C 0.022248 -8.4332e-06
20:30845108 A G 0.021096 -7.2769e-06
20:30849517 G T 1.102892 1.0384e-05
20:30876625 C T 0.056451 -9.7296e-06
20:30877437 G A 0.029514 -5.9949e-06
20:30885583 T C 0.066473 -7.0245e-06
20:30906414 A G 0.078434 -1.9264e-05
20:30961341 A G 0.756209 1.0317e-05
20:31017119 C T 0.086328 -6.5317e-06
20:31019024 T C 1.656785 -3.5366e-06
20:31025163 G A 0.720147 6.1418e-07
20:31027111 A G 0.035188 5.8158e-06
20:31028723 G A 1.900157 2.5239e-05
20:31033766 A G 0.094916 1.4140e-05
20:31040476 C T 0.085893 -2.9175e-06
20:31042348 C T 0.411416 7.3803e-06
20:31050805 G T 1.896064 1.8168e-05
20:31073168 A G 0.135021 -1.6306e-05
20:31076232 C G 0.186086 6.7845e-06
20:31081405 T G 0.096810 -1.5931e-05
20:31085492 G T 0.023734 1.3933e-06
20:31085857 G A 0.772205 6.7749e-06
20:31091235 C T 0.593816 2.4484e-05
20:31099311 C T 1.054989 1.7533e-06
20:31108477 T C 0.447002 1.0660e-06
20:31112389 T C 0.041362 9.0005e-06
20:31119148 A G 0.119123 1.6110e-05
20:31121323 A G 0.107006 -3.0827e-06
20:31144462 A G 0.115237 6.0297e-06
20:31145415 A G 0.475326 8.0657e-06
20:31167877 A G 0.644287 -8.2980e-06
20:31169605 T G 0.089749 3.9824e-06
20:31177592 A G 0.147437 -3.6326e-05
20:31178800 A G 0.075874 2.3365e-05
20:31181702 T C 0.035423 3.4115e-06
20:31181808 T G 1.400625 4.1028e-07
20:31182888 A G 0.024227 4.6497e-06
20:31190475 C T 0.119259 -2.3457e-05
20:31191015 T C 0.523913 2.0963e-05
20:31195299 C A 0.212282 -5.0097e-06
20:31195504 T C 0.068163 9.7869e-06
20:31199581 T C 0.096382 -3.0020e-06
20:31200030 T C 0.081490 1.6095e-06
20:31205204 A C 0.160155 4.2137e-06
20:31206830 T C 1.818398 -7.3724e-06
20:31211218 A G 0.026454 -3.3195e-06
20:31213107 A G 0.538168 -9.6450e-07
20:31218261 G A 0.229423 -7.5754e-06
20:31223633 G T 0.698443 -6.1713e-06
20:31227293 C T 0.041151 1.0022e-06
20:31232940 G A 0.338265 8.0563e-06
20:31240778 A G 0.064012 9.4260e-06
20:31248265 T C 0.107628 -1.4807e-05
20:31255800 T C 0.290556 -2.1306e-06
20:31265482 C T 0.034930 1.4611e-05
20:31273837 A G 0.047703 -1.4367e-05
20:31291483 A C 1.458092 -2.0777e-05
20:31306861 A G 0.505329 -1.5222e-05
20:31315867 T C 0.312552 -9.4999e-06
20:31318404 A G 0.641764 1.0025e-05
20:31323650 G A 0.121778 1.5360e-06
20:31323987 C T 0.109314 2.4619e-07
20:31324035 C A 1.545740 -2.7710e-06
20:31339948 C T 0.038472 4.5852e-06
20:31340356 C T 0.349169 -4.3716e-06
20:31343598 A G 0.095623 1.1128e-05
20:31352316 C T 0.832147 -6.6603e-06
20:31365183 C T 0.054880 -1.0461e-05
20:31379151 G A 0.113887 9.1561e-07
20:31384880 A C 0.041468 6.6312e-06
20:31386449 C T 0.891447 -7.3763e-06
20:31390138 G A 0.080572 1.3662e-05
20:31391229 C T 1.937868 -6.0853e-06
20:31398368 A G 0.202691 -9.5097e-06
20:31399643 C T 1.729687 1.7649e-05
20:31403426 G A 0.208171 -1.7578e-05
20:31409605 G A 0.136863 -1.5280e-05
20:31410080 G A 0.020134 1.4059e-05
20:31415948 G C 0.107730 -3.0538e-06
20:31419788 C T 0.602687 -1.4951e-05
20:31429865 T C 1.151622 -7.8340e-06
20:31438709 C T 1.976211 -2.4161e-05
20:31440180 G T 0.064124 -1.3837e-05
20:31446766 A C 0.040614 2.4233e-05
20:31447697 G C 0.047618 -3.1420e-06
20:31448849 A G 0.322922 -1.7698e-06
20:31448908 T C 0.052466 3.0701e-05
20:31451351 A C 0.296220 7.7520e-06
20:31464494 T C 0.092989 8.3735e-06
20:31465450 C T 1.065586 7.1248e-06
20:31466534 T C 0.870671 1.4996e-06
20:31469575 A G 0.066127 1.1865e-05
20:31471301 G A 0.037476 1.4273e-05
20:31474871 G A 1.360483 6.2447e-06
20:31477841 T C 0.032978 -1.5760e-05
20:31478453 G A 1.522111 -5.9507e-06
20:31480052 C G 0.038697 3.1956e-05
20:31485620 G A 0.043351 1.2194e-06
20:31486206 G A 1.385081 -2.6146e-06
20:31489930 G A 0.048335 4.0597e-07
20:31497955 G A 0.027726 -7.9879e-06
20:31498160 A C 0.925982 3.1503e-06
20:31505706 G C 0.033179 -1.6921e-05
20:31506862 T C 0.026981 -4.1673e-06
20:31508152 G T 0.398677 -7.2055e-06
20:31510116 A G 0.109515 2.1478e-05
20:31511780 G C 0.108121 -1.1241e-05
20:31531544 T C 0.408550 -1.1263e-05
20:31539108 C T 0.600783 -1.3783e-05
20:31540465 T C 0.039037 2.2482e-06
20:31550792 G T 0.025356 1.8848e-05
20:31553713 T C 0.125508 2.3030e-05
20:31554304 T G 0.039288 6.7163e-06
20:31565736 T C 0.322609 7.2351e-07
20:31568098 A C 0.104582 1.4672e-05
20:31584277 G T 0.022959 2.0439e-06
20:31585545 T C 0.714381 -1.1885e-06
20:31590686 A C 0.480466 -1.3832e-07
20:31590745 C T 0.200005 1.4419e-05
20:31591228 T C 0.045405 1.0540e-05
20:31593192 A G 0.049403 -2.1774e-07
20:31596472 T A 0.451690 1.7821e-06
20:31596646 A G 0.092200 -8.8274e-07
20:31597260 A G 0.318468 -1.3420e-05
20:31603858 T C 0.054390 -2.2896e-05
20:31607654 C T 0.588730 3.9633e-06
20:31612282 T C 0.091102 6.4945e-06
20:31612340 G T 1.866326 -2.8066e-05
20:31613985 C G 0.801138 -4.5233e-06
20:31616793 A T 1.121261 -3.2408e-06
20:31619500 T C 0.275868 -2.2320e-05
20:31621165 C A 0.055159 2.1147e-05
20:31627291 G A 0.759874 8.3829e-09
20:31629216 A G 0.065729 1.3725e-05
20:31630971 T C 0.298086 -1.5780e-05
20:31638671 A C 0.067143 1.4412e-05
20:31652596 T C 0.305345 -2.0078e-05
20:31654699 G A 0.049882 -1.0407e-05
20:31656632 G C 0.735779 5.5900e-06
20:31656837 A G 1.473102 -1.5205e-05
20:31656938 A G 0.629419 9.1839e-06
20:31660543 T C 0.308826 -1.3462e-05
20:31671599 G A 0.411899 -1.8748e-05
20:31671978 C T 0.658372 -2.2716e-05
20:31672456 T G 0.229192 -8.1132e-06
20:31673846 G A 0.740090 -1.1711e-06
20:31675943 T C 1.126477 -1.6265e-05
20:31676622 T G 0.985299 -4.7408e-06
20:31676804 C A 0.758772 -3.4860e-06
20:31678696 A C 0.034090 6.2395e-06
20:31678773 A G 1.398799 -1.8529e-05
20:31680334 T C 0.040380 4.9321e-06
20:31687062 C T 1.219190 -2.6721e-06
20:31688260 T C 1.207246 2.5056e-06
20:31690101 A G 0.055013 1.0821e-05
20:31691679 A G 0.380913 -1.3253e-05
20:31693773 C A 0.147025 9.8275e-06
20:31694484 T C 0.556333 2.2709e-05
20:31697195 C T 0.783836 5.4087e-06
20:31697679 T G 0.169002 -2.0769e-05
20:31698261 T C 0.523865 -1.9773e-05
20:31699565 T C 0.051888 1.1787e-05
20:31711686 G A 0.035450 4.5722e-06
20:31716818 C T 0.052429 4.8038e-06
20:31719159 T C 0.021694 8.5145e-06
20:31719545 G C 0.059891 -4.9981e-07
20:31721782 G A 0.616633 -1.3025e-05
20:31722166 A G 0.452564 -8.2363e-06
20:31723315 T C 0.464701 -6.4602e-06
20:31725508 A G 0.046567 6.1595e-06
20:31728017 T C 0.034148 4.3082e-07
20:31733198 C T 0.473650 1.1821e-05
20:31747143 C T 0.050035 6.0077e-06
20:31753607 C T 0.073474 4.3840e-06
20:31754219 G A 0.167268 -3.5519e-05
20:31760953 G T 0.055278 -7.3907e-06
20:31780585 G A 0.021324 -4.1359e-07
20:31790377 A G 0.274610 -1.2261e-05
20:31793069 G T 1.029884 -2.3942e-05
20:31798151 A G 0.074555 2.1065e-05
20:31798488 G A 0.059099 -1.3414e-05
20:31805464 A C 0.055563 1.3750e-05
20:31806588 C T 0.205801 -2.5950e-05
20:31812923 A G 1.058127 4.8170e-06
20:31824938 A G 0.054479 -1.7107e-05
20:31826027 C T 0.543186 -2.0955e-05
20:31850501 A C 0.170763 -1.8514e-05
20:31854151 C T 0.434110 4.9092e-06
20:31854407 T C 0.272061 -1.1706e-06
20:31859377 C T 0.542765 1.1781e-05
20:31868682 A G 0.024951 3.5362e-06
20:31870290 T G 0.055879 -3.0692e-06
20:31874762 C T 0.044806 -3.0437e-06
20:31876681 G A 0.526072 2.7335e-06
20:31876808 T G 0.025267 1.7122e-05
20:31877283 A C 0.042967 -4.7544e-06
20:31877565 T C 0.097235 1.1010e-05
20:31877713 T A 0.038285 1.0531e-05
20:31877898 T C 0.316880 -8.9988e-06
20:31878143 T C 0.325176 2.2488e-06
20:31884141 T C 0.243077 2.1262e-05
20:31885139 T C 0.045388 -1.3114e-05
20:31887418 T C 0.849456 1.2983e-05
20:31889944 T C 0.032261 8.4247e-06
20:31894789 G C 0.065967 -4.4327e-06
20:31897554 C G 0.910024 -5.0754e-06
20:31901830 A G 0.043905 -3.2026e-06
20:31904672 C A 0.881894 -4.7383e-06
20:31905813 G A 0.794464 -1.9609e-06
20:31909319 T C 0.035627 -2.7369e-06
20:31913433 A G 0.080600 -5.0714e-06
20:31913482 G A 0.025750 2.7161e-06
20:31914031 T G 0.054401 -3.0027e-06
20:31915703 A C 0.712695 -8.6355e-06
20:31917507 A G 0.025373 7.7151e-06
20:31921493 G A 0.454444 -9.8108e-06
20:31925918 G C 1.667926 2.3145e-05
20:31933064 C T 1.432253 -7.4072e-06
20:31938046 T C 0.939772 4.3406e-06
20:31938106 A C 1.825749 3.5854e-05
20:31939710 T C 1.352456 -7.1628e-06
20:31940540 A G 0.778529 1.0221e-06
20:31940612 T C 0.022956 -1.1165e-05
20:31941166 A C 0.069883 -1.9392e-06
20:31946733 T C 0.051671 2.9599e-05
20:31950845 A G 1.783911 4.3299e-05
20:31979170 C A 0.357668 1.2176e-05
20:31984481 T C 0.101791 -4.9139e-05
20:31985883 T C 0.063077 7.0370e-06
20:32000462 T C 0.034977 1.9538e-06
20:32001292 G A 1.366712 -5.5556e-06
20:32088092 G A 0.070410 1.8241e-06
20:32126879 T C 0.023374 -1.5230e-05
20:32129068 A G 0.033849 5.3221e-06
20:32162067 C G 0.029779 3.1240e-07
20:32163561 G A 0.040951 3.5764e-07
20:32171036 C T 0.067728 7.6135e-07
20:32174542 A G 0.092893 -3.2489e-05
20:32191383 A T 0.036902 -9.3771e-07
20:32200023 A G 0.043943 -5.2663e-06
20:32206167 G T 0.055353 1.6302e-06
20:32218790 G A 0.026287 -6.6076e-06
20:32239468 C T 0.965193 8.7499e-07
20:32243629 T C 0.091122 1.8420e-05
20:32245789 C T 0.023316 -5.0918e-06
20:32248461 A G 0.058555 -1.6851e-06
20:32260298 A G 0.026852 -1.2319e-06
20:32263233 C A 0.221233 1.5485e-05
20:32264675 T C 0.072165 -1.9041e-05
20:32266134 T C 0.053768 -9.4967e-06
20:32273524 C T 0.041304 -7.8189e-07
20:32276014 T C 0.026995 -1.1232e-05
20:32277069 G A 0.086614 1.6033e-05
20:32291310 T C 0.099605 4.1208e-06
20:32295541 T C 0.946599 9.1942e-06
20:32308275 T C 0.308908 1.6094e-05
20:32313670 A G 0.071077 -6.8475e-06
20:32333181 T G 0.516236 -1.5480e-05
20:32334666 A G 0.034216 -6.8746e-09
20:32341956 C T 0.336667 1.8346e-05
20:32354990 A G 0.901096 -2.8198e-06
20:32374998 T C 0.707928 -1.0078e-06
20:32376748 T C 0.043759 3.6661e-06
20:32378732 A G 0.601578 1.4286e-06
20:32383432 G T 0.042661 -3.6412e-06
20:32394196 T C 0.267022 3.4567e-05
20:32407584 G A 0.106438 -1.9807e-05
20:32415089 T G 0.886956 1.4876e-05
20:32416751 G A 0.210918 2.4900e-05
20:32421239 A G 0.087828 4.2714e-05
20:32426842 G A 0.382116 -1.7228e-05
20:32445327 T C 0.071410 1.2137e-05
20:32449398 C T 0.270755 9.4954e-06
20:32452176 C T 0.214590 -7.5567e-06
20:32456862 T G 0.346976 -9.4281e-06
20:32459320 C G 1.699802 -1.6947e-07
20:32465463 G A 0.261589 -1.8165e-06
20:32466219 A G 0.044204 -1.2959e-05
20:32476030 A G 0.471916 4.2879e-06
20:32477484 T C 0.522679 1.5226e-05
20:32477633 G A 1.003736 1.5770e-05
20:32484835 C T 0.111263 -1.5628e-05
20:32498695 C T 0.237671 5.6959e-05
20:32509651 G A 1.618622 -1.0844e-05
20:32516339 A G 0.039822 2.1401e-06
20:32531909 T C 0.026128 9.1108e-06
20:32533018 C T 1.164830 2.8025e-05
20:32536364 C T 1.287911 1.2716e-05
20:32537166 C T 0.633826 -9.3654e-06
20:32542599 T C 0.069091 2.7049e-06
20:32545548 A G 0.047312 -2.3456e-05
20:32566975 T C 0.119392 -2.0757e-05
20:32579941 C T 0.108053 -9.1502e-06
20:32588095 C T 1.297943 1.0778e-05
20:32588955 A G 0.047380 -2.0873e-05
20:32589141 T C 0.069727 3.5449e-05
20:32599334 T G 0.080249 6.3187e-06
20:32603927 A T 1.034124 -8.0533e-06
20:32605029 T C 0.081314 -7.1933e-06
20:32606735 C A 0.729758 -1.0629e-06
20:32607985 A G 0.219510 3.6414e-05
20:32626240 A G 0.116947 -1.6470e-05
20:32626498 G A 0.045894 -5.9499e-06
20:32627950 T C 0.066953 -3.0178e-05
20:32644396 A G 1.297049 9.4428e-06
20:32652816 T C 0.159479 -1.6218e-05
20:32654818 A C 0.269541 -1.5533e-06
20:32655512 T C 0.046054 -7.7904e-06
20:32655691 T C 0.124134 1.0933e-05
20:32660190 T C 0.125239 4.2486e-05
20:32665084 T C 0.143500 3.8936e-06
20:32668624 T C 0.377863 1.6064e-06
20:32675636 C A 1.175373 7.3174e-06
20:32687611 C T 1.179392 1.9344e-05
20:32699478 A C 0.051708 1.4020e-05
20:32729444 G T 1.262327 9.8733e-06
20:32738612 T C 0.554950 -1.2132e-05
20:32738927 G A 0.063454 -2.7950e-06
20:32757997 T C 0.278592 2.5948e-05
20:32773520 C T 0.052109 1.4216e-05
20:32778608 A G 0.074086 -1.2144e-05
20:32806891 G A 0.200294 7.6229e-06
20:32825638 C T 0.639660 6.9387e-06
20:32828786 A G 0.046574 -7.6497e-06
20:32842357 G T 0.200804 1.0700e-05
20:32842880 T C 0.062060 -1.0425e-05
20:32847711 A G 0.830223 1.0098e-05
20:32847803 T C 0.022473 1.1682e-05
20:32857293 C T 0.043188 -8.7804e-08
20:32883308 A G 0.032567 -2.7457e-05
20:32888352 A G 0.064573 1.0456e-07
20:32903004 A G 0.117141 2.7171e-06
20:32903687 G A 1.877810 2.8220e-06
20:32910305 A G 0.101379 -3.0390e-06
20:32955423 G A 1.018726 5.8389e-06
20:32960604 C G 0.024057 -1.4671e-05
20:32966374 T G 0.070475 -1.8692e-05
20:32974463 C A 0.026774 -6.8669e-06
20:32980139 G A 0.045792 -2.6764e-05
20:32988931 G A 0.031289 3.6135e-06
20:32991425 T C 0.054639 -2.1885e-06
20:32992166 T C 0.052143 5.3774e-05
20:32993390 G C 0.108495 -5.0210e-06
20:32998560 G A 0.033454 -3.1576e-05
20:33016252 T C 0.025288 -4.8525e-06
20:33028581 G T 0.025594 -3.3623e-06
20:33028629 G A 0.046193 -2.5247e-06
20:33036482 G A 0.987849 -3.6339e-06
20:33048656 T C 0.047608 4.6551e-05
20:33072578 G A 0.410097 1.6105e-05
20:33074607 A G 0.125334 -1.0596e-06
20:33081476 T C 0.086169 -2.7643e-05
20:33082171 T C 0.221988 5.9865e-06
20:33096940 A G 0.057148 -1.0377e-05
20:33104592 C G 1.396341 6.2216e-06
20:33113016 T C 0.054832 8.5378e-06
20:33114201 G A 0.280084 -4.1879e-07
20:33123035 C A 0.109263 -5.1590e-06
20:33129835 T C 0.062387 -3.7269e-06
20:33132191 T C 0.560760 -1.1704e-05
20:33132364 T C 0.947313 -1.5043e-05
20:33171268 A C 0.061095 -5.3485e-06
20:33171772 A G 0.211071 -1.7543e-06
20:33193313 T C 0.179096 -1.8371e-05
20:33212028 A C 0.050066 1.5298e-05
20:33212055 A G 0.844808 -3.8330e-06
20:33217461 A G 0.092955 -3.9515e-05
20:33220984 C T 0.672753 2.7326e-06
20:33239512 C T 0.742831 -6.0216e-06
20:33245284 C T 1.642638 -5.5615e-06
20:33264731 G T 0.101046 -5.1956e-06
20:33294945 C T 0.894755 -3.3421e-06
20:33320571 C T 0.368435 -1.8905e-06
20:33338114 A G 0.027851 2.0984e-05
20:33355046 A G 1.714119 -9.8371e-08
20:33357765 C T 0.115234 -2.9017e-05
20:33399182 C T 0.033101 -3.5549e-05
20:33403584 A C 0.365308 -1.9375e-07
20:33405664 T C 1.241506 -5.0377e-06
20:33437621 A G 0.760153 -1.7726e-06
20:33442047 A G 0.111688 -4.5309e-06
20:33457367 A G 0.120092 -4.3146e-06
20:33462842 G A 0.058596 1.2714e-05
20:33462951 T G 0.046275 4.7766e-06
20:33467120 G T 0.035192 1.0963e-05
20:33502809 G A 0.051793 3.2450e-05
20:33509879 A G 0.105704 -3.4806e-05
20:33527838 G A 1.240670 -3.1435e-06
20:33538214 A G 0.116121 -4.2236e-06
20:33565169 C T 1.141497 -4.9469e-06
20:33565480 T C 0.619271 1.2145e-06
20:33565755 A G 0.199984 1.0491e-05
20:33574773 G A 0.020311 5.5572e-06
20:33582046 T C 0.029031 2.8743e-07
20:33584197 T C 0.028355 2.3385e-05
20:33584289 T C 0.879874 4.5453e-06
20:33585437 T C 0.164970 1.1193e-05
20:33586968 A G 0.040196 1.5483e-05
20:33588185 T A 0.021466 7.2523e-06
20:33592122 C T 0.035195 1.5040e-05
20:33592721 G A 0.248537 4.5217e-05
20:33594226 T G 1.220927 -7.5684e-06
20:33600406 C T 0.031459 -4.6713e-06
20:33619608 G A 0.096252 -3.3332e-05
20:33625526 G A 1.386927 -4.4130e-06
20:33640242 A G 0.356471 -1.5222e-05
20:33642396 T C 0.108155 -1.7836e-05
20:33653392 A G 0.029422 1.8646e-06
20:33678636 C T 1.387539 -3.5046e-06
20:33694540 A G 0.238834 -2.3075e-06
20:33703607 T C 0.326468 -1.8439e-05
20:33713639 A G 1.191930 -9.7062e-06
20:33713975 C A 1.359069 -3.7750e-06
20:33719933 T C 0.078335 -9.6979e-07
20:33729442 C A 0.168835 1.0539e-05
20:33730387 T C 0.423944 -2.0988e-05
20:33730464 G A 1.126320 -9.1172e-06
20:33731022 C T 0.072216 -4.4553e-06
20:33733180 A G 0.532232 2.6210e-06
20:33744904 G A 0.429258 -2.1843e-05
20:33753262 C T 0.425498 -2.2284e-05
20:33762035 C T 0.092972 1.4566e-06
20:33764554 G A 0.174849 1.1133e-05
20:33765771 T C 0.577477 1.1715e-05
20:33771435 A G 1.124801 -6.1471e-06
20:33782642 T C 0.104293 2.8518e-05
20:33797216 A G 0.020596 5.0987e-06
20:33799280 G T 0.837216 -1.1537e-05
20:33801283 C T 0.192491 4.0050e-06
20:33804279 G A 0.057848 -4.1942e-06
20:33805856 T C 0.025376 4.0818e-06
20:33813993 A G 0.086111 7.4977e-06
20:33833729 A C 0.280550 1.1062e-05
20:33834708 A G 0.353911 -2.9489e-05
20:33839267 T C 0.025930 1.7616e-05
20:33844938 C A 0.647724 -1.7612e-05
20:33846233 G T 0.092404 1.5615e-05
20:33848072 T C 0.023911 8.5897e-06
20:33848213 G A 0.025852 1.9163e-05
20:33848555 T C 0.052894 -4.9852e-07
20:33849179 A G 0.270500 7.4261e-06
20:33850951 T C 0.024656 1.8585e-05
20:33851032 C G 0.155426 4.4090e-06
20:33859141 G C 0.074273 1.3040e-05
20:33864247 A G 0.038340 1.2322e-05
20:33867697 G A 1.754934 -9.2434e-06
20:33872215 A C 0.034076 -1.0355e-05
20:33874720 T C 0.416033 1.3187e-05
20:33879478 G A 0.451099 1.8339e-05
20:33880546 A G 0.413371 -2.0986e-05
20:33880729 C A 0.868396 -3.1758e-06
20:33883015 A G 0.410308 1.9680e-05
20:33886799 C A 0.104150 -3.3902e-06
20:33889677 T C 1.810552 7.1159e-06
20:33906639 C T 0.045163 8.1949e-06
20:33909784 T C 0.586599 -1.2822e-06
20:33914208 G A 0.739431 -3.6551e-06
20:33915321 T C 0.051596 8.6625e-06
20:33923911 C A 0.094549 2.9860e-06
20:33935438 C G 0.235587 2.8413e-06
20:33954235 A G 0.057018 -1.0081e-05
20:33963218 T C 0.275369 7.7029e-08
20:33968939 C A 0.051504 6.8961e-06
20:33975181 A C 1.262497 3.3269e-06
20:34010556 G A 0.139165 -4.3590e-07
20:34019641 C T 0.098030 3.4996e-06
20:34025756 G A 0.805445 -8.3922e-06
20:34025843 T C 0.064845 7.0491e-06
20:34025983 G A 0.719946 -1.3143e-06
20:34032006 A G 0.043739 1.8825e-07
20:34049903 T C 0.069173 1.6775e-05
20:34079200 G A 1.655125 -9.4394e-06
20:34083117 T C 0.020498 7.4210e-06
20:34087238 C T 0.052629 -1.7885e-05
20:34089740 A G 0.025767 -2.9159e-06
20:34090519 A G 0.160302 -6.2233e-06
20:34090979 A G 0.029092 -5.2007e-06
20:34095223 T C 0.049444 -1.0587e-05
20:34097353 C T 0.448698 -1.8210e-05
20:34101477 A C 0.043565 -4.1618e-06
20:34102577 G A 0.115961 -6.4778e-06
20:34102596 A G 0.090425 1.8623e-05
20:34106005 T C 0.059544 2.1735e-05
20:34108545 A G 0.044456 -5.2893e-06
20:34111310 T C 0.052792 1.4568e-05
20:34112192 C G 0.439968 -1.0262e-05
20:34116282 C T 0.299463 1.3601e-07
20:34127871 A G 0.264149 3.9291e-06
20:34131596 A G 0.047173 -1.6647e-05
20:34133472 C T 0.033148 8.9894e-06
20:34146992 G A 0.042967 -5.3413e-06
20:34148001 T C 0.139427 -1.3625e-05
20:34148012 T C 0.123091 -8.4890e-06
20:34148693 G A 0.126881 -2.6323e-06
20:34152782 T C 0.275311 7.1772e-06
20:34164463 G A 0.140909 -1.6556e-05
20:34169284 G T 0.355615 4.6583e-06
20:34190077 A G 0.253052 -8.4098e-06
20:34190699 T C 1.359783 1.4194e-05
20:34190970 T C 0.133212 8.1905e-07
20:34194243 G A 0.413357 -1.6936e-05
20:34201820 A C 0.113632 2.5689e-06
20:34214723 C T 0.132658 2.7409e-06
20:34232870 T A 0.101947 3.0824e-06
20:34239008 A G 0.061880 1.7874e-05
20:34243017 T C 0.345534 -1.4341e-05
20:34245480 T G 0.044313 -4.9670e-06
20:34251693 G A 0.098884 -1.1153e-05
20:34260921 G A 0.044419 -2.4452e-05
20:34264594 A G 0.052021 2.8017e-05
20:34292961 A C 0.258342 -7.4867e-06
20:34297650 G A 0.100485 7.6089e-07
20:34298628 T C 0.073351 3.9870e-06
20:34302957 G C 0.142024 -7.8639e-06
20:34339200 A G 0.200681 -4.1584e-06
20:34363173 A G 0.142371 -6.9452e-06
20:34364280 A G 0.061428 2.1131e-05
20:34374006 A G 0.086495 -3.6220e-06
20:34380741 T C 0.125970 1.4103e-05
20:34417059 A G 0.067157 -3.2613e-06
20:34418835 G C 0.104915 7.3452e-06
20:34425968 G A 0.340693 -1.2527e-05
20:34427754 G T 0.080151 2.2286e-06
20:34429931 T C 0.079189 -9.9116e-06
20:34431788 A G 0.053782 3.2666e-05
20:34435845 T C 0.040373 1.5208e-05
20:34437103 C T 0.050209 1.8706e-07
20:34442731 A G 0.205611 -7.1177e-06
20:34445142 A G 0.284076 -1.0185e-05
20:34451393 T G 0.084686 -3.6997e-06
20:34460479 T C 1.769149 -8.0575e-06
20:34473225 A G 0.047744 -1.3750e-05
20:34482198 T C 0.026260 -4.7961e-06
20:34490263 G A 0.031071 -1.0025e-05
20:34490461 G A 0.047812 -1.2368e-05
20:34491560 T C 0.028276 -6.6223e-06
20:34495893 A G 0.026872 -8.1933e-06
20:34502107 A G 0.197951 -1.0287e-05
20:34518813 A G 0.049753 -1.2269e-06
20:34530739 G A 0.045840 -1.6472e-05
20:34536176 T G 0.177056 -3.0047e-06
20:34560609 A G 0.082130 -2.4281e-06
20:34580341 C T 0.071485 -1.5215e-05
20:34582947 G T 0.050464 -2.5868e-06
20:34596371 T C 0.360191 -1.3939e-07
20:34602132 A G 0.087277 2.6269e-06
20:34606915 G A 0.324805 4.6953e-07
20:34617702 C A 0.467571 1.5233e-05
20:34618902 T C 0.073304 1.6665e-05
20:34624622 A T 0.275661 -2.1521e-06
20:34624655 T G 0.051460 1.9570e-05
20:34632186 A G 0.118355 -8.1200e-06
20:34635441 G T 0.278704 -8.9906e-06
20:34644339 T C 0.020916 7.4026e-06
20:34644985 G A 0.366093 1.8213e-05
20:34648361 A G 0.086682 6.1294e-06
20:34649190 T C 0.107377 -1.6846e-05
20:34653777 A G 0.021813 7.7701e-06
20:34664524 T C 0.088616 1.6733e-05
20:34668910 A G 0.049515 2.1152e-05
20:34669177 G T 0.075629 -5.1026e-08
20:34686075 T G 0.346823 -1.7476e-08
20:34693710 G T 0.036715 -6.1895e-06
20:34705253 C T 0.059075 -2.9612e-05
20:34726730 T C 0.109097 1.6109e-05
20:34726973 A C 0.177525 -9.0428e-06
20:34734561 C A 0.109869 -1.4933e-05
20:34746326 T C 0.041315 3.4500e-06
20:34751654 C T 0.135796 2.7067e-05
20:34769811 G A 0.483244 1.1102e-06
20:34773553 A G 0.058671 1.3752e-05
20:34780895 T C 0.077071 -1.5190e-05
20:34783746 G T 0.036181 -2.6211e-06
20:34797801 T C 0.044867 1.4437e-05
20:34821231 C A 0.025570 -1.0617e-05
20:34849227 A G 0.046799 1.8553e-05
20:34849599 C T 0.999609 1.5723e-05
20:34850364 T C 0.035124 -2.3706e-05
20:34851923 A C 0.071134 -2.1710e-05
20:34852571 T C 0.055251 -1.0916e-05
20:34854079 A G 0.073120 9.3789e-06
20:34854605 C T 0.083449 8.5058e-06
20:34860332 G A 1.050844 1.5668e-05
20:34864586 G T 0.116617 -8.0633e-06
20:34865772 T C 0.287877 -7.9057e-06
20:34866123 G A 0.525415 3.5816e-05
20:34874349 T C 0.117630 -1.1158e-05
20:34876147 A G 0.175499 -1.5944e-05
20:34886351 T C 0.039333 6.2042e-06
20:34886870 C A 0.026848 -1.1538e-05
20:34891416 G A 0.662455 8.4740e-06
20:34892880 T C 0.124437 -1.7977e-05
20:34950807 A G 0.069489 1.8285e-05
20:34950935 G A 0.092846 -2.2301e-05
20:34959324 A G 0.095062 -9.6349e-06
20:34966093 G C 0.085319 -5.1611e-06
20:34966304 T C 0.526044 2.9162e-05
20:34971152 A G 0.091880 -1.1084e-05
20:34971763 A C 0.644600 -2.1153e-06
20:34972731 G A 0.088348 1.3121e-05
20:34981382 A G 0.043861 7.5712e-07
20:34985863 G A 1.403001 3.6943e-06
20:34994192 T C 0.765732 1.1790e-05
20:35002849 G A 1.839647 1.2028e-06
20:35006815 C G 0.139804 -1.6122e-05
20:35009951 T G 0.227720 -1.2001e-05
20:35016378 T C 0.020848 -1.9118e-06
20:35017849 G T 0.043120 -7.3307e-06
20:35023613 G A 1.281651 1.2950e-06
20:35024526 G C 0.044844 9.6289e-06
20:35028465 C T 0.032054 -4.9812e-06
20:35043789 G A 0.148351 2.1240e-05
20:35052815 G T 0.851176 1.8658e-05
20:35056903 A G 0.048073 -8.2026e-06
20:35064912 A G 1.588720 9.0174e-06
20:35068724 T C 0.076125 -2.7789e-05
20:35075339 A G 0.037378 -1.2416e-06
20:35077802 G A 0.043372 1.3391e-05
20:35080121 T G 0.044854 -7.2774e-06
20:35086459 A G 0.029198 -9.7556e-06
20:35097119 G A 1.755237 1.8367e-06
20:35101483 G A 0.060612 -1.8458e-06
20:35103560 T C 0.040172 -7.6500e-06
20:35125036 C T 0.080253 1.4376e-05
20:35128751 A G 0.023119 8.0159e-06
20:35136708 G C 0.081382 -7.6874e-06
20:35174965 A G 0.023877 -5.0657e-06
20:35181945 C G 0.525361 -1.2646e-05
20:35183699 T C 1.021980 -6.3053e-06
20:35186461 C T 0.082585 1.5237e-05
20:35207099 A G 0.319512 -1.0675e-05
20:35207529 G A 0.089463 5.1152e-06
20:35211298 T C 0.055074 -4.8769e-06
20:35215351 T C 1.539324 1.6471e-05
20:35221158 A G 1.808536 2.6460e-05
20:35227291 C T 0.184009 1.1000e-05
20:35260165 T C 0.048029 7.9400e-07
20:35262280 A G 0.065375 -3.3066e-05
20:35273993 C G 0.044796 1.1342e-05
20:35276398 A G 1.435106 1.3578e-04
20:35280118 T C 0.049682 -6.4386e-06
20:35281959 T G 0.038013 -2.3246e-05
20:35283733 T C 0.048604 8.6104e-06
20:35292786 C T 0.028331 -2.9135e-07
20:35315041 A G 1.790792 1.5717e-05
20:35315167 C T 0.936678 -2.3604e-05
20:35315649 T C 0.023343 2.9744e-06
20:35322008 A C 0.067918 9.1220e-06
20:35327862 T C 0.080141 1.3953e-05
20:35329303 G A 0.046833 1.5857e-05
20:35335691 G T 0.081667 1.3294e-05
20:35343830 A C 0.647568 3.5301e-05
20:35365000 C T 0.161879 -2.9553e-05
20:35370361 C T 0.054278 -6.6960e-06
20:35376811 A C 0.038238 -2.0219e-05
20:35383062 C T 0.058902 -1.1747e-06
20:35386235 A G 0.064246 -4.4053e-06
20:35407394 G A 0.079835 1.5728e-05
20:35408241 T C 0.079580 1.3463e-05
20:35414905 T G 0.157296 -3.4383e-05
20:35418335 G A 0.040332 -1.5820e-05
20:35422936 T G 0.189486 -3.5378e-06
20:35422960 A G 0.131733 1.6260e-05
20:35427404 C T 0.073776 8.9191e-06
20:35431823 G A 1.797194 2.3410e-05
20:35438867 C A 0.050205 -1.2147e-05
20:35446930 C T 0.051878 3.5488e-05
20:35447700 C G 0.029184 -5.9784e-06
20:35454256 T C 0.066293 -8.8680e-07
20:35463433 G A 1.233143 -3.9299e-05
20:35482015 G A 1.768591 3.8419e-05
20:35485490 A G 0.022415 1.2463e-06
20:35485721 T C 0.100914 1.8830e-05
20:35486132 T C 0.331846 3.4324e-06
20:35486461 C T 0.050185 4.2395e-05
20:35487159 A C 0.888142 5.5856e-05
20:35490886 A G 0.881924 5.2815e-05
20:35492545 A G 0.222331 -1.4213e-05
20:35500674 A C 0.706092 -3.5705e-05
20:35502240 G A 0.257645 -6.9155e-06
20:35508959 C T 1.176080 3.8012e-07
20:35509130 G T 0.043603 -2.2071e-05
20:35515151 A C 0.333659 -3.4275e-05
20:35518439 G T 1.706388 8.6186e-06
20:35527997 T C 0.046142 -2.3331e-06
20:35532683 C T 0.048172 -1.7171e-05
20:35537206 A G 0.410243 5.5990e-05
20:35549876 A G 1.715353 -4.1187e-06
20:35570537 A G 0.075745 -1.3447e-05
20:35573844 T G 0.230348 -2.8346e-05
20:35578285 G C 0.246389 2.3573e-05
20:35589126 T C 0.022527 2.7050e-05
20:35590249 A C 0.707245 -3.8910e-05
20:35591774 C G 0.879551 -1.9107e-05
20:35607479 G A 0.304869 -2.0491e-06
20:35612939 A G 0.065759 -1.1414e-06
20:35619766 T C 1.067058 -2.6602e-05
20:35661007 C T 0.249217 -3.9660e-06
20:35665447 A G 0.026111 7.0324e-06
20:35673082 C T 0.303084 3.6635e-06
20:35717715 C T 0.442613 -3.4994e-05
20:35731181 C G 0.063176 6.7520e-06
20:35740794 C T 0.983592 3.0199e-05
20:35749423 C T 0.064049 8.4828e-06
20:35751815 C T 0.054156 3.3460e-05
20:35759966 G A 0.022561 1.2918e-05
20:35766337 G A 0.707248 -2.6231e-05
20:35769592 C T 1.618591 3.1236e-06
20:35769647 T G 0.847654 2.4106e-05
20:35780729 A G 0.205723 -2.2949e-05
20:35783494 C T 0.847416 1.7096e-05
20:35784821 A G 0.047373 -1.0907e-05
20:35786174 G T 0.050011 -2.0243e-05
20:35788622 G A 0.033026 -4.3721e-07
20:35796541 C T 0.243529 4.1133e-06
20:35796575 A G 0.037306 2.9935e-05
20:35809783 C T 0.765419 -1.6555e-05
20:35813514 C T 1.614307 -2.3690e-06
20:35816463 T C 0.049005 3.6649e-06
20:35817894 A G 0.051874 -6.1641e-06
20:35824205 C T 0.037476 -2.2265e-05
20:35835826 A G 0.038149 6.6086e-06
20:35844057 T C 0.062142 8.5866e-06
20:35850996 A G 1.553284 -4.8610e-06
20:35852309 A G 0.035831 2.9305e-05
20:35854324 T C 0.060272 -9.5713e-06
20:35860657 A G 0.077652 -2.8508e-06
20:35865054 T C 1.613461 1.7796e-06
20:35873195 G A 1.332428 -4.9348e-06
20:35873374 T C 0.035198 1.0498e-05
20:35874117 A G 0.048794 -2.4384e-05
20:35882698 A G 0.029871 6.1653e-07
20:35884600 C T 0.077149 -1.5195e-05
20:35886284 G A 0.113874 1.5409e-05
20:35887527 C T 0.255864 4.3481e-05
20:35891270 A G 0.039958 1.1611e-05
20:35905395 T C 0.044942 1.5664e-05
20:35908770 C T 0.117297 -9.6884e-06
20:35915021 C T 0.565438 5.6206e-06
20:35916966 C A 0.618632 -2.7097e-05
20:35933761 C T 0.035083 3.6452e-06
20:35936471 T C 0.054628 -1.2929e-05
20:35937899 T C 0.044694 2.0681e-05
20:35938765 G A 0.051368 8.9968e-06
20:35945104 A G 1.132705 -1.6885e-06
20:35945174 T G 1.458350 8.3995e-06
20:35958104 G A 0.060751 1.5701e-05
20:35959814 C T 0.646252 6.9376e-06
20:35962112 T C 0.044001 -2.0361e-06
20:35964460 A G 0.474360 -1.9265e-05
20:35966213 A G 0.068445 -1.0162e-05
20:35973099 A G 0.538688 3.1000e-06
20:35974091 A G 0.138233 4.7044e-06
20:35976215 A G 0.220924 -2.4871e-05
20:35977497 T C 0.525511 8.6994e-06
20:35982868 A G 0.065481 5.9620e-06
20:35983995 G A 0.021086 6.8996e-06
20:35984115 A G 0.288057 2.4169e-05
20:35985663 A G 0.047003 1.8295e-05
20:35986653 A G 0.289005 3.5668e-05
20:35990792 C T 0.471895 3.6550e-05
20:35991560 C G 0.080307 1.3944e-05
20:35998147 T C 0.170158 -1.4269e-05
20:36001130 T C 0.110501 -1.5801e-05
20:36006050 G A 0.347900 -3.8911e-06
20:36009145 A G 0.109386 1.3904e-05
20:36010089 T C 0.228244 -5.0312e-06
20:36010857 G T 0.299803 -6.0313e-06
20:36024820 C T 0.084642 -1.1143e-05
20:36028831 C T 0.155943 1.8886e-07
20:36031986 G A 0.055709 4.9163e-06
20:36034607 G A 0.037068 -4.6224e-06
20:36039893 G A 0.226234 -1.8456e-06
20:36042536 G A 0.064297 -9.2372e-06
20:36042906 C T 0.066069 -2.0348e-05
20:36042967 C T 0.213135 1.4888e-06
20:36044863 T C 0.067034 -9.6904e-07
20:36050382 T C 0.149428 1.8119e-05
20:36050898 C T 0.193542 8.6837e-06
20:36051525 T C 1.377955 -2.2540e-06
20:36051595 A G 0.338908 1.1864e-05
20:36054965 C A 0.334743 6.7234e-06
20:36057748 T C 0.063091 -1.8555e-05
20:36067729 A G 0.149473 2.5800e-08
20:36067861 G C 0.805472 -1.6428e-05
20:36068389 C A 0.053829 -2.9472e-06
20:36068975 A G 0.188643 1.8970e-05
20:36069652 T C 0.132977 1.4519e-05
20:36070440 C T 0.580564 -6.5229e-06
20:36072630 G A 0.060955 -6.3157e-06
20:36075786 G C 0.168907 -2.9184e-06
20:36079229 C T 0.406466 -1.7379e-05
20:36081725 A G 0.069843 8.4706e-06
20:36082411 G A 0.189931 -1.4997e-05
20:36083280 C T 0.541163 -8.2898e-06
20:36087195 C G 1.272033 -1.3531e-05
20:36100011 A G 0.050219 -6.8440e-06
20:36102400 C T 0.043307 1.9044e-05
20:36105266 A G 0.036854 -2.2184e-05
20:36105395 C T 0.086614 -8.6221e-07
20:36105831 A G 1.553172 2.8452e-07
20:36106328 G A 0.036538 -2.5341e-05
20:36111868 C T 0.089735 -1.3681e-05
20:36135793 A G 0.030734 -5.3894e-06
20:36136615 C T 0.025465 -1.1614e-05
20:36143488 C T 0.197010 -2.0585e-05
20:36144077 A G 0.084798 -2.6309e-05
20:36145356 A G 0.090184 -2.5121e-05
20:36154462 A C 0.596121 -2.2816e-05
20:36171026 T C 0.030816 -8.2552e-07
20:36172549 T C 1.556864 -3.4976e-06
20:36175566 C T 0.070019 7.7247e-06
20:36185885 C G 0.082786 -1.7469e-05
20:36203280 G C 1.335460 4.8712e-05
20:36205737 C T 0.061557 -2.2362e-05
20:36212326 T C 0.073147 1.6256e-05
20:36212740 T A 0.042600 1.1676e-05
20:36213331 A G 0.053690 -1.3398e-05
20:36221966 T C 0.500012 8.4861e-05
20:36225414 T G 1.534574 3.3985e-05
20:36235121 T C 1.031635 -1.6919e-05
20:36237573 A G 0.461183 9.9934e-05
20:36242820 G T 0.120955 -4.8479e-05
20:36243512 T C 0.983218 3.5895e-07
20:36249491 A G 1.558016 3.4138e-05
20:36254113 T C 0.106190 1.9303e-05
20:36262752 G A 0.057953 -3.5968e-06
20:36266801 G A 1.337762 4.2533e-06
20:36268783 A G 0.147569 -3.7274e-07
20:36274649 C T 0.060190 -1.5037e-05
20:36278748 C T 0.126623 7.4163e-08
20:36281486 A G 1.667695 2.2387e-05
20:36284919 T C 0.032832 -5.0816e-06
20:36288132 A T 0.023496 9.2289e-06
20:36296688 A C 0.089381 1.5591e-07
20:36300866 C T 0.889468 -2.9121e-05
20:36305478 C G 0.120622 1.1389e-05
20:36305770 A G 0.121190 8.7411e-06
20:36309202 G A 0.095052 8.1199e-06
20:36312698 T C 0.096892 2.1607e-06
20:36314754 C T 0.124043 1.3556e-06
20:36330160 A G 0.063148 2.8446e-06
20:36331995 C T 0.753618 2.2639e-05
20:36333853 G A 0.632772 1.4565e-05
20:36342491 A G 0.761281 2.2310e-05
20:36345518 A C 0.092462 -3.3013e-05
20:36353131 A G 0.039958 -1.5143e-05
20:36363759 T G 0.121435 -3.3941e-05
20:36370675 T C 0.104337 2.5131e-06
20:36391796 T C 0.153567 1.5224e-05
20:36410482 G C 0.082517 -7.1785e-06
20:36424101 C T 1.961361 3.1279e-06
20:36432762 A G 0.138359 -7.2090e-06
20:36438965 G A 0.053476 1.3596e-06
20:36469694 A G 1.607650 -3.0070e-05
20:36471260 T C 0.084618 1.6444e-05
20:36481140 A G 0.029793 8.5245e-06
20:36481340 T C 0.116825 1.0933e-05
20:36486063 C T 0.771637 -3.9302e-05
20:36492927 T C 0.503956 2.8559e-06
20:36495322 T C 0.051072 -8.5796e-06
20:36496621 A G 0.036293 7.2848e-06
20:36497644 A G 0.720191 1.9191e-06
20:36503164 T C 0.025488 1.4044e-06
20:36504373 T C 0.075619 -1.8861e-05
20:36527679 T C 0.108808 2.2222e-06
20:36529293 C T 0.594894 -6.2101e-06
20:36531043 A G 1.126450 -9.2689e-06
20:36532192 G C 0.020630 -2.5171e-05
20:36532706 T C 0.037680 4.5739e-06
20:36532785 T C 0.042392 9.2051e-06
20:36540600 A G 0.097021 -4.8993e-06
20:36544364 C T 0.341686 -9.2142e-06
20:36551011 G A 0.379359 -1.9027e-05
20:36551925 T C 0.041661 3.0951e-06
20:36557539 A G 0.833827 -1.0968e-05
20:36557676 A G 0.054254 -4.1803e-06
20:36558260 T G 0.053241 -1.5037e-05
20:36559563 A G 0.034348 1.1699e-05
20:36561001 A G 0.227666 7.5893e-06
20:36561311 T C 0.663696 -1.5179e-05
20:36561707 G A 0.027185 -1.2432e-05
20:36567067 T C 1.049216 -2.6742e-05
20:36569935 T G 0.150180 1.7229e-05
20:36578778 G A 0.193773 1.4793e-05
20:36579698 T C 0.418522 -2.8651e-05
20:36585795 A G 0.143452 -3.6463e-06
20:36591208 C T 0.056580 5.3402e-06
20:36592962 C T 0.184260 -8.8798e-07
20:36593091 G A 0.615018 -5.1111e-06
20:36599904 A G 0.446332 -2.6218e-05
20:36611719 A G 0.070206 3.5901e-06
20:36613832 T C 0.024747 2.7346e-06
20:36620039 C T 0.096596 -1.6995e-05
20:36624780 T C 0.060374 3.7954e-06
20:36627010 T C 0.138288 1.1914e-05
20:36640466 A G 0.034039 1.9991e-06
20:36642446 A C 0.102535 -4.5372e-06
20:36647273 A G 0.030721 1.1359e-05
20:36656585 C A 0.515505 -4.7166e-05
20:36671868 C T 0.043225 2.0344e-05
20:36672195 G T 0.321293 1.0552e-05
20:36678179 G C 0.051276 -9.9124e-07
20:36678416 G A 0.956605 -1.7302e-05
20:36680734 A G 0.060143 7.7997e-06
20:36680919 G T 0.205475 -3.0450e-05
20:36681910 A C 0.139366 1.3706e-05
20:36696220 A G 0.060245 -2.0475e-06
20:36696264 T C 0.057148 2.0565e-05
20:36701012 C G 1.933030 -3.5335e-05
20:36706717 C T 0.043834 -3.3420e-06
20:36711934 G A 0.494773 -4.4706e-05
20:36727102 T C 0.038340 1.2709e-06
20:36741407 G A 0.043402 2.8019e-06
20:36741604 T C 0.130795 8.4622e-06
20:36742368 G A 0.081575 -7.0077e-06
20:36742433 T C 0.318652 1.2851e-05
20:36745296 A G 1.698711 -2.4023e-05
20:36753731 C A 0.289634 5.8242e-06
20:36770588 T C 0.270089 1.4242e-05
20:36771795 T G 0.037782 -1.6291e-06
20:36774436 A G 0.084809 6.0155e-07
20:36777462 C T 0.221910 1.5723e-05
20:36779588 G A 0.026740 -1.4541e-05
20:36782045 T G 0.114870 -5.2195e-06
20:36783114 A G 0.045609 1.1010e-05
20:36785934 G A 0.223110 1.0739e-05
20:36791314 A G 1.256520 -1.9280e-05
20:36794497 C T 0.246032 3.0075e-06
20:36794916 G C 0.037099 3.8632e-06
20:36796159 C T 1.916609 5.2060e-06
20:36802329 T C 0.123754 -6.4598e-06
20:36807045 G T 0.352735 4.3829e-05
20:36811306 A G 0.732230 -2.8091e-05
20:36811417 T C 0.653650 6.1907e-07
20:36820268 T C 0.054231 -2.8168e-06
20:36821242 C T 1.014636 -3.7085e-05
20:36827676 G C 0.434909 3.8018e-05
20:36831670 C G 0.154485 2.6367e-05
20:36837484 T C 0.088297 1.5731e-05
20:36839297 C T 0.936128 -2.7078e-05
20:36841032 A G 0.053415 3.0525e-05
20:36841914 A G 0.929304 -2.6356e-05
20:36845738 T C 0.660810 -8.3281e-06
20:36849709 A G 0.266961 -2.4440e-05
20:36856616 A G 0.053867 9.3020e-06
20:36858778 C T 1.857721 -2.2428e-06
20:36865116 C T 0.677636 -1.6123e-05
20:36869005 A G 0.036514 -1.0606e-06
20:36869516 A C 0.630878 -1.8701e-05
20:36869769 T C 0.047523 9.3606e-06
20:36874919 C T 0.078488 -6.1433e-06
20:36880899 T G 0.033682 7.4979e-06
20:36881261 G A 0.193535 9.0202e-06
20:36882176 T G 0.049372 5.3146e-06
20:36887454 T G 0.100880 7.6152e-06
20:36888307 C T 0.048621 3.4891e-06
20:36895860 G A 0.340836 1.0740e-05
20:36900043 T C 0.207036 -1.6689e-05
20:36906612 T C 0.267410 1.0969e-05
20:36907423 G A 0.110270 2.6610e-05
20:36907655 G A 0.025203 -6.2553e-07
20:36911947 T C 0.033706 2.2716e-05
20:36916018 G A 1.193596 -1.3651e-04
20:36916099 C T 0.035467 2.2695e-05
20:36920737 G A 0.744435 -5.5672e-06
20:36921857 G A 1.062547 -4.1610e-07
20:36921921 C T 0.311771 2.1443e-05
20:36923682 T G 0.402753 1.3143e-05
20:36926771 A G 0.062934 1.9451e-05
20:36932551 C G 1.100764 1.6916e-05
20:36932676 C G 1.090228 2.1784e-05
20:36933053 G A 1.619084 3.1683e-05
20:36937140 C T 0.932789 4.6375e-06
20:36937431 T C 0.021368 5.2764e-06
20:36938878 C T 0.153645 1.3703e-05
20:36939052 C G 0.232364 1.0492e-05
20:36939587 A G 0.859009 1.1371e-05
20:36940314 T C 0.112976 2.1021e-05
20:36942017 C G 0.124485 -1.9649e-05
20:36943660 G T 1.084996 2.1161e-05
20:36946848 A G 0.967464 5.3081e-06
20:36947275 A G 0.203194 -8.7781e-06
20:36948457 C T 0.112551 1.6326e-05
20:36952342 T C 0.090303 -3.6443e-05
20:36952961 A C 0.770464 1.7025e-05
20:36957837 A G 0.924327 6.6840e-06
20:36959436 G T 0.132202 -2.1734e-05
20:36964189 G A 0.066375 -1.9819e-06
20:36964907 T C 0.032220 3.3836e-06
20:36967903 A G 0.051137 4.3988e-06
20:36970545 C A 0.706055 -9.0547e-07
20:36974715 G A 0.382449 3.9110e-07
20:36974945 T C 0.173092 -1.3049e-05
20:36976327 G A 0.023384 1.8138e-05
20:36978224 A G 0.041811 9.4601e-06
20:36978944 A G 0.072872 2.4663e-05
20:36982754 A G 0.032448 -6.7894e-06
20:36985235 T C 0.053952 1.1111e-05
20:36985885 T G 0.164160 -2.7308e-05
20:36987558 T A 0.042124 -2.7215e-05
20:36989381 A G 1.045513 -1.3289e-05
20:36993333 G A 0.033240 -1.9503e-05
20:36993576 G A 0.041750 1.1680e-05
20:36994821 C T 0.059368 -5.6953e-06
20:36997632 C T 1.092914 -1.7286e-05
20:36997655 T C 0.164405 -3.2641e-05
20:37001761 C T 0.173935 6.1641e-07
20:37026379 A C 1.598393 5.1664e-06
20:37031332 G C 0.024564 2.5445e-06
20:37031607 T C 0.025080 4.7926e-06
20:37034077 T C 0.034495 1.6112e-05
20:37037584 T C 1.674630 -7.6962e-06
20:37043497 A G 1.582529 1.6879e-06
20:37044770 T G 0.101379 3.4958e-05
20:37052173 C T 0.031792 6.4991e-06
20:37056819 C T 0.172976 -6.3660e-06
20:37060890 A G 0.263462 -6.2769e-06
20:37062583 C T 1.697559 -7.4336e-06
20:37064849 A G 0.054768 -7.4080e-06
20:37070737 T C 0.218201 7.5827e-06
20:37074199 G A 1.521166 -3.6021e-06
20:37084980 C A 0.040101 -7.4977e-06
20:37097436 A G 0.104099 2.5202e-06
20:37100214 T C 0.577558 -1.4357e-05
20:37102700 A C 0.292800 -1.3501e-05
20:37107746 G A 1.557217 -1.5458e-06
20:37167048 A G 0.041423 2.5658e-06
20:37168138 C T 0.022653 5.0358e-07
20:37168469 T G 0.039091 -6.6037e-06
20:37173486 A G 0.611665 4.0326e-06
20:37179499 G A 0.105660 -8.0083e-06
20:37180474 T C 0.094117 3.3178e-06
20:37192491 T C 0.057168 6.8639e-06
20:37196517 A G 0.054795 -1.6460e-06
20:37211279 A G 1.166958 -8.8092e-06
20:37219554 T G 0.117226 -7.2661e-06
20:37228659 G T 1.935747 -1.3270e-05
20:37232939 G A 0.073912 -1.2893e-05
20:37235741 G A 0.051898 1.2723e-05
20:37237147 C T 1.487977 1.0539e-05
20:37243067 G A 0.242112 -5.6824e-06
20:37247046 G A 0.267012 -1.0789e-05
20:37248018 C A 0.035222 -1.1469e-05
20:37249744 A G 0.040764 -3.4835e-06
20:37252018 A G 0.111620 -3.9351e-05
20:37255453 A G 0.616510 1.2331e-05
20:37262128 T C 0.598852 1.8046e-05
20:37272194 A G 0.093699 -7.9743e-06
20:37272589 A G 1.015510 8.8321e-06
20:37284993 A G 0.314055 9.1624e-06
20:37285358 T G 0.021953 8.4213e-06
20:37294883 T C 1.086199 -5.9934e-06
20:37297682 G A 1.926006 -1.1864e-05
20:37299444 T C 0.076540 2.8619e-06
20:37307957 A G 0.059939 -2.2524e-06
20:37308301 A G 1.425967 1.1701e-05
20:37313038 T C 0.086842 -3.7578e-05
20:37320416 G A 0.116777 1.0315e-05
20:37324814 T C 0.024751 -2.0540e-06
20:37328506 C G 0.048600 7.0913e-06
20:37336474 C T 0.751578 -1.3768e-06
20:37340894 G A 0.199882 -1.5288e-05
20:37342208 C T 0.026876 -1.2669e-05
20:37342373 T C 0.102093 9.1691e-06
20:37347459 T C 0.028790 -2.0452e-06
20:37347531 G T 1.835802 1.2283e-06
20:37358177 A G 0.085563 -1.7266e-05
20:37358274 T G 1.120242 1.1009e-05
20:37359799 T G 0.232578 -2.3530e-05
20:37362415 G A 0.062638 2.6293e-05
20:37369344 T C 0.152887 -1.4221e-07
20:37370933 G A 0.715533 -7.2356e-07
20:37371513 C T 0.152380 1.2325e-05
20:37377139 T C 0.513264 6.3810e-07
20:37378721 A G 0.024455 -1.3865e-05
20:37382941 T C 0.092047 -2.2916e-05
20:37394432 G A 0.107985 -7.3024e-06
20:37396114 G A 0.039319 1.1403e-05
20:37399679 T C 0.024108 1.1578e-05
20:37399987 G A 0.194211 3.7812e-06
20:37401353 G C 0.041192 -2.7189e-05
20:37402365 G T 1.192869 -4.3403e-06
20:37407148 A G 0.080538 -4.8994e-06
20:37416669 T G 0.091697 -2.5091e-05
20:37428180 C T 0.129584 5.0094e-06
20:37433288 A G 0.183016 1.5835e-06
20:37445212 G A 0.169988 -1.1059e-05
20:37445747 T C 1.223423 5.1822e-07
20:37453297 T A 0.043001 1.5126e-07
20:37457487 A G 0.027148 2.1253e-06
20:37470527 A G 0.020712 7.6348e-06
20:37487150 T G 1.212061 2.3043e-05
20:37487899 C T 0.128109 3.7786e-05
20:37491178 T C 0.046758 1.2577e-05
20:37492228 G A 0.129965 -1.2958e-05
20:37493761 A G 1.450854 8.5525e-05
20:37497687 G A 0.035919 2.7644e-06
20:37499367 G A 0.157136 4.5213e-06
20:37501340 A G 0.119650 -1.7522e-05
20:37507121 A G 0.100084 -1.6773e-05
20:37509820 C A 0.214563 -4.2168e-07
20:37510822 T C 0.059120 1.7618e-05
20:37515333 A G 0.769322 4.6377e-07
20:37515869 G A 0.139019 1.1662e-05
20:37517062 A G 0.127130 -5.1570e-06
20:37519321 A G 0.221764 -3.6640e-06
20:37520581 A C 0.414605 5.1302e-06
20:37521799 T C 0.244444 -2.5678e-05
20:37522973 C T 0.108407 -4.3839e-06
20:37533560 T C 0.247762 1.3018e-06
20:37534582 G A 0.607626 -6.1791e-06
20:37535555 C T 0.037218 5.1599e-06
20:37551039 A G 0.058844 -2.2658e-05
20:37560386 T C 0.043531 4.3769e-06
20:37576160 C T 0.075007 6.8508e-06
20:37580670 G C 0.041352 1.0377e-05
20:37582823 C T 0.053302 3.2815e-05
20:37585212 C T 0.354085 -4.8533e-06
20:37590581 T C 0.223511 -1.0800e-06
20:37597522 G T 0.028018 5.1672e-06
20:37611384 A G 0.024163 -1.2804e-05
20:37621052 C T 0.088137 9.1146e-06
20:37621333 G A 0.058079 1.2106e-05
20:37630951 A G 0.032547 8.6885e-06
20:37643659 C T 0.615191 1.0776e-06
20:37660672 A G 0.064195 -9.0697e-06
20:37667182 T C 0.246229 1.1776e-05
20:37672209 C A 0.619607 1.0691e-06
20:37683071 C T 0.869243 5.8773e-06
20:37684359 T G 0.021429 2.2271e-05
20:37688825 C T 0.869307 1.1030e-05
20:37690464 G A 0.871714 1.2288e-05
20:37700340 T C 0.132134 -6.4893e-06
20:37705062 T G 0.024373 3.5797e-06
20:37705775 T C 0.106241 -2.2507e-05
20:37710817 C G 0.264244 3.9463e-06
20:37715912 T C 0.368752 -1.3044e-07
20:37717550 T C 0.648489 1.2396e-06
20:37721601 G A 0.026495 -8.0042e-07
20:37728157 C T 0.908545 1.2662e-05
20:37728239 T C 0.035630 -2.6015e-06
20:37732176 C T 0.385594 -1.3093e-05
20:37744162 T C 0.210415 -1.6334e-05
20:37794915 G A 0.041770 -7.3274e-06
20:37800263 G A 0.165269 3.0844e-05
20:37800457 G A 0.920454 -2.4690e-05
20:37803173 C T 0.124644 -2.0711e-05
20:37804920 T C 0.050311 -6.5337e-06
20:37805444 A G 0.141065 9.6294e-06
20:37816895 G A 0.028385 2.8000e-05
20:37829118 G A 1.796789 1.9015e-05
20:37839939 A T 0.126541 4.1592e-06
20:37840698 A G 0.034049 1.2909e-07
20:37844900 A C 0.056257 3.0515e-06
20:37845477 G A 0.418511 9.9819e-06
20:37852840 G T 0.044789 -2.5938e-06
20:37857231 T C 0.050838 -8.3366e-06
20:37865159 T C 0.393142 1.2930e-05
20:37867471 C T 0.106149 -6.2740e-06
20:37876338 T C 0.093940 -4.7832e-06
20:37876772 G A 0.124111 1.3004e-05
20:37878814 A G 0.993625 3.7040e-06
20:37881769 C A 0.387729 5.5485e-06
20:37884312 G A 0.258597 -5.9434e-06
20:37889503 G C 0.746815 -7.3869e-07
20:37900406 A G 0.042056 -5.7249e-06
20:37903682 T G 0.163793 5.5319e-06
20:37919940 G A 0.054146 1.3373e-05
20:37924087 C G 1.979322 -1.2707e-05
20:37927072 C T 0.121652 9.7597e-06
20:37931218 T G 0.843697 5.2370e-06
20:37934996 G A 0.028929 2.2321e-05
20:37935033 T G 0.059296 4.1034e-06
20:37936416 G A 0.048716 3.9008e-06
20:37938529 T C 0.051626 1.3875e-06
20:37976363 G C 0.041481 6.1201e-07
20:37987385 T C 0.058297 -2.3395e-05
20:38022796 A G 0.221243 4.8098e-07
20:38042252 T C 0.115614 1.3406e-06
20:38042871 A G 0.078828 -2.4390e-05
20:38051139 A C 1.026294 -9.0726e-06
20:38051244 A C 0.069914 -3.4715e-06
20:38070211 A G 0.308707 5.3836e-06
20:38079249 T C 0.078101 5.5759e-06
20:38085326 T C 0.102627 -1.5695e-05
20:38087936 A G 0.219034 -1.9750e-06
20:38090481 A G 0.294880 -2.1246e-05
20:38118190 G A 0.936304 1.7323e-07
20:38121222 C T 0.115883 -1.7036e-06
20:38121476 A C 0.042777 -7.1729e-06
20:38129002 A G 0.111691 5.2395e-06
20:38137264 C T 0.082884 -5.5286e-06
20:38145701 T G 0.917255 -6.2286e-06
20:38152841 C G 1.091159 1.6302e-06
20:38158740 A G 0.021749 1.4832e-05
20:38161430 C T 0.818650 1.6383e-05
20:38162390 G A 0.146441 1.8407e-06
20:38167571 T C 0.053357 -3.0279e-05
20:38172106 G A 0.193943 3.0048e-05
20:38173370 T C 0.041665 5.4308e-06
20:38179019 T C 0.070216 4.4089e-05
20:38190606 G A 0.306514 4.3656e-05
20:38201675 G A 0.083816 2.7172e-05
20:38207117 T C 0.022983 -2.4392e-05
20:38209280 A G 0.111926 2.4556e-06
20:38214973 T C 0.077067 -8.3653e-06
20:38215164 T C 0.020634 -1.0230e-06
20:38223378 A G 0.073008 1.2016e-05
20:38224180 G A 0.412687 2.7166e-05
20:38234418 C T 0.282498 2.8761e-05
20:38236027 T C 0.046268 3.2384e-05
20:38254587 C A 1.431601 1.1693e-05
20:38259719 A G 0.095192 5.0186e-06
20:38261718 C T 0.141246 3.9075e-06
20:38265611 G T 0.044364 3.0465e-06
20:38266877 C A 0.075211 8.7413e-06
20:38267563 C T 0.083993 -1.5442e-05
20:38269465 G A 0.082306 -1.0266e-05
20:38269533 A C 0.440481 -5.5488e-06
20:38272443 C A 0.105544 3.2239e-06
20:38297255 G A 1.452839 1.8836e-05
20:38300576 T C 0.106513 9.8349e-07
20:38300807 T C 0.211714 3.0115e-05
20:38308750 A C 0.022082 -4.2349e-06
20:38323690 A C 0.092343 9.0505e-06
20:38342206 T C 0.040383 2.1096e-06
20:38359675 C T 0.060843 -2.1103e-06
20:38362239 G A 1.280553 7.7502e-06
20:38375192 G A 0.501178 -2.8611e-05
20:38375377 T C 0.029867 -5.8365e-06
20:38384990 C T 0.212958 2.0096e-05
20:38411695 C T 1.460873 -1.6747e-05
20:38413485 T C 0.040060 2.8205e-06
20:38427860 A G 0.542612 -2.1475e-06
20:38428911 A G 0.737024 -5.2917e-06
20:38429232 C T 0.043103 -9.2003e-06
20:38438813 G A 0.180833 8.0386e-06
20:38439561 T G 0.042719 1.0467e-06
20:38440391 C T 0.053666 3.2513e-06
20:38442513 C A 1.161230 2.0621e-05
20:38444111 A G 1.977272 6.3679e-06
20:38444905 C T 0.043032 -5.6602e-06
20:38454576 C A 0.405255 -1.5599e-05
20:38462599 T C 0.468509 1.9025e-05
20:38462730 C T 1.776383 2.6363e-05
20:38480509 T C 0.092176 1.0792e-05
20:38487241 A G 0.047071 2.5739e-06
20:38494544 A G 0.056617 9.3222e-06
20:38501640 A G 1.552617 -2.5426e-05
20:38509819 A G 0.029160 -5.8678e-06
20:38517692 G T 0.473673 1.1609e-05
20:38526357 G T 0.023119 9.8306e-06
20:38529792 G A 0.531069 -1.4181e-05
20:38529881 C T 0.106836 3.9468e-06
20:38529958 C T 0.211489 -2.2434e-05
20:38534990 C T 0.071808 1.0435e-05
20:38535375 T C 0.113877 1.9449e-07
20:38536968 A C 0.090690 -5.2973e-06
20:38538400 T C 0.023466 6.1973e-06
20:38541547 A G 0.554263 -1.5511e-05
20:38565762 G A 0.101158 -1.5402e-05
20:38579345 T C 0.026624 -2.4062e-05
20:38589838 A G 0.049090 -2.6440e-06
20:38590028 G A 0.687444 -5.0641e-06
20:38590329 C T 0.101539 -1.7470e-05
20:38592816 C A 0.603992 1.0208e-06
20:38595612 T G 0.411117 1.7421e-05
20:38606110 T C 0.172595 2.5809e-05
20:38621715 A G 0.091843 -2.3245e-06
20:38623045 C A 0.042236 2.6757e-05
20:38637775 G T 0.379597 7.9778e-06
20:38638572 A G 0.043480 -3.3246e-05
20:38638936 A G 1.660399 2.6647e-06
20:38644638 C T 0.106795 4.4951e-06
20:38645835 C T 1.151245 -2.9988e-05
20:38653403 T C 0.044633 2.7001e-06
20:38653603 C T 0.046482 7.2892e-06
20:38655198 C A 1.861641 -1.1334e-05
20:38656807 T C 0.069237 -4.8924e-06
20:38657164 C T 0.810079 2.3498e-05
20:38657191 A G 0.045588 -6.8771e-06
20:38666525 C G 0.050773 2.0607e-05
20:38675234 C T 0.038897 -1.2649e-05
20:38675549 G A 0.183560 6.7741e-06
20:38680646 G A 1.575097 2.5337e-05
20:38681612 T C 0.034495 -3.6716e-06
20:38685541 T C 0.297117 -3.3386e-06
20:38694615 A G 0.078767 -2.5521e-05
20:38702714 G T 0.250268 -1.8713e-06
20:38703600 T C 0.048067 2.5181e-05
20:38703982 G T 1.706014 1.4458e-05
20:38708075 T C 0.032125 8.5471e-06
20:38708576 A C 0.108910 1.4615e-05
20:38709001 A G 0.292188 3.7765e-05
20:38711360 C A 1.126919 1.8021e-05
20:38741293 G A 0.055648 2.1188e-05
20:38741745 C T 1.791101 -3.3420e-06
20:38744230 T G 0.134504 1.3795e-05
20:38750619 A C 0.086814 1.7836e-05
20:38754661 C T 0.111286 -1.9341e-05
20:38758007 T G 0.220006 2.3032e-05
20:38760593 T G 0.098513 4.0143e-05
20:38761813 C T 0.090813 -3.7601e-05
20:38764006 G A 1.147274 2.4871e-05
20:38770152 A C 0.111762 -2.1889e-05
20:38771176 A G 0.192835 6.9129e-06
20:38781071 T G 0.130023 -3.1270e-06
20:38782947 G A 0.769978 1.2380e-05
20:38786218 C T 0.342876 6.4839e-06
20:38792298 T C 0.762407 -1.8642e-06
20:38796349 T C 0.034097 3.1659e-06
20:38797004 T C 0.341781 6.3299e-06
20:38799179 C A 0.732675 1.5192e-05
20:38807156 G T 0.077111 3.5286e-06
20:38809964 G A 1.796650 2.1934e-05
20:38820805 T G 0.257200 1.9966e-06
20:38822470 A G 0.139631 1.0763e-05
20:38826761 A G 0.076799 3.0068e-05
20:38826862 T G 0.035103 -6.9344e-06
20:38833043 T C 0.232211 -3.6018e-05
20:38835107 C T 0.037993 -8.9790e-06
20:38836785 C T 0.311784 1.9551e-06
20:38840122 G A 0.352555 1.0742e-05
20:38849642 G A 0.975802 5.5690e-07
20:38851948 G A 0.319209 -5.1523e-05
20:38853634 A T 0.250193 -4.5481e-05
20:38856656 G A 0.230556 2.1671e-06
20:38859990 A G 0.073657 -2.3751e-05
20:38869717 G A 0.048543 -1.0895e-05
20:38870077 A G 0.055845 1.6343e-05
20:38870253 T C 1.633625 6.9093e-06
20:38872599 G T 0.180738 -1.2011e-05
20:38875017 G A 0.096293 -7.0078e-06
20:38879237 T C 0.119245 -1.2863e-06
20:38882330 G A 0.050732 2.5244e-06
20:38883014 A G 0.600133 2.3964e-05
20:38883255 C T 0.047217 2.3160e-05
20:38884137 C A 0.091289 -2.1772e-05
20:38885165 C T 1.374494 5.5645e-06
20:38895000 G A 0.280135 -1.5756e-05
20:38895009 A C 0.694210 -3.2435e-06
20:38895802 C A 1.315181 -1.5919e-05
20:38897655 G A 0.620066 -1.0192e-05
20:38903671 T C 0.124155 8.6691e-06
20:38903864 T C 0.894673 -1.1840e-05
20:38903961 C A 0.078645 2.1360e-05
20:38904010 C T 0.262432 -4.5324e-06
20:38904091 G A 0.334658 -9.0526e-06
20:38904203 A G 0.244804 -3.4793e-06
20:38912806 A G 0.173153 1.5650e-05
20:38915219 A G 0.070465 -1.2558e-05
20:38916993 A G 0.499451 -3.5776e-06
20:38917544 C T 0.100665 1.8881e-05
20:38925277 A C 0.191240 -9.2910e-06
20:38936782 G C 0.057151 1.1293e-05
20:38949065 T C 0.193865 1.2650e-06
20:38958766 A G 0.079746 -1.3677e-05
20:38964572 T C 0.243733 2.0384e-05
20:38968223 G A 0.057875 1.4776e-06
20:38969262 A G 0.085971 -1.1904e-05
20:38982928 C T 0.782102 -4.6237e-06
20:38991018 G T 0.194358 4.2197e-06
20:38997222 T C 0.360215 5.0961e-06
20:39002963 C T 0.059307 -1.4982e-05
20:39014350 G A 0.107108 -2.5137e-05
20:39015083 C T 0.045289 -3.6013e-05
20:39015534 C T 0.167285 1.4236e-05
20:39015745 T C 0.249496 -1.8920e-05
20:39023929 G A 0.213322 -8.4525e-06
20:39028436 A C 0.147770 -1.6838e-05
20:39030624 A G 0.033009 2.8922e-05
20:39032337 A G 0.023986 -6.2824e-06
20:39041871 G A 0.518660 8.7983e-06
20:39043958 C T 0.030224 -3.0912e-06
20:39048873 C A 0.321198 6.3524e-06
20:39050875 A G 0.316204 3.2398e-05
20:39051489 C T 0.062309 5.6631e-06
20:39054395 A G 0.021983 -1.3127e-05
20:39055693 G T 0.054642 -4.4415e-06
20:39069744 G T 0.178814 -6.2489e-06
20:39074725 T C 0.032577 -5.6976e-05
20:39077582 T G 0.169454 -1.1093e-05
20:39082967 C T 0.051246 -1.0041e-05
20:39086444 G T 0.026695 -1.1166e-05
20:39091648 T C 0.127048 -7.2124e-07
20:39092829 T C 1.966906 -1.8603e-05
20:39093473 C T 0.085669 9.0122e-06
20:39098923 T C 0.467285 -1.3159e-05
20:39106402 A G 0.047948 -1.3768e-05
20:39116791 G A 1.833922 -1.8038e-05
20:39117085 T C 0.053697 -1.2244e-05
20:39124802 A G 0.166972 -2.2307e-05
20:39125905 G A 0.784461 1.0486e-05
20:39126953 G A 0.023299 -1.9135e-06
20:39130125 T C 0.052616 -3.7920e-05
20:39130266 A G 0.096405 2.6096e-05
20:39131200 A G 0.180826 -3.0592e-05
20:39135946 A G 0.025029 -3.8801e-06
20:39142516 A G 0.066014 5.3826e-06
20:39151635 T C 0.053510 -1.8910e-05
20:39151915 G C 0.236114 1.3574e-05
20:39162201 A G 0.125351 9.2151e-06
20:39163671 T C 0.036463 8.9317e-07
20:39168960 A G 0.068632 1.3631e-05
20:39169470 G A 0.044113 -1.3647e-05
20:39173907 A G 1.979030 7.3734e-06
20:39174168 A G 0.023993 -2.1063e-06
20:39179978 T C 0.037048 -2.0817e-05
20:39180225 G A 0.043361 1.0782e-05
20:39191840 G A 0.039275 9.6155e-06
20:39212514 G C 0.042454 1.4940e-05
20:39215744 T C 1.884977 -5.0182e-07
20:39216386 C T 0.173333 2.2662e-07
20:39221792 C T 0.044595 -4.4874e-06
20:39222926 T C 0.058960 -6.6211e-06
20:39223140 A C 0.074718 -8.9425e-06
20:39223331 G A 0.046785 -2.8529e-05
20:39228784 T C 0.633571 1.9022e-05
20:39232760 G A 0.026383 -8.2454e-06
20:39236155 A G 0.043385 1.3975e-08
20:39239812 A G 0.063713 -2.4057e-06
20:39241193 C T 0.056481 -1.6099e-05
20:39246090 A G 0.053306 -7.3534e-06
20:39247356 C T 0.056009 -1.4211e-05
20:39255548 G T 1.259536 3.6170e-05
20:39260113 T C 0.230522 1.4108e-05
20:39265489 C T 0.360871 2.8227e-05
20:39269074 C T 0.810936 2.6316e-06
20:39276556 T G 0.087080 -1.2024e-05
20:39277642 A G 0.589590 5.8648e-06
20:39286786 G A 0.429445 6.3172e-06
20:39288490 A G 0.666192 -7.2178e-06
20:39293437 G T 0.060231 -2.9269e-05
20:39293832 G A 0.311512 5.2590e-05
20:39301373 G A 0.024707 1.8758e-06
20:39301484 G T 0.068561 -1.2491e-05
20:39301657 C A 0.311471 5.5465e-05
20:39302355 T C 0.274413 3.6774e-05
20:39305715 T C 0.066385 -1.1970e-06
20:39313690 G A 0.322810 4.1183e-05
20:39314049 T C 0.069200 1.0447e-05
20:39320255 T C 0.029014 -1.1819e-05
20:39321640 T C 0.127364 -2.9143e-05
20:39325312 T C 0.276763 2.1468e-05
20:39325800 C T 0.255109 7.8330e-06
20:39326151 G A 0.047995 -5.9992e-06
20:39331184 T C 1.912907 -8.6988e-06
20:39332931 A G 0.052796 2.0233e-06
20:39335297 C A 0.036385 6.4925e-06
20:39341308 C T 0.166605 -9.0435e-07
20:39346074 G A 1.576539 -1.8530e-05
20:39347357 G T 0.621651 -2.4549e-05
20:39350217 T C 0.304033 1.9003e-06
20:39354884 C T 0.062047 1.2419e-05
20:39356528 G T 0.161172 3.1902e-05
20:39364058 A G 0.045269 -9.0059e-06
20:39366142 T C 0.050436 5.5932e-06
20:39369301 G A 1.306514 -5.4111e-06
20:39369782 A G 0.081293 2.0942e-06
20:39376832 T C 0.022843 1.7261e-06
20:39377512 T C 0.089140 -2.8270e-05
20:39394732 C T 0.276385 -1.7267e-05
20:39408388 C T 0.166037 2.3510e-05
20:39410641 C T 0.251186 3.2895e-06
20:39411075 A G 0.053846 -1.4426e-05
20:39411149 T G 1.732356 9.9449e-06
20:39414310 G T 0.670085 -1.7668e-05
20:39415143 C T 0.045177 -5.6676e-06
20:39419953 G A 0.082847 -4.9238e-06
20:39423228 T G 0.041383 -1.6224e-05
20:39426514 G T 0.400737 8.1596e-06
20:39429813 T C 0.023102 -1.2731e-05
20:39431097 C T 0.306004 -7.8606e-06
20:39438008 A G 0.164694 2.6379e-05
20:39438433 T C 0.025869 -6.9614e-06
20:39439158 A G 1.444704 1.3577e-05
20:39440468 A G 0.592844 2.0742e-05
20:39440509 G A 0.158126 -7.3033e-06
20:39442906 T G 0.172664 2.4707e-05
20:39443049 T C 0.057369 7.6695e-07
20:39443197 A C 0.073528 -2.8434e-05
20:39443612 T C 0.058844 1.3536e-05
20:39443855 G A 0.109029 -2.9220e-05
20:39450418 G A 0.269144 7.0645e-06
20:39452798 C T 0.046064 2.0989e-05
20:39456099 G A 0.136057 1.0291e-05
20:39456739 G T 1.864211 1.5924e-05
20:39456747 G A 0.034100 4.5738e-06
20:39457187 A G 0.051198 -1.3575e-06
20:39457324 C T 0.416954 2.0492e-05
20:39458405 A G 0.113965 -2.6286e-05
20:39462473 A G 0.926798 -1.2440e-05
20:39467180 T C 1.089834 1.1098e-05
20:39470400 G A 0.042369 8.2162e-07
20:39473280 A G 0.397813 2.7691e-05
20:39473330 A G 0.165269 -2.5254e-05
20:39478533 A G 1.276055 2.9972e-05
20:39483902 C A 0.028446 -1.2603e-05
20:39489477 T C 0.038370 -1.0487e-05
20:39491042 G A 0.168281 2.7929e-05
20:39494435 G T 0.311352 1.1250e-05
20:39495670 A G 0.028168 -1.1442e-05
20:39495987 C T 0.072454 8.3139e-07
20:39497468 C T 0.096392 -1.1607e-05
20:39498917 T C 0.838233 4.0854e-06
20:39502637 A G 0.274311 1.6208e-05
20:39506710 A G 0.039849 1.5793e-05
20:39508866 G A 1.794889 -1.8187e-05
20:39514690 T G 0.049331 3.3665e-06
20:39519327 C T 0.211105 2.3097e-05
20:39533683 T C 0.058038 -3.0732e-07
20:39537280 T G 0.325496 1.1524e-05
20:39544887 G A 0.148644 -1.6086e-05
20:39561253 T C 0.023717 1.2714e-05
20:39562320 A C 0.625561 9.4923e-06
20:39566736 T C 0.024350 -1.2642e-05
20:39567790 T G 0.041182 -1.9899e-06
20:39570101 C T 0.032631 4.8708e-06
20:39570656 G A 0.514196 2.2224e-05
20:39573774 A G 0.075156 2.6944e-05
20:39577519 A G 0.205244 -1.6074e-05
20:39577560 A G 0.092543 1.8210e-05
20:39577602 C T 0.392812 6.5278e-05
20:39577742 G A 0.695315 -1.0215e-04
20:39577882 G A 0.136482 -1.3442e-05
20:39577950 T C 0.065171 1.8583e-05
20:39581423 C G 0.060789 2.0974e-05
20:39588751 T C 0.071362 3.7729e-05
20:39589222 T C 0.803582 -6.4298e-07
20:39589528 G A 0.508600 2.0724e-05
20:39591005 C G 0.048407 -1.9461e-05
20:39591187 T G 0.636488 -2.8544e-05
20:39598355 G T 0.447393 -1.7159e-06
20:39617398 A G 0.590910 -2.9342e-05
20:39619644 T C 0.257499 -1.6110e-05
20:39621224 T C 0.023007 -1.5316e-05
20:39624149 A C 0.022422 3.7954e-06
20:39631533 T C 0.063148 1.3702e-05
20:39633603 T C 0.311648 -4.8062e-05
20:39637459 C T 0.094909 -7.5831e-05
20:39640971 T C 0.127143 9.9722e-06
20:39641517 A C 1.916871 -6.1066e-06
20:39641902 A G 0.398979 3.2384e-06
20:39652976 T C 0.142160 -4.5134e-05
20:39655246 T G 0.033141 -2.6262e-05
20:39657625 A C 0.140940 -5.0954e-05
20:39658819 C T 0.035664 1.9106e-05
20:39659158 T C 0.124270 -7.2428e-08
20:39659579 C A 0.039761 2.5553e-05
20:39669079 G A 0.075826 -9.9723e-06
20:39672618 A T 0.956516 -1.5678e-05
20:39675517 T C 0.178627 5.2370e-05
20:39679424 T C 0.031105 5.0172e-06
20:39684855 G A 0.329402 -7.5569e-06
20:39701015 C A 0.578942 2.4011e-04
20:39710496 G A 0.447638 -8.7873e-06
20:39720830 G A 0.364651 -7.2630e-06
20:39735671 T C 0.154155 3.2401e-06
20:39743905 A G 0.306783 -1.2095e-05
20:39763115 T G 0.308313 -1.6178e-05
20:39768492 G A 0.023194 3.9572e-06
20:39768852 A G 0.069438 -7.7530e-05
20:39779321 G A 0.039635 2.5975e-05
20:39780958 T C 0.102039 -4.0055e-06
20:39787530 C T 0.096337 1.8518e-05
20:39792063 G A 0.343732 -1.0074e-05
20:39792236 A G 0.068792 4.8960e-07
20:39794775 G T 0.055472 4.5606e-06
20:39796067 G T 0.137900 -6.6771e-05
20:39797465 C T 1.102974 -5.6508e-05
20:39806112 T C 0.078825 -1.8702e-05
20:39832628 C T 0.400836 -2.5468e-05
20:39840640 G T 0.040811 -4.1144e-06
20:39862471 A G 0.413388 -1.0352e-05
20:39863861 C A 0.021551 9.7853e-06
20:39876567 C T 0.297253 -1.4416e-05
20:39878824 T C 0.026733 6.3548e-06
20:39890279 C T 0.163525 6.5536e-06
20:39911484 C T 0.035858 -7.9980e-08
20:39914030 A G 0.447437 -1.3014e-05
20:39926681 C G 0.022755 6.5391e-06
20:39930208 C T 0.171596 1.0521e-05
20:39941949 C A 0.138757 -5.9782e-05
20:39954144 A G 0.027335 3.7337e-06
20:39960342 A G 0.800828 -1.8005e-05
20:39973783 A G 0.192386 -2.4006e-05
20:39974502 A G 0.025777 1.9657e-06
20:39974624 T C 0.038285 3.3649e-05
20:39975640 G C 0.033485 -1.1152e-07
20:39978998 C G 0.076047 -2.9336e-06
20:39986085 C A 0.450867 7.9349e-06
20:39990377 C G 0.071967 -3.8114e-06
20:40000273 T C 0.041094 -1.3705e-05
20:40004536 T C 0.080120 -5.7735e-06
20:40006857 C T 0.122292 -1.9352e-05
20:40007073 T G 0.408764 2.1629e-05
20:40008553 C G 0.536696 6.8134e-06
20:40015574 A G 0.343209 -1.0994e-05
20:40021751 A C 0.655510 9.2148e-06
20:40021959 C T 0.438951 9.6501e-06
20:40026574 A C 0.169053 5.2163e-06
20:40037660 A C 0.061272 -2.1405e-05
20:40045231 C G 0.038632 8.0428e-06
20:40049579 A T 0.032903 1.5634e-05
20:40050314 A G 0.037112 1.0262e-05
20:40052529 G A 0.655748 -5.9824e-06
20:40057158 A C 0.038483 5.9956e-06
20:40061783 G T 0.105279 -1.8672e-05
20:40068509 T C 0.039588 1.1409e-05
20:40071204 T C 0.021252 -1.2573e-05
20:40079655 C G 0.086848 -2.4527e-05
20:40101579 C A 0.516997 -6.2835e-06
20:40101647 G A 0.124457 1.0084e-06
20:40115458 G A 0.029759 7.3919e-07
20:40117905 G A 1.805313 -2.1132e-05
20:40134902 T C 0.173932 6.3844e-06
20:40139719 A G 0.038234 1.0443e-06
20:40152513 A C 0.102345 -8.7681e-06
20:40162062 C G 0.033046 8.8489e-07
20:40162737 A C 0.068132 -2.0592e-05
20:40172054 G C 0.042950 -4.0662e-06
20:40173875 A C 0.057692 8.6752e-09
20:40189539 A C 0.440263 1.0139e-05
20:40190894 G C 0.079583 -9.1985e-06
20:40195230 C A 0.246576 5.8526e-06
20:40201535 G A 0.023554 5.7965e-06
20:40204290 T C 0.022248 1.4416e-05
20:40206910 C T 0.271942 1.1151e-05
20:40223842 A G 0.057076 -3.1222e-06
20:40232696 A G 0.107057 2.7303e-06
20:40239821 A G 0.079750 -2.1749e-05
20:40240867 T C 0.026138 3.1072e-05
20:40243126 T C 0.039887 3.0954e-05
20:40264990 C G 0.042940 3.1606e-06
20:40265361 G A 0.107448 -4.1028e-06
20:40267070 G A 0.125671 1.1118e-05
20:40269616 C T 0.060010 -7.4346e-07
20:40273145 G A 0.113891 4.8417e-07
20:40275250 T A 0.107785 3.2031e-06
20:40277145 T C 0.042902 1.5144e-05
20:40279109 G A 1.200093 3.0639e-05
20:40280515 T C 0.104490 3.6281e-05
20:40290461 C T 0.035368 8.7439e-06
20:40290806 A G 0.803970 2.7308e-05
20:40295452 T C 0.034284 -1.8290e-05
20:40300869 C T 0.079372 6.5426e-06
20:40307147 C T 0.021732 -8.1679e-06
20:40308416 G T 0.238569 1.6051e-05
20:40315895 A G 0.537808 1.2117e-05
20:40316071 A C 0.200290 -4.1374e-05
20:40333022 C T 0.038139 -6.0761e-06
20:40335268 G A 0.168665 1.0938e-05
20:40336889 T C 0.054826 -6.5992e-06
20:40342241 A G 0.031547 -4.4331e-06
20:40351061 G T 0.191702 -1.5835e-05
20:40351173 T C 0.164014 -1.2072e-05
20:40351680 T C 0.509035 -1.9984e-05
20:40353798 G A 0.167822 1.9249e-05
20:40364404 T C 0.132705 -1.1333e-05
20:40364703 A G 0.027794 -6.0459e-06
20:40376088 T G 0.036755 9.5359e-07
20:40377271 T C 0.076023 7.0860e-06
20:40378791 G A 0.020651 -1.7285e-05
20:40378863 C T 0.110834 3.4751e-05
20:40378900 G C 0.210208 -6.5524e-07
20:40381418 T C 0.207831 -1.5648e-05
20:40400580 T C 1.448559 8.3737e-06
20:40401892 T C 1.893987 -5.4034e-06
20:40406360 T C 0.062846 1.2337e-05
20:40408895 T C 0.034158 -9.1402e-06
20:40409163 A G 0.023068 6.3581e-06
20:40421699 T G 0.908769 -7.4696e-06
20:40425505 C A 0.063179 -5.2832e-06
20:40444576 G C 0.071627 -9.3446e-06
20:40452441 A C 0.158741 7.9274e-06
20:40454315 C T 0.030598 -1.3414e-05
20:40456135 A C 0.036762 -1.7580e-05
20:40468893 A G 0.061629 1.2356e-06
20:40469266 T C 0.355326 -2.8069e-05
20:40480442 G T 0.381633 -5.5288e-06
20:40482716 C A 0.062581 3.8423e-05
20:40483328 G A 0.066793 1.7198e-05
20:40483404 A C 0.030486 -1.2618e-05
20:40483420 C T 1.253504 -1.6862e-05
20:40490316 C T 0.377873 -7.1376e-05
20:40501393 C G 0.056155 -7.7169e-06
20:40504487 C T 0.303393 1.7110e-05
20:40507527 T C 0.426583 1.8813e-05
20:40508253 C G 0.091387 1.8373e-05
20:40510050 G A 0.212669 -2.2558e-05
20:40511815 A G 1.273387 2.6214e-05
20:40517164 G T 1.026359 -1.5767e-05
20:40520812 G A 0.215624 -4.6570e-05
20:40526564 A G 0.538392 1.6565e-06
20:40530674 C G 0.187725 -9.6510e-06
20:40531483 C T 0.042331 -1.4231e-05
20:40533180 T C 0.112038 -7.7135e-06
20:40547388 C G 0.113003 4.5396e-06
20:40550814 C T 0.207481 -4.5678e-05
20:40550983 G A 0.092315 2.9449e-05
20:40553789 C T 1.541333 -1.7408e-05
20:40558506 C A 0.042865 -2.0167e-06
20:40562227 T C 0.228655 9.1436e-06
20:40564323 A C 0.935604 2.0046e-06
20:40566575 A G 0.070009 1.2967e-05
20:40567425 A G 1.589930 -1.0824e-05
20:40569023 C T 0.088222 7.1594e-06
20:40570061 T C 0.710940 -7.6314e-08
20:40571132 G A 0.142816 6.6252e-06
20:40571410 A G 0.045517 2.0573e-05
20:40571517 A G 0.101424 -7.5463e-06
20:40573991 G C 1.201011 2.9448e-05
20:40577219 G A 0.059680 -4.6727e-06
20:40578267 T C 0.075898 -2.3999e-06
20:40580251 G A 0.808787 3.5279e-05
20:40581066 G A 0.120109 1.3028e-05
20:40581629 C T 0.028195 8.7738e-06
20:40583604 G A 0.054666 1.3205e-05
20:40583819 G T 0.175591 1.9765e-05
20:40584615 G C 0.354632 -9.6456e-06
20:40585492 T C 1.171337 2.0412e-05
20:40586445 G T 1.399224 2.0840e-06
20:40587660 T G 0.267158 6.7901e-06
20:40592396 C T 0.030989 1.3294e-05
20:40599163 T C 0.381321 -5.1482e-06
20:40602866 C A 1.289009 -5.5878e-06
20:40609189 C A 0.096055 1.1128e-05
20:40610196 T C 0.125348 2.0978e-05
20:40610599 T G 0.184012 -2.1972e-05
20:40616033 T C 0.068469 1.5264e-05
20:40617413 C T 0.218809 3.2860e-05
20:40629783 T C 0.031295 -1.8539e-05
20:40629902 A G 0.063505 -5.3492e-06
20:40630104 A G 0.030928 -1.5256e-05
20:40635674 A G 0.046710 -1.9393e-05
20:40640586 T C 0.088154 5.1615e-05
20:40652946 G A 0.041049 2.4770e-05
20:40658852 T C 0.055774 1.5885e-05
20:40667610 T C 0.076340 -7.0432e-06
20:40668846 C T 0.202677 1.9360e-06
20:40669418 A C 0.047781 7.2699e-06
20:40669614 T G 0.041515 -1.4300e-05
20:40679684 T C 1.216936 9.5327e-06
20:40682141 A G 0.095355 1.7329e-05
20:40683594 A G 0.475020 -1.2661e-05
20:40683773 C T 0.022078 -4.0053e-07
20:40688176 C T 0.028864 -4.6150e-07
20:40693019 C A 0.166911 -1.6000e-05
20:40699327 A T 0.162501 -1.4176e-05
20:40705078 T C 0.036348 7.1892e-06
20:40705252 A G 0.052177 7.8080e-06
20:40707396 T C 0.092978 1.5491e-05
20:40711058 A G 0.110671 -1.1096e-06
20:40711542 A G 0.027923 2.4394e-05
20:40713314 A G 0.078753 -3.6828e-05
20:40715787 G A 0.590168 -6.5109e-06
20:40719095 T C 0.024989 -1.0409e-06
20:40719979 C T 0.021177 2.6557e-05
20:40720953 T G 1.263575 -1.6196e-05
20:40737112 G A 0.136074 1.0832e-05
20:40739531 C T 0.087562 -1.1400e-06
20:40740041 T C 0.449327 -1.5397e-05
20:40744209 T C 0.358872 -1.3646e-06
20:40745108 G A 1.012239 1.5927e-05
20:40753802 T C 0.683035 1.3641e-05
20:40755496 C T 0.106384 4.3326e-06
20:40755779 G C 1.763597 1.7671e-05
20:40756131 A G 0.577813 1.1064e-05
20:40759450 C T 0.103953 1.2761e-05
20:40766493 C T 0.210157 4.8508e-06
20:40776002 C T 0.039278 1.1561e-05
20:40780796 T C 0.485393 1.0146e-05
20:40784747 T C 0.062781 -8.0059e-08
20:40790478 G T 0.085818 8.2644e-06
20:40791827 T C 0.081647 1.1294e-05
20:40797098 T C 0.036358 -9.0851e-06
20:40801731 T C 0.071814 -1.5326e-05
20:40809788 G A 0.722714 8.6657e-06
20:40816657 T C 0.032258 1.1086e-05
20:40819225 A C 0.041927 3.0342e-06
20:40821819 T C 0.054632 -1.6739e-05
20:40833138 C T 0.442045 1.7244e-05
20:40858954 T C 0.418794 -1.6040e-05
20:40865965 A G 0.020576 -7.2105e-06
20:40874453 T G 0.051399 -2.1010e-05
20:40876733 T C 0.032448 1.4075e-05
20:40878218 C T 0.301143 5.1698e-06
20:40879436 A G 0.040740 2.8652e-05
20:40883322 T G 0.045432 -6.4242e-06
20:40891343 C A 0.052347 3.1921e-06
20:40894967 C A 1.208630 7.6172e-06
20:40905618 T G 0.093067 1.2796e-06
20:40905826 T C 0.139587 8.4026e-06
20:40906498 G A 0.326645 9.4110e-06
20:40910951 A G 0.328834 -1.4436e-05
20:40913295 T C 0.232534 1.4266e-05
20:40921149 T C 0.347207 -8.1515e-07
20:40921579 A G 0.038578 -1.9863e-05
20:40929212 A G 0.165452 1.6271e-05
20:40929694 A C 0.227265 -4.3982e-06
20:40933060 A C 1.537281 1.7141e-05
20:40938704 C A 0.141711 1.8073e-05
20:40943696 C T 1.830131 1.7245e-05
20:40944069 G A 0.716628 9.2833e-06
20:40944658 T C 0.069200 1.9176e-05
20:40947084 T C 0.288142 1.0591e-06
20:40950117 T C 0.078125 -5.9185e-06
20:40955040 A G 0.587479 -1.8800e-06
20:40957507 G T 0.912397 -1.7604e-05
20:40960803 C T 1.597356 2.0896e-05
20:40964972 A G 0.844645 2.9902e-05
20:40966436 G A 0.306382 1.2046e-05
20:40968767 A G 0.097657 -1.2597e-05
20:40970090 C T 1.422547 -9.5109e-06
20:40971876 T C 0.039040 -1.1726e-05
20:40973260 A G 1.305590 1.3763e-05
20:40976982 T C 0.073933 -3.2203e-06
20:40979986 G A 1.329382 3.6099e-05
20:40982105 T C 0.278133 1.0770e-05
20:40982342 A G 0.514023 3.6688e-05
20:40985566 A C 0.073657 -1.1253e-05
20:40987446 A C 0.284048 6.0126e-05
20:40988620 C T 0.632323 -1.1457e-05
20:40988810 C A 0.188595 -2.5759e-06
20:40990246 T C 0.234588 -2.1424e-05
20:40992417 A G 0.474969 3.1007e-05
20:40992527 G A 0.663496 -5.9440e-06
20:40992602 C T 0.595482 4.5435e-05
20:40992717 G A 0.126300 9.6068e-06
20:40993453 T G 0.193780 -9.6622e-06
20:40995943 A G 1.147002 4.5330e-06
20:40996444 A G 0.270738 3.5939e-05
20:41004994 G T 0.148212 4.3631e-06
20:41011145 A C 1.606321 1.6240e-05
20:41012348 A G 0.631650 1.5638e-05
20:41015889 G T 1.813414 -5.8732e-05
20:41025813 T C 0.171620 -1.8969e-05
20:41026522 A G 0.261140 -2.9279e-05
20:41027007 C G 0.808396 2.0752e-06
20:41027721 A G 0.668643 -1.7582e-06
20:41032118 A G 0.032166 -3.3571e-06
20:41039537 G A 0.069768 2.1789e-05
20:41042277 C T 0.287829 1.4934e-06
20:41042478 G T 1.687526 -9.0501e-06
20:41053274 A G 0.038819 1.3870e-05
20:41055897 C T 0.233194 -6.3600e-06
20:41057825 T G 0.201834 -5.6454e-06
20:41058190 T C 1.624894 -1.2197e-05
20:41062668 C A 1.017434 3.4355e-06
20:41062944 A C 0.052408 -7.4593e-06
20:41067572 A C 0.149626 3.2605e-05
20:41074003 G C 0.041590 -2.2036e-05
20:41077983 T C 0.033264 1.0939e-05
20:41078243 C T 0.443616 -1.6219e-06
20:41079773 A G 0.068367 -5.4458e-06
20:41080542 G A 0.815220 -3.2806e-07
20:41099677 G T 0.667293 1.0467e-05
20:41120362 G A 0.115574 -4.3761e-06
20:41123014 A G 0.126161 1.4857e-05
20:41132390 C T 0.075639 2.7088e-05
20:41133639 G A 1.514815 -1.0890e-05
20:41139049 C T 0.046034 -7.4754e-06
20:41142644 C T 0.240459 -6.8077e-06
20:41145608 A G 0.044738 7.1861e-07
20:41147583 T C 0.211462 1.5937e-06
20:41157631 G T 0.033954 2.1571e-05
20:41158956 T C 0.049654 1.3139e-05
20:41162146 T C 0.032485 -1.0688e-05
20:41177956 A G 0.170165 1.2747e-05
20:41183456 G T 0.151632 -5.7091e-06
20:41190018 C T 0.020525 1.1887e-05
20:41199657 T C 0.127361 2.9170e-06
20:41202027 G A 0.124111 6.6614e-06
20:41202958 T C 0.936937 1.4276e-05
20:41203973 G C 0.129091 7.9287e-06
20:41204279 T C 1.925714 6.6861e-06
20:41205313 T G 0.113741 -1.3102e-05
20:41211992 C T 1.013834 8.3716e-06
20:41213177 C A 0.912723 -3.2326e-07
20:41213676 G A 0.400163 5.9985e-06
20:41213764 T C 0.033036 -4.4826e-06
20:41218072 G A 0.266716 1.5040e-05
20:41225197 G A 0.043960 5.0590e-08
20:41230050 G A 0.633469 2.3917e-06
20:41233054 G A 0.369381 -1.1295e-05
20:41234781 C A 0.072855 -1.0807e-05
20:41240080 G A 0.051966 -4.5808e-06
20:41250407 G A 0.315068 2.1380e-05
20:41268713 C T 0.305940 -9.3208e-06
20:41268819 G A 0.043266 4.4833e-06
20:41275894 A G 0.034583 3.7044e-06
20:41278325 A C 0.781728 -1.4777e-05
20:41284395 G T 1.684360 -9.5661e-07
20:41284713 C T 0.182319 -2.7618e-05
20:41285491 G A 0.035770 3.2193e-06
20:41285978 C T 0.118497 -3.8535e-06
20:41291024 C A 0.184410 -2.5141e-05
20:41306600 G A 0.715880 -2.9767e-05
20:41307539 G T 0.438866 -2.5762e-05
20:41307959 T C 0.024339 -1.5433e-05
20:41312572 A G 0.089123 6.7862e-09
20:41326237 C T 0.587275 -7.4236e-05
20:41329047 C T 0.020753 2.0865e-05
20:41332662 G A 0.066076 -1.0812e-05
20:41332909 T C 0.132545 2.9138e-05
20:41340369 A G 0.359552 -3.8025e-05
20:41340594 T C 0.038129 1.8935e-05
20:41353289 G A 0.497207 -2.6612e-06
20:41355844 T C 0.147274 -6.2502e-06
20:41357032 A C 0.043589 -2.6685e-05
20:41358159 G A 0.154923 -7.9878e-06
20:41358291 C G 0.076877 -7.1072e-06
20:41358953 G A 0.449732 -4.3858e-05
20:41359178 G C 0.351712 -1.8537e-05
20:41360615 A G 0.023486 -9.2141e-06
20:41361424 A G 0.244430 -7.7503e-06
20:41362751 G A 0.023755 5.8587e-06
20:41363243 G A 1.382460 6.9820e-06
20:41365621 G A 0.132709 9.1865e-06
20:41366638 T C 0.070084 1.4458e-06
20:41367812 T C 0.031319 -1.0792e-05
20:41371797 T C 0.025971 -6.2670e-06
20:41372420 C T 0.063709 9.0044e-07
20:41373188 G T 0.473412 -1.0873e-05
20:41373856 T C 0.263993 -1.1995e-05
20:41375075 G C 0.371478 -1.3983e-05
20:41377091 G A 0.071763 1.7081e-05
20:41378610 T C 0.033791 -3.9383e-06
20:41381215 T C 1.256047 2.1346e-07
20:41388958 T G 1.252872 -1.0037e-05
20:41389176 T C 0.305090 1.1553e-05
20:41397980 A G 0.025016 -8.4597e-06
20:41399171 G A 0.423587 -1.3154e-05
20:41400229 A G 0.747383 -6.2655e-06
20:41402004 A G 0.075585 8.0561e-06
20:41403661 T C 0.892957 -4.2932e-07
20:41403741 C T 0.272571 -1.9292e-06
20:41406551 C T 1.280064 -2.6987e-06
20:41409901 G T 0.352990 1.9799e-05
20:41412727 A G 0.405612 -1.2921e-05
20:41419271 A G 0.048968 -9.0724e-06
20:41420095 C T 0.028664 -4.4472e-06
20:41422421 T C 0.179538 -1.2265e-05
20:41424061 C T 1.085876 2.7349e-05
20:41425657 C T 0.106571 -5.4685e-06
20:41426828 G A 0.231610 1.2860e-05
20:41440445 C T 0.084724 -3.4431e-05
20:41441856 T C 0.281539 3.1031e-05
20:41454516 A C 0.215913 -4.0130e-06
20:41465142 C T 0.162794 6.4225e-06
20:41465194 G A 1.913621 -6.5863e-06
20:41470888 T C 0.112769 -1.9765e-05
20:41473069 A G 0.094049 -1.8174e-05
20:41476399 C T 0.411385 1.5471e-05
20:41478742 T C 0.267573 -3.6398e-05
20:41479897 T C 0.670360 -8.1232e-06
20:41480108 C T 0.069275 1.1832e-05
20:41482089 G A 0.152441 2.5579e-06
20:41482657 C T 0.394420 3.0205e-05
20:41484685 T C 0.275103 5.2280e-05
20:41489939 T C 0.021252 2.5851e-05
20:41490225 T C 1.054622 -2.5090e-05
20:41500679 G T 0.508134 5.9012e-05
20:41514162 A G 1.929783 -5.9549e-06
20:41517624 A G 0.038775 -1.0906e-05
20:41521284 T C 0.029901 -2.3460e-05
20:41537213 G A 0.056318 1.2381e-05
20:41538168 C T 0.064138 3.8112e-05
20:41543339 G A 0.028103 -1.1107e-05
20:41547185 A G 0.048199 1.6169e-05
20:41558601 T C 0.031078 7.3692e-06
20:41560300 T C 1.408183 -3.5399e-05
20:41565273 T C 0.074273 -1.0604e-05
20:41567377 A G 0.050943 -5.0357e-06
20:41575123 C T 1.546817 -3.3672e-05
20:41580747 G A 1.123478 -3.1055e-05
20:41582424 G A 0.023710 1.8899e-06
20:41593928 C T 0.061958 -9.2478e-06
20:41594025 G A 0.060731 -1.4872e-05
20:41595968 G A 0.020266 1.9654e-05
20:41598995 C A 0.276752 2.6965e-06
20:41604393 T C 0.023588 1.6396e-05
20:41608175 T C 0.042253 -6.4451e-06
20:41608712 T C 0.049729 3.3813e-06
20:41609114 T G 0.714649 -8.8360e-06
20:41609188 G A 1.586123 -8.8897e-06
20:41612014 C T 0.072392 -5.2889e-07
20:41613071 G A 0.460258 -9.3334e-06
20:41613257 G A 0.246215 3.0793e-05
20:41616258 G A 0.473432 -2.5570e-05
20:41616510 G A 1.030269 9.1798e-06
20:41619224 T C 0.046673 -1.4085e-05
20:41620833 A C 0.160897 8.6691e-06
20:41623001 G T 0.488473 -1.2767e-06
20:41624177 G A 0.040529 -1.3998e-05
20:41629442 G A 0.425216 1.4387e-06
20:41631376 G A 0.042586 9.1990e-06
20:41644006 G A 0.068656 -6.1012e-06
20:41646561 G A 0.630983 7.6964e-06
20:41652523 T C 1.627060 -1.9033e-05
20:41654175 T C 0.050460 1.1791e-05
20:41656570 T C 0.028236 -2.4574e-05
20:41659051 A G 0.544077 1.0025e-05
20:41669606 T C 0.054452 -1.1247e-05
20:41670292 C T 0.372318 1.9992e-05
20:41671115 A C 0.037197 1.2109e-05
20:41671983 G A 0.164300 -8.6226e-06
20:41673763 T C 0.057522 7.5203e-06
20:41685772 C T 0.865717 -1.7711e-05
20:41691250 T C 0.166455 -7.0496e-06
20:41694646 T C 0.400757 -2.1554e-05
20:41702885 A G 1.149636 4.5257e-06
20:41705117 C T 0.024394 9.4145e-06
20:41711252 T C 0.040757 4.3958e-06
20:41714855 A G 0.131862 -1.0489e-06
20:41716653 A G 1.030241 -1.6036e-05
20:41718201 T C 0.212010 3.0701e-06
20:41718596 T C 0.848643 -1.3715e-05
20:41719349 G A 0.023088 -9.1293e-07
20:41723482 T C 0.143136 -1.9962e-05
20:41728248 G T 0.279431 -2.3661e-05
20:41729521 C T 0.029810 5.0193e-06
20:41729903 A G 1.030785 3.4678e-06
20:41731821 A G 0.026971 8.6100e-06
20:41734344 T C 0.751085 2.4067e-05
20:41738239 C T 0.153002 -5.5674e-06
20:41742320 T C 0.050963 1.5452e-05
20:41742793 A G 0.152091 1.8307e-05
20:41745159 G A 0.022996 -5.4852e-06
20:41753243 G A 1.223294 6.4279e-06
20:41755118 C T 0.037653 -1.9849e-05
20:41755597 T C 0.115421 -8.2716e-06
20:41775518 A G 1.177206 2.5537e-06
20:41776806 T C 0.050355 -1.5472e-05
20:41781064 A G 1.838876 -5.6254e-06
20:41781455 C A 0.048532 -1.2887e-07
20:41782328 C A 0.030411 1.5087e-06
20:41789459 G T 1.308513 -6.9011e-06
20:41790423 T C 0.041457 1.9963e-05
20:41790934 A G 0.028028 3.3381e-05
20:41792568 G A 0.198539 -3.9768e-06
20:41793092 T C 0.072957 -1.6580e-05
20:41800274 A G 0.071801 7.7730e-07
20:41800632 T C 0.073501 6.5486e-06
20:41800700 G A 0.117161 -2.3745e-06
20:41801469 A G 0.025563 2.6117e-06
20:41802096 A G 0.070047 -9.6264e-06
20:41803685 A G 0.150248 1.5327e-05
20:41805901 C T 0.024486 3.2815e-06
20:41806538 C A 1.923858 1.5768e-05
20:41808415 G A 1.567852 -1.6637e-06
20:41816713 C T 0.305821 2.2773e-05
20:41816719 C T 0.046207 -1.2239e-05
20:41817074 C T 0.507315 -1.8982e-05
20:41818989 A G 1.725604 -3.4748e-06
20:41822485 A G 0.033179 2.9175e-05
20:41829575 T C 0.224419 -3.9539e-06
20:41831593 A G 0.440342 -4.3856e-06
20:41834567 C A 0.619295 -9.5676e-06
20:41839715 A G 0.352861 2.9518e-06
20:41841762 G A 0.067888 -3.0054e-06
20:41842716 G A 0.181098 2.3453e-05
20:41844495 T C 0.025084 5.9455e-06
20:41848278 G T 0.211279 -2.8331e-06
20:41848469 T C 0.374514 2.0398e-05
20:41850071 A G 0.144924 -2.8671e-06
20:41850403 T C 0.053211 1.4714e-05
20:41851885 A G 0.035008 1.3127e-05
20:41868904 A G 0.191638 2.4579e-06
20:41876041 C G 1.957737 3.7573e-05
20:41877927 T C 0.145410 2.6193e-06
20:41883486 C T 0.034216 5.0148e-06
20:41885884 A G 0.190441 4.9296e-05
20:41893816 G T 0.073378 -5.9145e-06
20:41896236 T C 0.186922 3.3628e-06
20:41905172 T C 0.025067 4.4094e-06
20:41914864 G A 0.296114 9.5021e-06
20:41932155 A G 0.401193 4.0122e-06
20:41933396 A C 0.113986 3.9259e-06
20:41934983 C A 0.288142 -1.0446e-05
20:41942286 G A 0.154672 4.2425e-06
20:41950705 C T 0.755859 3.9862e-05
20:41951100 G A 0.035861 -8.8501e-06
20:41952584 G T 0.147705 -4.6909e-06
20:41963373 T C 0.146053 -6.0696e-06
20:41974568 T C 0.038846 -1.1285e-05
20:41977910 C T 0.039713 -2.9049e-06
20:41985589 A G 0.039690 -4.5772e-06
20:41987727 G A 0.147681 -6.1997e-06
20:41987913 C T 0.134398 2.9466e-05
20:41988606 A G 0.391867 3.4688e-06
20:41996683 T C 0.046965 1.1003e-05
20:42001011 A G 1.642332 1.7875e-05
20:42004785 T C 0.209895 3.8543e-06
20:42010613 A C 1.658862 2.0831e-05
20:42012125 A G 0.313355 -2.0200e-05
20:42023069 A G 0.143445 -9.3564e-06
20:42024053 T C 1.262024 -3.7366e-06
20:42024411 A G 0.037765 5.3571e-06
20:42027093 T C 0.024129 7.7940e-06
20:42035666 A G 0.577014 9.8105e-06
20:42042628 C T 0.210993 9.8749e-06
20:42053093 C T 0.038115 -1.8076e-05
20:42054542 T C 0.058368 -1.2542e-05
20:42054607 G A 1.407190 7.0540e-07
20:42056122 T C 0.042100 -2.2628e-05
20:42058688 C A 0.372355 -1.8828e-06
20:42063391 T C 0.023258 -2.9666e-06
20:42072704 G C 0.130550 -7.1380e-06
20:42077396 C T 1.606362 2.7977e-05
20:42077436 C T 0.789588 1.7451e-05
20:42077828 G A 0.676164 2.1838e-05
20:42078615 C T 0.694475 -5.6906e-06
20:42079562 C T 0.190142 -2.8066e-06
20:42079619 G A 0.875339 6.6005e-06
20:42082165 A G 0.083976 1.9170e-05
20:42083466 C T 1.533609 2.9797e-05
20:42086212 A G 0.065365 -2.0234e-06
20:42092710 G A 0.041005 5.9096e-06
20:42092807 G T 0.031251 -1.7748e-05
20:42092846 T G 0.174530 5.7668e-05
20:42095383 G A 0.037769 -1.2828e-05
20:42095538 C A 0.135085 1.3045e-05
20:42097145 C T 0.756178 3.4766e-05
20:42098258 G C 1.739356 3.8291e-05
20:42099331 C A 0.511272 -1.1255e-05
20:42121878 A G 0.880642 -1.9851e-05
20:42125484 A G 0.069768 -1.1101e-05
20:42131730 G A 0.117437 -1.4565e-06
20:42146320 G T 0.065593 -6.1200e-06
20:42147370 T C 0.130461 -7.1988e-07
20:42153606 G T 0.201439 -1.0713e-05
20:42153695 C T 0.023139 -1.6418e-05
20:42155792 G T 0.353344 -9.6497e-06
20:42155984 T C 0.625367 -1.5424e-05
20:42157663 C T 0.104568 3.4440e-06
20:42163408 A C 0.030092 -9.0563e-06
20:42163768 G C 0.838855 2.8111e-05
20:42168548 A G 0.079474 -1.7579e-07
20:42171046 G T 0.031547 -1.6906e-05
20:42171482 T C 1.574267 1.5149e-05
20:42171865 C T 0.175988 9.9501e-06
20:42187394 A C 0.043854 2.8976e-07
20:42188192 T C 1.043990 4.3856e-05
20:42188284 A G 0.241710 -2.4000e-06
20:42188807 C T 0.081443 -1.4324e-05
20:42191843 T C 0.048192 1.9533e-06
20:42192083 A G 1.248173 1.1810e-06
20:42193758 C T 0.151911 -2.1409e-05
20:42195863 C G 0.628784 -1.5009e-05
20:42196498 G A 0.085859 1.0167e-05
20:42196550 G T 0.643410 2.0613e-06
20:42196766 A G 0.061748 -9.0211e-06
20:42197722 T G 0.076455 9.3418e-06
20:42197904 T G 0.037843 1.0937e-05
20:42208522 G T 1.708180 1.0060e-05
20:42215431 A G 0.070652 -1.1929e-05
20:42218676 A G 0.059619 -6.7520e-06
20:42219831 A G 1.552339 2.2189e-05
20:42220368 G A 1.611897 1.9792e-05
20:42234258 T C 0.051276 -9.0125e-06
20:42240730 A G 1.467486 5.9546e-06
20:42241811 A G 0.040091 2.1429e-05
20:42241866 T C 0.408162 4.8803e-06
20:42243384 T C 0.056746 -1.3396e-05
20:42248271 A G 0.059959 6.6937e-06
20:42252147 C G 0.038398 -9.6093e-06
20:42260247 C T 1.517980 1.9267e-05
20:42264653 A G 0.059711 -5.1804e-06
20:42268341 T C 1.582434 1.4773e-05
20:42279435 G T 0.080916 -4.1479e-06
20:42286805 T C 1.577606 1.5398e-05
20:42294613 C T 1.689045 5.7007e-06
20:42301485 G T 0.029901 -8.2056e-06
20:42310884 A G 0.086345 -1.4332e-05
20:42311855 C T 1.755131 2.9283e-06
20:42320881 T C 0.089881 -5.7704e-06
20:42328639 C T 1.840103 -7.9776e-06
20:42331846 T C 0.150422 -1.5402e-05
20:42343111 A C 1.830951 -9.1308e-06
20:42343821 G C 0.116165 5.0202e-07
20:42346428 G A 0.111099 -1.8219e-05
20:42349570 T C 0.090299 1.3324e-05
20:42355169 C G 0.072698 1.3684e-05
20:42355753 T C 1.732512 -1.4097e-05
20:42358894 A G 0.170576 -1.0170e-05
20:42359295 C G 1.796276 8.2079e-06
20:42359483 A G 1.873591 2.3684e-06
20:42366608 T C 0.039037 -1.9543e-06
20:42366834 C T 1.491380 -1.0295e-05
20:42372662 G A 0.700217 -4.6324e-06
20:42372846 A G 0.176740 1.4385e-05
20:42380379 T C 0.151727 -8.2167e-05
20:42380720 C G 0.117314 1.1731e-05
20:42382106 A G 0.855769 -3.3824e-05
20:42384469 G A 1.278119 3.8760e-05
20:42385055 G A 0.041342 -1.8764e-05
20:42385193 G A 0.124189 -3.4739e-05
20:42386824 C T 0.258077 4.1436e-05
20:42387041 G A 0.207022 1.0987e-05
20:42387698 T G 1.658641 2.1571e-05
20:42388462 T C 0.023000 1.4377e-05
20:42389675 C T 0.050572 1.0600e-05
20:42390955 C T 0.574468 -1.1451e-05
20:42391446 T C 0.053816 1.3443e-05
20:42397496 T C 0.330211 1.5784e-05
20:42409208 C T 0.052367 -3.6753e-05
20:42418259 A G 0.540106 -1.5332e-05
20:42421149 T A 0.070183 3.1044e-05
20:42426207 G A 0.046493 3.6976e-05
20:42427161 G C 0.237471 1.1753e-05
20:42427508 C T 0.252998 1.7511e-05
20:42430824 C A 1.642376 1.2746e-05
20:42437816 C T 0.388841 -1.9057e-05
20:42440341 T C 1.660439 1.8688e-05
20:42454828 C T 0.202881 -9.0863e-07
20:42455472 T C 0.051378 2.1604e-05
20:42461278 A G 0.032597 4.1966e-05
20:42467564 T G 0.042328 2.5621e-06
20:42468599 A G 0.100206 1.2132e-05
20:42469496 G A 0.264221 -1.8961e-05
20:42470939 T C 0.102787 6.4292e-06
20:42471693 T G 1.188734 5.1937e-05
20:42477084 T C 1.187694 6.0296e-05
20:42486249 G A 0.460220 -4.1571e-05
20:42488703 C T 0.436044 9.9168e-06
20:42490987 T G 1.134480 -1.7171e-05
20:42491235 A G 1.710611 1.3336e-05
20:42494014 C A 0.064964 1.6185e-07
20:42512224 G C 0.070244 5.0932e-06
20:42515166 A G 0.969204 -5.9439e-06
20:42515250 T C 0.038248 -1.1044e-05
20:42516770 A G 0.028191 5.7919e-06
20:42517304 T C 0.024384 -4.8813e-08
20:42523847 T C 0.046520 2.8527e-05
20:42525490 G A 0.539650 -2.3977e-06
20:42528772 C T 0.040166 2.7444e-06
20:42529882 T C 0.266713 -9.4003e-06
20:42531065 T C 0.087358 5.3669e-06
20:42533655 G A 0.038823 1.3715e-05
20:42534892 A G 0.543785 3.9797e-05
20:42535444 C T 0.094882 7.9207e-06
20:42535896 G A 0.066548 -1.7520e-05
20:42545777 C T 0.819520 2.5251e-05
20:42551639 T C 0.126504 -2.8025e-05
20:42551920 G A 1.519530 4.0099e-05
20:42552407 T C 0.118756 2.6657e-06
20:42553241 C T 0.195575 -1.0163e-05
20:42553902 G A 0.199893 -7.8841e-06
20:42554374 A G 0.024724 7.0813e-06
20:42556151 G A 0.227288 2.4599e-06
20:42559531 T C 0.176866 4.8137e-07
20:42563647 G A 1.714816 -5.4910e-07
20:42569911 T G 0.205516 1.6222e-06
20:42572032 G T 0.028256 -1.1771e-05
20:42572581 T C 0.032781 -1.7108e-05
20:42572892 G A 0.174883 4.6302e-06
20:42573034 A G 0.059677 1.1555e-05
20:42579051 C T 1.463372 -3.8102e-06
20:42581623 T C 0.027219 4.8253e-06
20:42583671 G A 0.167128 -7.0649e-06
20:42587025 G A 0.203632 4.5391e-06
20:42588354 T C 0.252556 -7.7926e-06
20:42588791 C T 0.078791 -3.0193e-06
20:42592336 G A 0.068908 1.3242e-05
20:42593220 A G 0.164973 -2.9830e-05
20:42608730 T C 0.032767 -1.0850e-05
20:42611715 A G 0.020443 6.3033e-06
20:42613177 G T 0.383187 -3.8588e-05
20:42614026 A G 0.054271 -8.1599e-07
20:42621895 A G 0.271207 7.7140e-06
20:42623518 A G 0.039703 -5.9140e-06
20:42624337 G T 0.021715 5.5136e-06
20:42625618 A G 0.161352 -2.8725e-05
20:42627825 G A 1.364566 -1.3853e-05
20:42639076 C T 1.957557 -3.1258e-05
20:42645331 T C 0.088644 -1.1865e-06
20:42649507 C G 1.420007 -1.9011e-05
20:42651280 C G 1.311638 2.6217e-07
20:42654560 A G 1.343957 1.8665e-06
20:42657548 C T 1.456076 2.2124e-06
20:42660816 A G 0.027634 -3.9589e-06
20:42671996 G A 0.097004 1.0578e-05
20:42672411 A G 0.082500 -1.0028e-05
20:42679191 G A 1.407907 5.7373e-07
20:42679351 G A 0.072624 -1.1959e-05
20:42679568 T C 0.066436 -1.1165e-07
20:42687134 T C 0.086797 1.2402e-06
20:42688958 G A 0.025601 2.6367e-06
20:42693650 G A 1.438931 3.0576e-06
20:42700584 G T 1.114108 -1.0662e-05
20:42701657 C G 0.320838 8.9245e-06
20:42701981 G A 1.007187 -9.5595e-06
20:42702852 C T 0.184984 -1.2903e-05
20:42703197 G A 0.925204 1.9118e-06
20:42703547 C T 1.248704 7.3084e-06
20:42704807 T C 1.495715 -3.3479e-06
20:42707629 C T 0.539732 -4.9594e-06
20:42711456 T C 0.038547 -9.1095e-06
20:42712294 G A 0.087664 1.1968e-05
20:42712343 T C 0.064243 2.0856e-05
20:42717172 A G 0.020630 2.5403e-05
20:42718605 A G 0.754733 -3.6713e-06
20:42726111 T C 0.818024 5.5959e-06
20:42742509 G T 0.271258 -9.1551e-06
20:42743249 C T 0.684350 1.3058e-05
20:42743825 T C 0.166615 3.3500e-05
20:42745033 A G 0.061323 1.0463e-05
20:42746332 G C 0.234003 1.2137e-05
20:42748036 C T 0.102103 8.6830e-06
20:42752656 C G 0.568882 -9.4312e-06
20:42754029 A G 0.071906 -2.1504e-05
20:42754900 C T 0.196469 -1.1732e-05
20:42758241 A G 0.551631 -1.5238e-05
20:42758597 C T 1.359620 -1.6872e-05
20:42769781 G C 0.020362 -1.1284e-06
20:42773331 T C 0.037282 -6.1250e-06
20:42775843 G A 1.195721 -2.2713e-06
20:42777357 A G 1.761703 2.2590e-05
20:42781444 G A 1.129237 -1.2246e-05
20:42786076 G A 1.967620 -1.9108e-05
20:42792685 A G 0.516379 -6.5781e-06
20:42793203 T G 0.044840 1.0208e-06
20:42793961 G A 0.558431 1.3046e-05
20:42795729 G A 0.089041 -5.9671e-06
20:42795933 G C 0.101930 9.5009e-06
20:42802178 C T 0.768394 -3.2266e-05
20:42804026 G A 0.261691 9.5754e-06
20:42812098 G C 0.434280 3.0598e-05
20:42813435 T G 1.666947 -4.1823e-06
20:42814890 A G 0.194249 -9.7056e-06
20:42821071 G A 0.038612 3.6206e-06
20:42825230 T C 0.021772 -6.8749e-06
20:42825487 C T 0.631908 -1.6712e-05
20:42826350 C A 0.262266 2.1189e-06
20:42826379 T C 0.279673 5.4157e-07
20:42826710 T C 0.560498 2.1895e-05
20:42838550 G A 0.909184 -1.1569e-05
20:42841793 T C 0.036568 -8.2733e-06
20:42844003 T G 0.023598 1.9030e-06
20:42846481 T C 0.546596 1.2102e-05
20:42847421 G C 0.389541 -1.9674e-05
20:42860041 C G 0.116950 2.6388e-05
20:42865374 T C 0.171851 2.1616e-05
20:42871691 C T 0.043708 -2.0831e-05
20:42874509 A C 0.390150 7.4829e-06
20:42876306 T C 0.058589 8.0885e-06
20:42879609 T C 0.106884 2.8415e-05
20:42884912 A G 0.131985 1.9788e-05
20:42888082 G A 0.055305 -1.3016e-06
20:42888615 C A 0.059925 -1.0162e-05
20:42891917 A G 0.027688 4.6850e-06
20:42891934 T C 0.084329 2.0080e-05
20:42902535 G A 0.097150 5.6364e-06
20:42902593 A C 0.386240 -1.2232e-05
20:42913740 A G 0.048179 1.5951e-05
20:42915910 A G 0.400380 1.1347e-05
20:42916775 T G 0.032818 2.4072e-05
20:42917494 T C 0.281954 -3.3566e-05
20:42919257 G C 0.294717 -3.2630e-06
20:42939693 T C 0.030459 -4.5218e-07
20:42947467 G C 0.025026 1.5866e-06
20:42953115 T C 0.265207 -3.3203e-06
20:42964613 A G 0.316789 -2.5217e-05
20:42965863 T C 0.273774 -1.7913e-06
20:42966025 C T 0.551978 -1.8000e-05
20:42967826 A G 0.590325 -2.1678e-05
20:42979545 T C 0.063903 -7.1446e-06
20:42981753 T C 0.286047 -1.6160e-05
20:42982347 T C 0.599712 -2.4963e-05
20:42988702 T C 0.449042 6.3634e-07
20:42989267 A G 0.318013 -1.3439e-05
20:42994812 C T 0.211462 -3.3514e-05
20:43005015 G A 1.344025 -2.8394e-05
20:43013926 T C 0.668222 1.2740e-05
20:43018079 T C 0.035066 3.4155e-06
20:43020103 G A 1.068197 3.5527e-05
20:43025605 C T 0.083802 -2.5008e-05
20:43027510 G A 1.036079 -9.2465e-06
20:43028038 C T 0.377241 -1.4069e-05
20:43029285 C A 1.245382 1.9147e-06
20:43030866 C T 0.285194 2.2855e-05
20:43035138 T C 1.132464 2.1299e-05
20:43035743 G A 0.481561 1.0143e-05
20:43037013 A G 0.164827 -4.6887e-06
20:43037572 T C 0.168801 9.1045e-06
20:43039537 C G 0.342349 -1.3619e-05
20:43042364 T C 0.063199 -1.0601e-05
20:43044207 C T 1.833551 7.5218e-06
20:43045333 G A 0.041821 -3.1510e-05
20:43051197 T C 0.126824 1.0849e-05
20:43056562 C T 0.149942 1.1464e-05
20:43057480 T G 0.721840 2.5719e-06
20:43063057 A G 0.411606 7.4504e-06
20:43063286 G C 0.075819 -2.9642e-06
20:43065028 C A 1.030843 1.6466e-05
20:43065743 A G 0.247922 1.3082e-05
20:43068239 A G 0.463984 -1.3630e-05
20:43069126 C T 0.034705 -8.2105e-06
20:43086395 A C 0.893320 -2.9309e-05
20:43094531 A G 0.034658 -1.2649e-05
20:43112178 G A 0.149113 3.1157e-05
20:43118017 A G 0.220791 -3.9189e-05
20:43123028 A G 1.098330 2.1254e-05
20:43128003 T C 0.083044 5.2829e-06
20:43146632 C T 0.036619 1.2840e-05
20:43150309 A G 0.109607 1.1673e-05
20:43151094 C T 0.232259 2.7901e-05
20:43164338 A G 0.184379 3.1549e-05
20:43171158 A G 0.068109 -1.9738e-06
20:43172124 T G 1.825310 2.8691e-05
20:43193666 T C 0.043657 -9.8605e-06
20:43204977 T C 0.033199 -1.3509e-05
20:43208350 T C 0.130237 2.5586e-05
20:43212793 G A 0.414921 -1.6442e-05
20:43216733 T C 0.035147 -4.3103e-06
20:43223930 T C 0.035253 -1.7802e-06
20:43227592 A G 0.085818 -1.6919e-05
20:43232080 T C 0.064549 -4.7039e-06
20:43232439 A G 0.043946 -7.8304e-06
20:43235738 G A 0.166703 1.6069e-05
20:43243545 T C 0.286442 6.0883e-05
20:43245129 T G 0.090959 8.2038e-06
20:43245933 G A 0.109301 1.1206e-06
20:43252915 C T 0.344562 5.2541e-05
20:43255220 C T 0.120673 3.0400e-05
20:43260189 C T 0.065742 -5.2926e-05
20:43260694 T C 1.641196 -4.2535e-05
20:43263036 A G 1.754621 1.0323e-05
20:43265212 A G 0.038636 -1.5482e-05
20:43266854 G A 0.389331 -3.1709e-05
20:43270002 G A 0.230430 -7.7408e-06
20:43271102 T G 0.530529 8.3143e-06
20:43272433 T C 0.055703 -4.5192e-07
20:43272529 G A 0.069911 -2.0581e-06
20:43273635 C T 1.808777 1.4183e-06
20:43274274 C T 1.124583 2.3525e-05
20:43276120 G T 1.123366 2.9640e-05
20:43278694 C T 0.801444 -9.1692e-06
20:43283382 C T 0.075904 -1.1398e-05
20:43285017 A G 1.310292 6.4072e-08
20:43293270 T G 0.169148 1.2438e-05
20:43312397 C T 1.711957 -2.9776e-05
20:43312753 C T 0.034988 2.5562e-05
20:43313257 T C 0.035154 1.3794e-05
20:43316438 A G 0.540823 1.4644e-06
20:43322869 T C 1.130366 -4.3539e-05
20:43329838 C T 1.474377 -2.2713e-05
20:43334843 A G 0.110678 1.7076e-05
20:43335063 C G 0.038666 4.2121e-06
20:43335574 T C 1.487589 -3.4736e-06
20:43338218 T C 0.061578 3.2018e-06
20:43339815 T G 0.062788 -7.5100e-06
20:43342605 A G 0.052792 -2.5783e-05
20:43343834 C T 0.142483 -1.5547e-06
20:43345985 A G 0.055145 2.6036e-05
20:43347566 A G 1.852322 4.1775e-06
20:43348653 A G 0.043576 3.6228e-06
20:43349217 C T 1.373644 -1.6041e-05
20:43352392 G A 1.164987 -8.5474e-05
20:43359813 T C 0.030503 1.4042e-05
20:43365121 G A 0.053153 9.2361e-07
20:43365408 T C 0.146505 -1.5367e-05
20:43366048 T C 0.058786 -7.3557e-06
20:43368998 T C 0.037905 -3.1659e-06
20:43371551 A G 0.781300 7.6379e-05
20:43373787 A C 0.051331 -2.3077e-05
20:43374302 A G 0.197615 2.8368e-05
20:43376141 T C 0.116369 4.4966e-05
20:43376268 A G 0.060663 6.1139e-06
20:43376364 A G 0.133820 1.0103e-05
20:43378144 A G 0.030656 2.0905e-05
20:43378770 G A 0.971010 1.2771e-04
20:43379264 C A 0.980628 1.1543e-04
20:43379958 G T 0.187429 2.0615e-05
20:43387184 T C 0.028382 7.1733e-06
20:43389919 T C 0.051552 7.1066e-06
20:43390176 A G 0.041039 3.2671e-05
20:43391074 A G 0.058773 7.5639e-07
20:43402541 C T 0.641404 -1.7914e-05
20:43414196 A G 0.051028 -1.0033e-05
20:43415954 C T 0.471967 2.6332e-05
20:43418515 A G 0.056614 -5.2003e-06
20:43427043 T C 0.501100 -3.3277e-05
20:43430855 C T 0.725199 -3.1721e-05
20:43431611 T C 0.099577 -1.8928e-05
20:43432999 A G 0.043967 1.3475e-05
20:43435386 G A 0.595472 -1.3020e-05
20:43435413 C T 0.520010 -1.9100e-05
20:43435676 A C 0.062499 -1.4323e-06
20:43440553 A G 0.134239 -6.4863e-07
20:43445987 T G 0.271690 -7.0621e-06
20:43447079 A G 0.155841 -7.8765e-06
20:43464531 G T 0.400849 3.2159e-06
20:43469914 T C 0.046006 -7.4049e-06
20:43471111 T C 0.763077 -1.6753e-05
20:43476060 T C 0.059395 -1.4675e-05
20:43477423 T G 0.295985 1.1730e-06
20:43481936 C T 0.773058 -2.0420e-05
20:43483968 G T 0.041828 1.7898e-05
20:43486613 T C 0.036932 1.9874e-06
20:43503127 A T 0.063413 -1.4515e-06
20:43506247 A G 0.594024 8.8834e-06
20:43513454 C T 0.063903 3.8861e-05
20:43514043 G A 0.078335 3.8321e-06
20:43515270 T C 0.533980 1.6077e-06
20:43547677 G T 0.516243 3.4660e-06
20:43548680 G T 0.693475 1.8874e-05
20:43557261 T C 0.061717 -4.7719e-06
20:43560482 A G 0.683752 -1.5066e-05
20:43565559 C G 0.184536 -1.1772e-05
20:43565622 A G 0.501059 -4.9403e-06
20:43575981 C A 0.765246 -3.2601e-05
20:43579741 A G 0.039907 1.8236e-05
20:43589041 A G 0.467938 -6.4989e-06
20:43589319 A C 0.978350 -1.1061e-04
20:43590309 G T 0.147165 3.5341e-05
20:43591901 A G 0.756892 -3.9731e-05
20:43592248 C T 0.345262 1.8243e-05
20:43592254 G A 0.035447 -1.2925e-05
20:43605040 A G 0.201524 -3.5604e-05
20:43605421 T C 0.172470 -1.0889e-05
20:43613138 T C 0.071672 1.9017e-05
20:43616840 T C 0.371621 6.2390e-06
20:43624276 G A 0.459738 -1.2141e-05
20:43627313 T G 0.053143 -2.5739e-06
20:43629135 A G 0.574533 7.1621e-06
20:43636312 G A 0.026740 -1.0183e-05
20:43645364 G A 0.310649 -9.4808e-07
20:43653713 T C 0.029612 -2.8099e-07
20:43672535 G A 0.188163 -5.3868e-06
20:43681563 C T 0.945463 1.1681e-05
20:43683965 G A 1.730663 -2.1208e-05
20:43684856 G A 0.060044 9.6724e-06
20:43687459 A G 0.074497 4.7598e-06
20:43706559 A G 0.367259 5.9771e-06
20:43719344 A G 0.057433 -3.5732e-05
20:43719939 G A 0.085506 -1.6147e-05
20:43721493 T C 0.553824 1.2836e-05
20:43723627 C T 0.909330 4.2045e-05
20:43728952 T C 0.046217 -3.1621e-05
20:43735429 A G 0.026440 -1.1668e-05
20:43739655 A G 0.369010 4.2758e-06
20:43740249 A G 0.060864 -1.9870e-05
20:43740666 G A 0.104096 2.9709e-06
20:43744898 C T 0.965485 2.6538e-06
20:43746349 G A 0.543237 4.9768e-06
20:43751782 A G 0.860549 -4.5638e-06
20:43766894 A G 0.040958 -3.2579e-05
20:43767178 G A 0.359368 4.1038e-07
20:43768351 C T 0.085550 -5.0316e-07
20:43783210 A G 0.359405 2.8003e-06
20:43787682 C T 0.048135 -7.7148e-06
20:43787779 A C 0.044123 -1.0634e-06
20:43794773 A C 0.127391 -4.8397e-05
20:43803606 A G 0.072970 6.8762e-07
20:43803613 T C 0.358324 -4.1413e-07
20:43808762 A G 0.085849 -5.1532e-05
20:43818119 T C 0.034243 1.3999e-05
20:43827112 A C 0.137751 4.5106e-06
20:43829883 A C 0.378883 -2.7184e-06
20:43836173 A T 0.430744 4.5720e-06
20:43837144 C T 0.040339 1.5812e-05
20:43850400 A C 0.368235 2.7507e-06
20:43851094 A G 0.368112 1.7183e-06
20:43851108 T C 0.049464 1.0556e-05
20:43867470 A G 0.088732 1.8534e-05
20:43871071 G A 1.891845 -9.8635e-06
20:43874974 A G 0.077268 2.2439e-06
20:43879612 C T 0.050005 1.1388e-05
20:43882833 A G 0.226506 -7.5999e-06
20:43893582 A G 0.063277 2.8836e-06
20:43907877 C T 0.049872 1.0309e-05
20:43908869 C T 0.465609 -9.7368e-06
20:43923102 G A 0.158466 1.3836e-05
20:43926573 T C 0.502630 1.3112e-05
20:43930477 G A 0.038666 9.8393e-06
20:43931921 A G 0.073555 -1.5188e-05
20:43932412 A G 0.440512 -1.0643e-05
20:43934331 A G 0.051902 2.6177e-06
20:43934937 C T 0.547732 1.2915e-05
20:43939444 G T 0.956033 -4.1277e-06
20:43950951 T C 0.044765 1.3357e-05
20:43951847 A G 0.071107 -3.5560e-05
20:43952363 A G 0.081052 7.1942e-06
20:43952930 A G 0.511894 -9.3163e-06
20:43957510 A G 0.479705 5.6459e-06
20:43958755 A G 1.520387 -3.2049e-06
20:43970868 A G 0.044874 -4.3710e-06
20:43973447 T C 0.038326 -1.2770e-05
20:43975693 T G 1.065416 -5.4715e-06
20:43975909 A G 0.105024 -1.2330e-06
20:43976991 G A 0.728640 -4.6634e-06
20:43980726 C T 1.549904 -1.9318e-05
20:43982216 C A 0.064569 -7.4605e-06
20:43982399 C A 0.040509 -1.2070e-05
20:43983510 A G 1.543754 -2.1664e-05
20:43983823 T C 0.060741 -6.2163e-06
20:44004631 G A 1.285983 -3.3181e-05
20:44005936 T C 0.258176 1.1150e-05
20:44014470 C T 0.207185 -2.5729e-05
20:44018566 C T 0.130067 1.0195e-05
20:44038042 A G 0.026933 -1.1088e-05
20:44038574 G A 1.547970 -2.5618e-05
20:44042444 C T 0.028861 -1.2372e-07
20:44044511 A G 0.242968 1.3345e-05
20:44047308 A G 0.065698 -1.2461e-05
20:44048972 C A 0.049668 8.9454e-06
20:44050342 C T 0.996145 -3.7928e-05
20:44051444 A G 1.072433 -7.5918e-05
20:44052992 A G 1.037310 -6.8798e-05
20:44058580 G A 1.063638 -3.5146e-05
20:44061793 G A 0.066582 -1.1909e-05
20:44072196 T C 0.275481 7.6016e-06
20:44074550 T C 1.917330 -4.4117e-07
20:44074932 C T 0.271993 8.4915e-06
20:44075848 T C 0.074963 1.0591e-05
20:44076496 C T 0.325774 2.9507e-05
20:44076853 T C 0.642923 1.4126e-07
20:44078335 A G 0.050008 -2.1626e-05
20:44082268 C T 0.404847 -3.7333e-06
20:44090098 G A 0.368694 -6.1284e-06
20:44094550 C A 0.129622 1.7408e-05
20:44096559 T C 0.133038 1.6021e-06
20:44109437 A G 0.111966 -1.3438e-05
20:44109774 C T 0.029555 3.3613e-06
20:44110237 A G 0.072916 -4.6816e-05
20:44110722 T C 0.072195 1.3938e-05
20:44119741 C G 1.293048 9.4895e-06
20:44122030 G A 0.555575 1.2271e-05
20:44124523 G A 0.395410 -1.6547e-05
20:44133062 G A 0.079763 -2.2619e-05
20:44133975 G A 0.204115 -1.2995e-05
20:44136483 T C 0.028729 8.3888e-06
20:44141331 G A 1.069180 -7.7989e-06
20:44151551 T C 0.022837 -1.0352e-05
20:44161080 A G 1.376258 -1.5506e-05
20:44170712 A C 1.724499 -5.1822e-07
20:44176142 T G 0.507407 -2.7147e-07
20:44184375 C T 0.867475 -1.8292e-05
20:44184498 G A 0.101692 -8.3003e-06
20:44191490 C T 0.445190 -2.5834e-06
20:44191841 A G 0.048175 -1.6775e-05
20:44220832 A G 0.125120 -2.3457e-06
20:44224717 A G 0.026665 4.1144e-06
20:44224978 A G 0.598151 8.6222e-06
20:44227678 T G 0.181748 -2.5904e-06
20:44229811 C T 0.116206 -1.4623e-05
20:44230792 A C 0.324353 -2.7132e-06
20:44234053 C G 0.049042 -1.9372e-05
20:44234755 G A 0.077941 -1.1194e-05
20:44238741 G T 0.609860 5.8475e-06
20:44243375 T G 0.060425 1.1024e-05
20:44249970 C T 0.073110 -4.9537e-06
20:44253418 A G 0.968300 1.2265e-05
20:44275619 T C 0.034790 2.1719e-05
20:44278445 A G 0.360092 9.4671e-06
20:44279061 T C 0.048998 -2.4670e-06
20:44295691 T C 0.032094 -1.7656e-05
20:44296544 C T 0.126922 4.3740e-06
20:44302649 C T 0.223032 1.0308e-05
20:44312608 A G 0.089667 -2.7339e-06
20:44313401 A G 0.323531 -4.1991e-06
20:44314609 G A 1.169563 5.6236e-06
20:44332298 G T 0.897570 3.6462e-05
20:44332873 A G 0.168808 2.1366e-05
20:44336716 T C 0.814703 5.8362e-06
20:44338210 A G 0.103236 -1.4242e-05
20:44351660 C T 1.979380 5.5942e-06
20:44370485 C T 0.027165 -4.7326e-06
20:44380052 T G 0.251716 7.7954e-06
20:44380166 G C 0.350454 -5.8508e-07
20:44380347 C T 1.267614 1.4218e-06
20:44394814 G A 0.121397 8.4424e-06
20:44402970 T C 0.299766 1.3380e-06
20:44404647 T C 1.324163 -1.1797e-05
20:44409252 A G 0.364832 5.9795e-07
20:44410837 T C 1.210000 -1.4709e-07
20:44413777 T G 0.106074 1.0020e-05
20:44417593 A C 0.119167 7.8674e-06
20:44417675 C G 1.456855 -8.7481e-06
20:44418564 G A 1.338167 -1.3099e-05
20:44422705 T G 1.326492 -1.6908e-05
20:44427221 G A 0.054860 -2.5929e-06
20:44438536 G A 0.046554 -1.4476e-05
20:44448241 G A 0.087022 9.2585e-06
20:44456522 T C 0.044266 -9.9160e-07
20:44456634 T C 0.129533 1.1441e-05
20:44456655 T G 1.339149 -1.2347e-06
20:44464356 T C 0.041519 -3.6474e-06
20:44468931 C T 1.362156 2.8738e-06
20:44469290 A G 1.112589 7.1182e-06
20:44470923 T C 0.098061 -1.0751e-05
20:44475413 G A 1.248275 -4.1470e-06
20:44484979 G A 0.117294 7.4112e-06
20:44488679 A G 0.038751 -5.6559e-06
20:44501458 G A 1.152366 7.7337e-06
20:44502468 C A 0.023051 -3.0082e-06
20:44503454 G A 0.084292 -6.4431e-06
20:44505973 C T 1.259502 -5.2593e-06
20:44506418 A G 1.174996 5.1487e-06
20:44511533 A G 0.022949 -2.8620e-06
20:44515133 G A 0.023442 1.8495e-05
20:44523782 T C 1.277776 -5.5395e-06
20:44526783 A G 0.914624 2.3873e-06
20:44529912 A G 0.020433 -1.8282e-05
20:44531417 G T 0.038302 5.4786e-06
20:44534651 A G 0.428816 -3.8222e-06
20:44539492 C G 1.099700 -3.1849e-07
20:44542832 T C 0.034243 1.9391e-05
20:44545048 T C 1.504105 3.0929e-06
20:44545773 C A 0.376894 -1.1260e-05
20:44549311 T C 0.026583 9.4458e-07
20:44563217 A G 0.159169 1.5044e-06
20:44576502 C T 0.373440 1.0909e-06
20:44578961 G A 0.227768 -6.2630e-06
20:44580788 T G 0.060207 -3.1075e-06
20:44582187 T A 0.277779 4.5235e-06
20:44582435 T G 0.159560 2.7223e-06
20:44585793 G A 0.901534 -1.6998e-06
20:44586036 A G 1.244015 -7.6200e-06
20:44587926 C A 0.046714 9.3358e-06
20:44588904 A G 0.024186 -3.5339e-06
20:44596207 G C 1.904346 2.6202e-06
20:44598763 C T 0.082221 4.4771e-06
20:44607601 G A 0.527506 5.6952e-06
20:44607661 A G 0.291062 1.0641e-05
20:44614969 C A 0.234880 3.6794e-06
20:44615921 T C 0.026396 -1.0896e-05
20:44618812 G A 0.036198 5.8957e-06
20:44628668 C A 1.213308 -5.3154e-06
20:44636495 T C 0.021701 1.9252e-06
20:44637624 T C 0.041369 -1.3031e-05
20:44640225 G A 0.703345 1.5332e-06
20:44641454 A G 0.064835 5.4788e-06
20:44642406 C G 1.914967 -4.4890e-06
20:44650318 T A 0.281764 1.2807e-05
20:44654417 G A 0.044130 -4.9254e-06
20:44663111 T C 0.036895 5.2713e-07
20:44666595 T G 0.745333 1.0732e-05
20:44671875 G C 0.099785 -2.7233e-06
20:44677090 T C 0.059561 -1.6499e-06
20:44677124 G T 0.046989 -1.0382e-05
20:44688544 G A 0.163222 1.0401e-05
20:44701824 C A 0.094580 -4.5739e-05
20:44702120 C T 1.483033 -1.7211e-05
20:44707364 A G 1.073147 -3.5054e-05
20:44708303 T C 0.030809 5.1357e-06
20:44714404 A C 0.420850 1.0811e-05
20:44716532 T C 0.096650 -8.9177e-06
20:44741498 G A 0.584375 2.6647e-05
20:44741713 C T 0.037473 1.0275e-05
20:44742064 A C 1.510732 -1.0359e-05
20:44742647 T C 0.477957 2.9053e-05
20:44750850 G C 0.105966 -3.5046e-06
20:44755376 C G 0.048974 2.2501e-05
20:44758521 A G 0.094379 -4.6033e-06
20:44761377 C G 0.556639 4.8358e-05
20:44763201 A C 0.143802 -6.6482e-07
20:44763284 T C 0.281138 -3.7001e-06
20:44763320 T G 0.809352 4.9155e-05
20:44766516 T C 0.030649 -2.5032e-05
20:44773849 A C 0.208725 1.5653e-05
20:44780406 A G 0.220645 2.2912e-05
20:44782190 C T 0.472130 3.7187e-05
20:44788291 T C 0.548045 2.9890e-05
20:44791848 G A 0.077523 -4.1569e-05
20:44795044 A G 0.101532 -2.3543e-05
20:44796095 G A 1.398622 2.5065e-06
20:44796994 G A 0.085118 -2.9174e-06
20:44797562 C T 0.293445 2.0355e-05
20:44799203 C T 0.270245 2.2902e-05
20:44814226 A G 0.057022 -2.7772e-05
20:44815602 G A 0.090860 1.9314e-07
20:44816736 G T 0.319981 -7.3285e-07
20:44818157 A G 0.151279 1.2277e-05
20:44819864 C T 0.093934 2.0845e-05
20:44822810 T C 0.036415 1.1932e-05
20:44824452 T C 0.090653 -3.7851e-05
20:44824532 A G 0.140413 -1.7302e-06
20:44825430 A G 0.095178 -6.4323e-07
20:44825496 A G 0.060031 -2.6828e-06
20:44826153 A G 0.094988 1.1397e-06
20:44834221 G T 1.245338 2.2194e-06
20:44836340 A G 1.783231 -3.7723e-06
20:44836776 C G 0.107016 1.2049e-05
20:44847093 A G 0.175342 -1.3861e-05
20:44847786 T C 0.039081 9.1616e-06
20:44848469 G A 1.848847 1.5543e-05
20:44848837 T G 0.507067 3.6594e-05
20:44856463 A G 0.487293 3.3220e-05
20:44857710 G A 0.055186 -4.8209e-06
20:44862501 A G 0.168332 1.6725e-05
20:44872070 G A 1.869352 3.4329e-05
20:44881419 C T 0.170756 1.4472e-06
20:44881545 G A 0.859213 2.8362e-05
20:44886022 G A 0.040934 -2.2131e-05
20:44887951 C G 0.089283 1.1411e-05
20:44888366 G A 0.042165 -1.7285e-05
20:44891011 C A 0.132471 1.4180e-05
20:44892104 G T 0.023051 -1.2008e-06
20:44895286 A G 0.904941 2.3681e-05
20:44910414 A C 0.041145 -1.2149e-05
20:44911954 G A 1.110158 -6.1512e-06
20:44913490 A G 0.134113 4.5286e-05
20:44913643 A C 0.028762 -9.8409e-06
20:44914048 A C 0.099197 -1.0385e-05
20:44914262 T C 0.045986 -9.0664e-06
20:44922750 T C 0.500355 3.3778e-05
20:44931564 G A 0.961286 1.5723e-05
20:44931929 G C 0.947976 -1.1986e-05
20:44939093 A G 1.477015 3.2907e-05
20:44940000 A G 0.059391 -9.1679e-06
20:44943726 A G 0.100890 -2.1491e-05
20:44947938 C T 0.116379 6.4505e-07
20:44949747 C T 0.659368 2.3645e-05
20:44950851 C T 0.662670 -3.1911e-07
20:44953347 T C 0.074864 -2.5064e-05
20:44954064 T C 0.043953 -2.3748e-06
20:44955649 T C 0.165643 4.3907e-06
20:44962472 C T 0.145234 -2.7135e-05
20:44963439 C G 1.437163 1.0637e-05
20:44965291 C A 1.700676 -1.4675e-06
20:44967268 T C 0.139896 -9.1429e-06
20:44968255 A C 0.268967 -2.0991e-06
20:44971291 C T 0.116077 -1.2790e-05
20:44973290 A G 1.287863 1.0885e-05
20:44974696 G T 0.605672 -9.6957e-06
20:44975319 A G 0.072671 -1.9537e-05
20:44977184 C A 0.038513 2.9160e-05
20:44982335 G A 0.227339 4.2776e-06
20:44996265 A C 0.041675 -1.4034e-05
20:44999746 T C 0.065365 3.0874e-05
20:45005666 A G 0.048974 -4.7717e-06
20:45036213 A G 0.138713 -7.3023e-06
20:45042500 C T 0.307405 -1.0223e-05
20:45055061 T G 1.168968 -5.0675e-05
20:45066646 T C 0.074745 -1.0506e-05
20:45075171 T C 0.129849 -2.9018e-05
20:45081971 G A 0.637525 -1.4487e-05
20:45086802 T C 0.194062 1.2847e-05
20:45089066 C T 0.040577 -1.8643e-06
20:45092564 G C 0.080875 1.3595e-05
20:45093582 C T 0.293503 -5.8505e-06
20:45099264 C T 0.066535 -1.4265e-05
20:45101533 G A 0.023523 8.2283e-06
20:45103172 T C 0.419052 -2.2995e-05
20:45109490 G A 0.083428 -1.6501e-05
20:45110334 C T 0.322290 9.1344e-08
20:45110682 C T 0.369952 -1.6946e-05
20:45115255 G A 0.693336 -1.5434e-05
20:45115746 G T 0.218605 -3.2481e-05
20:45120153 G T 0.241367 -6.7376e-07
20:45120212 C T 0.030190 -4.2997e-06
20:45120414 A G 0.041651 8.9628e-06
20:45124960 T C 0.029123 9.9582e-06
20:45131155 A G 0.038765 4.0301e-06
20:45131665 C T 0.029956 1.4271e-05
20:45136444 T C 1.002533 -3.0306e-05
20:45138155 T C 0.024377 9.0829e-06
20:45138702 C G 0.041627 5.1820e-06
20:45151273 G A 0.382902 -1.6607e-05
20:45152468 A C 0.376364 -1.4303e-05
20:45155900 C T 0.054764 -1.2638e-05
20:45157728 G A 0.193708 2.4386e-05
20:45160594 A G 0.045286 -8.1979e-06
20:45162469 A G 0.704953 8.5888e-06
20:45167134 G A 0.155916 -3.5484e-05
20:45169805 G A 0.185675 -3.6518e-05
20:45173910 C T 0.224487 -3.1321e-05
20:45174026 C A 0.225571 -3.2307e-05
20:45174632 G A 0.022323 -6.7609e-06
20:45175354 C A 0.241918 2.1648e-05
20:45176395 A G 0.022061 -1.2891e-05
20:45176903 T C 0.091030 3.9025e-06
20:45180179 C A 1.960402 3.1171e-06
20:45180290 T C 1.318852 1.3478e-05
20:45180659 A G 0.035848 3.2484e-06
20:45181296 G A 1.682205 4.6256e-05
20:45184757 C T 0.252284 3.1868e-05
20:45186781 A G 0.038615 7.5355e-06
20:45189113 G T 1.274236 1.0990e-05
20:45190819 G C 0.026345 -9.0134e-06
20:45195518 A G 0.591352 -2.4227e-05
20:45196248 A G 0.197870 4.5235e-05
20:45196541 T C 0.277473 -3.6861e-05
20:45204535 T G 1.667297 -3.6487e-06
20:45206096 A G 1.668174 -3.6871e-06
20:45210087 G A 0.805564 -3.5436e-05
20:45212455 G T 0.713861 -3.0621e-05
20:45213086 T G 0.241506 -6.6225e-05
20:45213435 C A 0.081378 -7.1487e-06
20:45215066 G A 0.065831 1.7467e-05
20:45216131 G A 0.082459 -9.6069e-06
20:45221055 G C 0.050552 1.9887e-05
20:45221261 T G 0.118409 -1.5852e-05
20:45222351 T C 0.302676 -3.2956e-06
20:45223638 C T 1.127099 -2.0041e-06
20:45224189 C T 0.270096 -4.0474e-07
20:45227523 C T 0.372634 5.3200e-06
20:45231410 G A 0.150204 8.3388e-05
20:45231949 A G 1.208555 4.8251e-05
20:45232920 G T 0.088657 3.6842e-05
20:45237115 C A 1.225286 3.0326e-05
20:45243140 C G 0.673770 -1.4095e-05
20:45246431 T C 0.361962 5.2019e-08
20:45253237 G A 1.138628 1.5071e-05
20:45256716 T C 0.032985 8.7334e-06
20:45256770 G A 1.913889 2.4355e-06
20:45256978 C T 0.474258 3.8766e-05
20:45257012 A G 0.069771 -1.2257e-05
20:45257957 T G 0.051300 -8.6580e-06
20:45261171 G A 1.381446 -5.8559e-06
20:45262123 T C 0.826572 3.6013e-05
20:45263286 A G 0.187680 -1.4060e-05
20:45265020 C A 1.280985 1.4304e-05
20:45265894 A C 0.029024 7.7096e-06
20:45266471 C T 0.139189 -1.3989e-05
20:45269183 T C 0.027974 -1.1127e-05
20:45275225 C T 1.970983 -7.0456e-06
20:45276779 C T 0.852828 -1.3813e-05
20:45285648 C T 0.025876 -9.1451e-06
20:45302668 G A 0.072141 -2.9281e-06
20:45308678 T G 0.057919 2.1321e-05
20:45315375 C T 0.063522 8.2933e-05
20:45315769 C T 0.206937 1.3255e-05
20:45321075 G A 0.693747 2.0788e-05
20:45325401 A G 0.056770 1.0965e-06
20:45336587 G A 0.953283 5.8997e-06
20:45337038 G A 0.177518 2.8584e-06
20:45340646 T C 0.114873 1.2985e-05
20:45349202 T C 0.079529 2.5659e-05
20:45350514 A C 0.640850 6.8251e-06
20:45350613 G A 0.044130 -1.0715e-05
20:45363766 C T 0.845699 2.1575e-06
20:45363813 A G 0.033488 -1.3519e-05
20:45372999 A C 0.150299 2.1534e-06
20:45377342 C T 0.071291 -1.0936e-05
20:45378130 G A 0.608623 -1.9154e-06
20:45380315 A G 0.029544 4.6232e-07
20:45381655 T C 0.063179 1.1579e-05
20:45383501 G A 0.029527 -2.1044e-07
20:45385062 T C 0.086039 2.0514e-05
20:45385733 G A 0.882869 1.6612e-05
20:45390906 T G 0.549581 1.7563e-05
20:45410376 T C 0.033923 -8.6563e-06
20:45412350 G A 0.140249 6.7653e-06
20:45418975 C T 0.075541 -8.4022e-07
20:45419188 C T 0.622110 1.4664e-05
20:45419642 C T 0.140447 -2.3462e-05
20:45421242 C G 0.328831 -3.1945e-05
20:45425939 G A 0.414714 1.2154e-05
20:45427862 T C 0.057753 2.2326e-05
20:45428699 A G 0.846369 1.6557e-05
20:45428941 T C 0.535414 6.1332e-06
20:45435296 G A 0.084747 -3.8815e-05
20:45443507 A G 0.020787 8.5425e-06
20:45454485 T G 1.624745 -4.6534e-05
20:45460323 A G 1.352120 -9.2621e-05
20:45467412 G A 0.159404 -1.1401e-06
20:45468761 A G 0.047040 2.4254e-06
20:45475107 A G 0.063607 2.3064e-05
20:45477906 C T 0.056967 -2.8144e-05
20:45478579 A G 0.232374 1.4968e-05
20:45483269 G A 0.571561 -2.5368e-05
20:45486991 C T 0.797945 1.9327e-05
20:45497723 A G 0.150813 -1.8804e-05
20:45510337 A C 0.062115 4.0545e-06
20:45513160 C T 0.062281 2.3829e-05
20:45522204 G A 0.058208 -1.5693e-05
20:45526660 G A 1.242118 -2.7360e-05
20:45527889 A G 0.046683 3.3420e-05
20:45540774 G A 0.044745 -3.1745e-06
20:45542160 G C 0.060571 -3.0760e-05
20:45546328 G A 1.859594 -3.3572e-05
20:45551357 T C 0.042114 7.8810e-06
20:45554374 A G 0.154393 -1.4486e-05
20:45559727 A G 0.233571 5.6969e-06
20:45562958 C T 0.063097 -1.7602e-05
20:45568023 T C 0.033818 -1.6915e-05
20:45572360 G A 0.923001 -3.0592e-05
20:45572994 A C 0.023846 1.3840e-05
20:45573928 A G 0.045401 6.4570e-06
20:45578046 T C 0.040376 1.2743e-05
20:45582343 G A 0.569025 -2.2296e-05
20:45588391 T C 0.051433 8.9304e-06
20:45589259 A C 0.802464 2.1907e-05
20:45591373 T C 0.039115 -1.3159e-05
20:45598564 A G 0.567641 -1.7781e-05
20:45601893 C A 0.055743 1.7658e-05
20:45602193 A G 0.919390 1.5928e-05
20:45602300 A G 0.042280 4.8190e-06
20:45606606 G A 0.028113 -7.3872e-07
20:45607529 A G 0.029194 -2.2391e-06
20:45607709 A C 0.258747 -1.5744e-05
20:45608564 G A 0.226255 1.3051e-05
20:45608700 A G 1.929437 3.8537e-06
20:45609049 A G 0.087124 -5.5453e-06
20:45611365 T C 0.084390 -3.3825e-06
20:45612633 A G 0.027780 -1.0571e-05
20:45615880 A G 0.078811 -8.8302e-06
20:45621459 A G 0.532110 -1.5505e-05
20:45632937 A G 1.366361 1.7216e-06
20:45640229 G T 1.247245 -1.0176e-05
20:45643771 G A 0.131243 4.0612e-05
20:45647279 A G 0.918969 -1.9050e-06
20:45651720 G A 0.576222 -1.9021e-05
20:45653299 C G 0.030911 -5.3402e-07
20:45657427 A G 0.089813 9.7878e-06
20:45662736 T C 1.947918 -2.0615e-05
20:45663351 G A 1.626730 1.4578e-05
20:45666053 C T 1.551822 3.2899e-05
20:45669449 G T 0.346048 -3.3023e-05
20:45672037 T C 0.024707 -6.7367e-06
20:45672212 G A 1.916103 6.7544e-05
20:45672463 G A 0.412579 2.4110e-06
20:45673213 G T 1.687954 3.6482e-05
20:45673455 A G 0.846971 -4.4355e-06
20:45673584 T C 1.401043 9.4027e-06
20:45674409 C T 0.276545 3.1185e-06
20:45676858 C T 0.204360 5.8570e-06
20:45678016 T C 0.175223 1.5089e-05
20:45678757 A G 0.957040 -6.1463e-06
20:45690643 A C 0.025142 6.9455e-06
20:45691316 G A 0.660280 1.3659e-05
20:45697196 T C 0.147736 -2.5855e-07
20:45701492 A G 0.058504 -1.7011e-05
20:45707138 T C 0.032513 2.7886e-06
20:45715464 T C 1.958182 1.6780e-05
20:45715645 G A 0.531409 1.2860e-05
20:45716040 A G 0.069356 1.3914e-05
20:45717614 A G 0.332574 -8.7584e-06
20:45717954 T C 0.531467 1.6971e-05
20:45722939 A G 1.119181 2.2861e-05
20:45727482 G A 1.469023 -1.3085e-05
20:45729095 A G 0.097660 -1.4051e-05
20:45729209 A G 0.033158 3.6830e-07
20:45731111 T G 0.325319 -2.5319e-05
20:45732252 G A 0.315786 5.1112e-05
20:45732275 G T 0.042549 2.0982e-05
20:45733341 C T 0.023262 2.1068e-05
20:45734586 T C 0.157405 1.1352e-05
20:45735441 C G 1.335923 -8.9390e-06
20:45739406 A G 0.476665 -1.0535e-05
20:45745221 A G 0.381317 6.4932e-06
20:45748290 A G 1.063226 1.4411e-05
20:45755310 C G 0.341148 8.5777e-06
20:45760490 A G 1.099843 1.0725e-05
20:45792634 G A 0.802980 -3.4093e-06
20:45792942 T C 0.905451 -3.8867e-06
20:45793531 A G 1.710260 -9.3423e-06
20:45795352 A G 0.093512 1.7022e-05
20:45803273 A G 0.064508 4.4564e-06
20:45809652 G A 0.933343 7.8893e-06
20:45813624 C T 0.957458 9.3327e-06
20:45816460 A G 0.097181 1.7715e-05
20:45817860 A G 0.059908 -1.8923e-06
20:45823754 A G 0.024380 3.7857e-06
20:45825917 C T 0.237090 -4.1930e-06
20:45827115 A G 0.173745 2.4985e-05
20:45830591 C A 0.031887 4.5192e-06
20:45830808 T C 0.038058 2.6660e-06
20:45833281 T C 0.053806 -2.3109e-05
20:45835008 C T 0.293918 1.4656e-07
20:45840108 G C 0.088858 -4.9118e-06
20:45840459 C A 0.748274 2.5121e-05
20:45842659 T C 0.058871 -2.2240e-05
20:45857208 A G 1.723044 -3.0711e-06
20:45858076 T C 0.031690 6.0098e-06
20:45867852 G A 0.102110 -4.7707e-06
20:45873923 T C 0.102345 -5.6627e-06
20:45878118 G C 0.027440 -2.1029e-06
20:45888390 G C 0.233745 -3.2781e-06
20:45888618 A C 0.335732 6.3801e-06
20:45888762 G A 1.141538 2.5252e-06
20:45894025 C T 0.021225 9.9791e-06
20:45903385 C T 0.227227 -4.9498e-06
20:45903437 G A 0.638721 -4.3673e-06
20:45907204 A G 0.255605 1.0011e-05
20:45920034 C T 0.202867 -1.4863e-05
20:45924800 C T 1.146226 1.4441e-06
20:45929433 G A 0.239011 -7.7923e-06
20:45931787 T C 0.116254 1.1791e-05
20:45931889 T C 0.223953 -7.2002e-06
20:45933613 T C 0.047186 1.9130e-05
20:45938742 T C 0.062635 -1.0370e-05
20:45938743 A G 0.135497 -1.3635e-05
20:45941713 C T 0.226945 2.2464e-05
20:45948673 T G 0.066361 4.3254e-06
20:45953341 T C 0.168023 9.9625e-07
20:45953454 G T 0.022221 -1.3756e-05
20:45954292 T C 0.188037 1.2925e-05
20:45958716 C T 0.031173 1.0663e-05
20:45967683 T C 0.047978 -3.8930e-06
20:45975959 C T 0.029629 -8.4155e-07
20:45986984 T C 0.398782 5.9558e-05
20:45989672 A G 0.140324 -3.6961e-05
20:45990319 G A 0.335664 5.0099e-05
20:45997667 C T 0.246021 -1.9145e-05
20:46000938 G A 0.407309 3.2964e-05
20:46013864 T C 0.398153 3.8260e-05
20:46020345 C A 0.365280 3.0360e-05
20:46029153 T G 0.032496 1.0510e-05
20:46032690 C T 0.070094 8.0109e-05
20:46042046 C T 0.259525 5.0320e-06
20:46044044 T C 0.143751 -7.1965e-06
20:46062715 C T 0.578327 1.3441e-05
20:46063994 T G 0.260052 4.6266e-06
20:46076781 C T 0.486906 5.1800e-06
20:46080276 G A 0.150928 5.8682e-05
20:46080524 G C 0.178688 -1.1855e-05
20:46084143 T C 0.255510 -9.7919e-06
20:46086478 C T 1.679601 3.3641e-06
20:46087931 T G 0.070135 -2.0626e-05
20:46098606 T C 0.140848 1.2229e-05
20:46108141 G A 1.570742 8.7620e-06
20:46113217 T C 0.055400 1.0893e-05
20:46113431 A T 0.160189 2.8012e-06
20:46114882 C T 0.061020 4.7918e-06
20:46125266 C T 0.837883 2.3813e-05
20:46134921 C T 0.454526 -1.5519e-05
20:46138172 G A 0.031523 -1.0291e-05
20:46140870 A G 0.065851 -3.0905e-05
20:46157168 A G 0.055210 -1.7112e-05
20:46162729 A G 0.032767 -2.5241e-06
20:46164231 T C 0.048651 -1.3893e-05
20:46168606 C T 0.160903 6.9702e-06
20:46172849 T C 0.075078 1.2227e-05
20:46179954 C G 0.811463 3.1839e-05
20:46186327 G A 0.252338 -1.5554e-05
20:46199369 G A 0.039339 9.2856e-06
20:46199500 A G 0.072001 -1.4216e-06
20:46207465 T C 1.752272 -8.6544e-07
20:46210248 T G 0.066711 -3.8065e-06
20:46215767 T C 0.045629 -2.3726e-05
20:46216507 T C 0.557979 4.6713e-05
20:46227039 T G 0.040767 1.2297e-05
20:46241556 G T 0.067242 -1.6571e-05
20:46247541 T C 0.068908 1.0459e-05
20:46256424 T C 0.086563 -1.3884e-05
20:46258466 C T 0.023768 1.2111e-05
20:46268493 G A 0.152213 4.5691e-06
20:46268909 T C 0.049294 -1.8512e-05
20:46269901 G A 0.177903 6.2903e-06
20:46281500 G A 0.039186 -8.2000e-06
20:46288433 T C 0.113687 6.4624e-06
20:46289063 G T 0.090085 -6.6797e-06
20:46290250 C T 0.609564 8.3182e-05
20:46290318 A G 0.020589 5.0765e-06
20:46291482 A G 0.148236 -1.5398e-05
20:46292149 G T 0.698517 1.4914e-06
20:46292853 G A 0.043613 -4.6763e-05
20:46294691 A G 0.022337 -1.0144e-05
20:46295985 T C 0.316217 -1.6154e-05
20:46306848 C T 0.580972 3.0955e-06
20:46309413 T G 0.183825 -1.3864e-05
20:46309926 A G 0.447570 1.6487e-05
20:46310777 G A 0.847759 -6.1236e-06
20:46311336 C T 0.052874 5.2895e-06
20:46311557 T C 0.065610 -3.2455e-06
20:46320026 G A 0.325921 -7.3849e-06
20:46325681 G C 0.133718 -1.5079e-05
20:46333479 T C 0.142844 3.2796e-06
20:46334256 G A 1.612267 1.1903e-05
20:46334921 C T 0.856990 9.9249e-06
20:46335570 T C 0.272598 -9.2641e-06
20:46336170 C G 1.218126 -8.0062e-06
20:46340596 C T 1.583542 -6.6240e-06
20:46340845 G A 0.044793 -5.2738e-06
20:46347779 T C 0.369156 1.9300e-05
20:46348225 T C 0.399615 1.6717e-05
20:46352110 T C 0.033529 2.3411e-05
20:46354553 G A 1.867920 -4.6487e-06
20:46355246 G T 0.213669 -2.2194e-05
20:46355261 C T 0.168179 -7.6001e-06
20:46355318 C T 0.409033 -1.1042e-06
20:46360638 C T 0.093567 4.3183e-06
20:46361217 C T 0.041053 -1.7373e-05
20:46362147 T C 0.256874 -1.9583e-05
20:46362244 T C 0.453234 -2.5575e-06
20:46363080 T C 0.051541 2.5109e-06
20:46363935 A G 0.206730 2.1073e-06
20:46365636 T C 0.425243 9.1508e-05
20:46369894 G C 0.277334 -2.0468e-05
20:46370574 T C 0.195752 -1.3872e-05
20:46371889 A G 0.283273 1.1073e-05
20:46372677 C T 1.582073 -1.0324e-04
20:46375394 G T 0.115002 -4.4194e-06
20:46376456 T C 0.594044 -5.2393e-05
20:46378089 C A 0.125045 -2.6794e-05
20:46378562 G C 0.041311 -2.2396e-06
20:46380236 T C 0.812024 6.2535e-05
20:46380379 T C 0.341900 -3.9103e-06
20:46380462 T C 0.040665 1.1048e-05
20:46380493 A G 0.224786 2.8365e-06
20:46381904 A G 0.090024 -4.0144e-05
20:46382869 T C 0.073174 -6.3515e-06
20:46382979 C T 0.118406 -1.7913e-05
20:46383036 C T 0.109474 7.8099e-06
20:46384005 T C 1.703403 7.2939e-06
20:46385188 A G 0.673138 2.0322e-06
20:46387204 C T 0.332911 -8.7258e-06
20:46388451 G A 0.068109 -6.7605e-06
20:46388946 C T 0.169944 1.7376e-05
20:46389178 T C 0.433073 -4.5767e-05
20:46392291 G C 0.024917 -2.2075e-06
20:46397463 A G 0.489027 -7.9132e-06
20:46398582 A G 0.170093 3.4331e-05
20:46400713 C T 0.983232 -2.7205e-05
20:46400756 C T 0.201939 2.4111e-06
20:46401759 A G 0.142548 1.3703e-05
20:46405037 T C 0.076618 1.0922e-05
20:46406068 C T 0.282471 -3.9773e-05
20:46408106 C T 0.073202 2.3576e-05
20:46410994 T G 0.056015 5.5756e-06
20:46415849 C T 1.160013 -2.4135e-05
20:46418423 T C 0.358494 3.2816e-06
20:46425576 T G 0.169825 -1.0997e-05
20:46429411 G T 0.401247 -1.4812e-05
20:46431022 T C 0.175890 -1.7870e-05
20:46435267 A G 0.530491 -7.4691e-06
20:46445588 A C 0.266427 -6.3901e-07
20:46446414 A G 0.133480 4.5149e-07
20:46451907 G A 0.043239 -2.2039e-05
20:46465332 T C 0.020678 -4.6172e-05
20:46469173 G T 0.132950 -1.1641e-05
20:46470606 T C 0.167951 -4.2381e-07
20:46471358 C T 0.051014 -1.4466e-05
20:46476311 C A 0.043130 -4.5149e-06
20:46477213 T G 0.086750 -6.2661e-06
20:46480034 C T 1.895211 9.4541e-06
20:46480565 A G 0.399724 -6.6392e-06
20:46485950 A G 0.034695 9.6247e-06
20:46494273 A G 0.266981 5.0315e-06
20:46495558 A G 0.297814 -1.4085e-05
20:46504797 C T 0.039285 5.1204e-06
20:46505645 G A 0.091282 2.4381e-06
20:46507141 A G 0.106323 1.4124e-05
20:46509248 G A 0.022745 1.3362e-05
20:46510383 A C 0.046792 -3.2212e-05
20:46511510 T C 0.190261 8.3165e-06
20:46511593 T C 0.256935 2.4505e-05
20:46512393 A G 0.091255 -7.7739e-06
20:46513513 T C 0.499777 4.9777e-06
20:46532156 A G 0.070815 1.5034e-06
20:46535870 G A 0.025808 1.5891e-06
20:46537312 C G 0.876991 -4.2562e-05
20:46538010 G A 1.136309 -1.3615e-05
20:46538434 C G 0.197496 -1.9375e-05
20:46541995 C T 1.058637 -1.5469e-06
20:46542243 G C 0.112143 -3.5892e-05
20:46545976 T C 0.065579 1.0850e-05
20:46556882 C T 0.906828 2.9242e-05
20:46564398 T C 0.123050 -2.0159e-05
20:46565413 G A 0.061020 -5.1355e-06
20:46568206 C T 1.030347 2.5026e-05
20:46570855 G A 1.860621 -2.7478e-06
20:46572576 C T 0.137479 -1.8375e-05
20:46574101 T C 0.075609 1.7560e-05
20:46574663 G A 0.079457 3.3060e-05
20:46574800 A C 0.052670 -1.9468e-05
20:46576714 A G 1.155681 1.8555e-05
20:46577412 C T 0.076989 -6.7905e-06
20:46577479 C T 0.042335 -2.3443e-05
20:46578103 T C 0.406187 -1.2027e-05
20:46584531 A G 0.783826 1.2277e-05
20:46588057 T C 0.088766 -2.1086e-06
20:46592955 A G 1.272713 -3.1000e-05
20:46599155 T C 0.037718 6.7061e-06
20:46614407 T G 0.340162 -2.3424e-05
20:46615385 G A 0.929821 -2.0811e-06
20:46619103 C T 0.024108 3.5856e-05
20:46620922 G T 0.142561 1.3604e-05
20:46622811 G A 0.079478 1.3648e-05
20:46628290 A G 0.090925 6.2643e-06
20:46638011 T A 0.061017 -4.8099e-06
20:46647110 A C 1.050460 6.0135e-07
20:46650328 C T 0.055835 -1.1444e-05
20:46656060 G C 0.623126 -1.2947e-05
20:46656152 G A 0.037697 -1.4253e-05
20:46660391 T C 0.038364 5.6523e-06
20:46664448 T C 0.053194 -7.4646e-06
20:46671337 T C 0.057685 -1.6107e-05
20:46680596 A G 0.144645 -7.9233e-06
20:46685153 T C 0.356189 4.8871e-06
20:46689628 T C 0.050739 1.1390e-05
20:46699704 A G 0.024380 -1.1816e-06
20:46700159 C T 1.714218 -7.1796e-06
20:46702175 T G 0.228414 -1.3403e-05
20:46707666 T C 1.119871 -5.9259e-06
20:46708692 T C 0.037605 2.8937e-05
20:46709524 A C 0.052174 -1.5522e-05
20:46712886 C T 0.079318 4.4478e-05
20:46716469 T C 0.032013 -8.7204e-07
20:46725903 C A 0.036208 -9.5858e-06
20:46734296 C T 0.040135 -9.1989e-06
20:46735825 G A 0.510647 3.1325e-06
20:46740162 A C 0.031408 4.5177e-06
20:46753885 T C 0.482370 -1.3284e-05
20:46757152 C T 0.262538 -4.5460e-06
20:46765372 T G 0.090282 3.4441e-05
20:46769600 G T 1.601840 9.3686e-07
20:46775810 G T 0.088593 -1.8247e-05
20:46777003 C T 1.116713 6.9856e-06
20:46778108 G A 1.900157 -2.4694e-05
20:46779235 T C 1.030071 -8.1266e-06
20:46781675 A G 0.295832 -1.1167e-05
20:46782073 A G 0.139943 1.6003e-06
20:46785499 A G 1.152030 -1.2698e-05
20:46787825 C T 1.507560 -2.2852e-06
20:46794060 A G 0.988689 -2.2564e-06
20:46796524 T C 1.063607 4.0633e-06
20:46798806 T C 0.036742 -2.3681e-05
20:46800269 C T 1.493447 1.4586e-05
20:46802376 A G 0.178225 1.9506e-05
20:46802639 C T 0.242965 -2.4633e-05
20:46805778 T C 0.057681 -1.6865e-05
20:46813169 G A 1.623446 -1.2690e-05
20:46824280 G A 0.026077 6.7331e-06
20:46824516 C A 0.432073 1.5927e-05
20:46826803 C T 0.377125 -3.3929e-06
20:46826889 G T 0.252811 1.0483e-05
20:46827141 A G 1.448464 9.7785e-06
20:46828018 A G 0.588424 1.4439e-05
20:46829121 C T 0.100475 -2.1304e-05
20:46830078 A G 0.237787 7.4600e-06
20:46831642 C T 0.329728 4.4213e-06
20:46832417 T C 0.036725 1.3687e-05
20:46832499 G T 0.104320 1.2694e-05
20:46832936 C T 0.629630 6.8228e-06
20:46833910 A G 0.052367 7.1706e-07
20:46837422 T C 0.660521 2.5085e-05
20:46838087 T G 0.489642 3.3479e-05
20:46840267 G C 0.519598 3.0837e-05
20:46840318 G T 0.749219 4.4724e-05
20:46840949 C T 0.909844 -1.3154e-05
20:46841951 T C 0.695339 1.9039e-05
20:46842415 A G 0.135180 8.0831e-06
20:46845286 A G 0.455926 -1.1010e-05
20:46845958 A G 0.038462 -8.7995e-06
20:46846776 A G 0.495188 1.1178e-05
20:46847862 C A 0.129734 2.0096e-05
20:46847889 A G 0.044150 -1.7885e-06
20:46848223 T C 0.057712 -1.7623e-05
20:46848731 C T 0.574587 -3.0865e-05
20:46849730 T C 0.038717 8.3010e-06
20:46850333 A G 0.714748 1.1960e-05
20:46851735 A G 0.210235 4.0039e-05
20:46851924 C T 0.792845 1.7585e-05
20:46852742 T C 0.078825 1.2257e-05
20:46853142 A G 0.171895 -1.4111e-05
20:46857223 T C 0.395019 2.8614e-05
20:46857927 A G 0.109039 -1.4051e-05
20:46862830 A G 0.666936 4.4898e-06
20:46866897 G A 0.515576 2.2544e-05
20:46876537 C T 1.838838 -1.2053e-05
20:46881215 T C 0.029017 2.4056e-06
20:46882542 C T 0.157718 -6.1162e-06
20:46889414 A G 0.140321 -2.5082e-05
20:46889568 A G 0.034675 7.3879e-06
20:46899957 C T 0.021409 3.3195e-05
20:46901631 C A 0.520931 -2.1125e-05
20:46903576 T G 0.037857 2.5113e-07
20:46907896 C G 0.542496 6.8591e-06
20:46910937 T C 0.098180 1.4020e-05
20:46911989 T G 0.020872 -1.0027e-06
20:46915813 T C 0.376425 -4.7720e-05
20:46916232 G A 0.020056 1.6446e-06
20:46922488 G A 0.068591 -1.0641e-06
20:46925350 G A 1.949111 9.1298e-06
20:46934643 A G 1.645830 3.4348e-05
20:46938645 C T 0.321293 1.1474e-05
20:46940902 T G 0.053428 -1.1875e-05
20:46943182 T G 0.230617 5.0266e-05
20:46949184 A G 0.051473 2.1682e-05
20:46955963 A G 1.003900 2.5786e-05
20:46957504 T C 0.027012 -1.2599e-05
20:46962283 A G 0.512639 1.2926e-05
20:46962819 T C 0.151282 -3.6206e-05
20:46964038 G C 0.060925 -1.5528e-05
20:46967992 G C 0.276681 2.3811e-05
20:46971163 G T 1.282185 1.3459e-06
20:46973327 G C 0.076074 1.1911e-06
20:46979686 G T 0.535319 6.3106e-06
20:46980159 G A 0.060554 -3.6988e-05
20:46981991 T C 0.028657 -1.6857e-05
20:46984527 A G 0.094433 -1.8487e-05
20:46986926 G A 0.649251 2.0052e-06
20:46987230 A C 0.115237 5.7448e-06
20:46989776 T C 0.642362 -6.0158e-07
20:47004681 G C 0.468523 1.4296e-06
20:47009193 T G 0.057729 -2.7218e-05
20:47012256 C A 0.165330 3.8406e-06
20:47012926 C A 0.115570 -5.2714e-07
20:47017953 C T 0.702730 -1.2529e-05
20:47018438 A G 0.599406 -6.1976e-06
20:47019290 C A 0.906943 1.9982e-06
20:47021254 A G 0.164181 6.7873e-06
20:47025070 C T 0.135449 -1.2078e-05
20:47025491 C T 0.138196 7.9851e-06
20:47028187 G A 0.661820 -2.0159e-05
20:47030780 G A 0.064209 -1.2669e-05
20:47032783 T C 0.386798 -2.2339e-05
20:47037411 C A 0.110249 2.5611e-05
20:47038629 C T 0.680437 2.8786e-06
20:47043709 C T 0.624459 6.7228e-06
20:47054181 T C 0.041209 -7.1405e-06
20:47063526 T C 0.547246 -7.3812e-06
20:47081396 T C 0.234183 5.5840e-06
20:47082274 C A 0.961599 7.3559e-06
20:47084381 C G 0.380338 1.4125e-05
20:47087132 G A 0.782955 2.1737e-06
20:47087557 G C 1.955044 5.3506e-06
20:47088732 G A 0.596346 3.7206e-05
20:47089232 T C 0.382507 -1.4060e-05
20:47089983 C T 0.041053 4.7661e-06
20:47094922 T C 0.173197 5.6765e-06
20:47099736 C A 0.364621 4.4751e-05
20:47105482 A G 0.105690 2.0557e-05
20:47110323 T C 0.918476 2.5180e-05
20:47113577 G A 0.025094 -8.5527e-06
20:47116364 G A 0.421044 2.8625e-05
20:47133738 G A 0.128088 7.7470e-07
20:47139401 A C 0.024108 -9.6761e-06
20:47141752 A C 0.381433 3.8065e-05
20:47143048 T C 0.948775 2.3539e-05
20:47144063 A G 0.537420 -6.7096e-07
20:47153539 T C 0.032530 8.3057e-06
20:47155650 C G 0.024336 -1.0191e-05
20:47162064 A G 0.027307 1.9895e-05
20:47164459 G A 0.117671 -2.3763e-05
20:47169718 G A 0.057158 1.1412e-05
20:47175522 C T 0.025536 5.7925e-06
20:47176167 C A 0.058059 1.3347e-05
20:47179653 A C 1.415418 1.3832e-05
20:47184822 T C 0.106302 -1.3004e-06
20:47185092 T C 0.027712 -1.8722e-05
20:47192391 G A 0.127391 -6.3969e-06
20:47192702 T C 1.178899 7.0852e-06
20:47195341 A G 0.053489 -2.8844e-05
20:47197450 T C 0.099251 -3.5450e-06
20:47197537 C T 1.384054 5.5219e-06
20:47199240 C T 0.210452 -1.9962e-05
20:47200367 A G 0.046442 2.6357e-05
20:47200480 T C 0.036483 4.5525e-06
20:47200508 C G 1.002519 1.7015e-05
20:47201039 C T 0.324771 -3.1010e-06
20:47201306 T C 0.039985 1.5629e-05
20:47209445 C T 0.471457 -4.0772e-05
20:47219488 A G 0.148980 9.9696e-06
20:47232937 T C 0.247721 1.4825e-05
20:47240081 G T 1.883474 -1.1362e-05
20:47243597 G A 0.234115 7.1125e-06
20:47246127 A G 0.175832 -2.1559e-06
20:47246409 T C 0.158683 -1.0581e-05
20:47247988 T C 0.043746 7.1950e-06
20:47249170 A G 0.171001 -7.3260e-07
20:47251852 G A 0.942397 -9.8553e-06
20:47257755 C T 0.314008 -9.4775e-06
20:47261017 C T 0.529274 -1.9051e-05
20:47262549 T C 0.115019 1.1698e-05
20:47271514 A C 0.030377 1.0776e-05
20:47273726 T C 0.386427 -3.3156e-05
20:47291370 C T 0.137353 -1.1554e-05
20:47293848 T G 0.104181 1.0442e-06
20:47297539 A G 0.617071 -1.8250e-05
20:47301376 A G 0.118205 8.9587e-06
20:47315362 C T 0.918353 6.4652e-07
20:47319577 T C 0.020753 -1.1419e-06
20:47320863 A G 0.033692 1.9316e-05
20:47322637 A C 0.405058 1.9995e-05
20:47335687 C A 0.065780 -2.0660e-05
20:47337594 C G 0.778318 -1.1277e-05
20:47343059 T G 0.294839 -8.7029e-06
20:47348617 A G 0.034624 -1.7489e-06
20:47358450 G A 0.218180 1.2440e-05
20:47360830 C T 0.182972 9.7709e-07
20:47361610 A G 0.082415 -1.0446e-05
20:47374962 A G 0.037456 1.3915e-05
20:47379198 A G 0.049957 -1.5947e-05
20:47382943 T C 0.075894 -3.2330e-06
20:47387699 A C 1.348033 -1.1285e-05
20:47387950 C T 0.079233 1.3403e-05
20:47388215 A G 0.049141 -3.6433e-06
20:47397913 A G 0.024462 1.2818e-05
20:47399358 C T 1.127408 -4.5048e-06
20:47411623 C T 0.043521 1.6496e-05
20:47421262 T C 0.068741 -3.2154e-06
20:47423563 G A 0.394080 -2.8129e-05
20:47429868 T C 0.476166 -5.0867e-06
20:47430328 C T 1.961908 -9.1957e-06
20:47435093 T C 0.037558 1.2246e-05
20:47437823 G A 0.109420 -1.0360e-05
20:47442003 C T 0.685275 -2.2005e-05
20:47455906 A C 0.054805 -7.8758e-06
20:47465681 A G 1.775132 4.9317e-07
20:47468913 C A 0.265938 -1.2728e-05
20:47469238 C T 0.397279 -8.3845e-06
20:47474809 G A 0.191985 4.3916e-06
20:47480655 T C 0.338194 -6.1832e-06
20:47480970 A G 0.832589 8.9099e-06
20:47488807 G T 0.664618 -1.5532e-05
20:47493854 A G 1.951750 -1.3610e-07
20:47494232 C T 0.080810 -2.4135e-06
20:47499934 A G 0.039237 -5.9660e-06
20:47501512 G C 0.475526 -2.9351e-05
20:47504576 C T 0.063981 -3.9043e-06
20:47505606 C T 0.030122 -2.9511e-07
20:47506515 T C 0.031326 -1.0006e-06
20:47506616 C T 0.504149 1.2140e-06
20:47510343 C G 0.275953 9.2713e-06
20:47514505 T C 0.029283 2.9876e-06
20:47523100 C T 0.201011 1.4364e-06
20:47526620 T C 1.068989 -9.4307e-06
20:47527742 C A 1.269416 -9.8237e-06
20:47540359 A C 0.148518 8.4884e-06
20:47547065 G A 0.028463 -8.6792e-06
20:47557014 A G 0.648788 -1.7230e-05
20:47564887 A G 0.061272 4.5870e-05
20:47569112 A C 0.532626 -3.0014e-06
20:47570058 G C 0.030707 -1.8788e-06
20:47574920 A G 0.032145 -5.6533e-08
20:47584912 G A 0.033668 -5.8783e-06
20:47617565 C A 0.271455 1.4017e-05
20:47618835 A G 0.497248 -1.5782e-05
20:47663304 A C 0.032404 8.3158e-07
20:47664922 G A 0.048651 -1.0334e-05
20:47668145 G T 1.969837 5.7051e-06
20:47685320 C G 0.498492 -1.0860e-05
20:47685905 G A 0.022255 6.6921e-06
20:47691211 A C 0.649522 -1.6695e-05
20:47691430 T A 0.084540 -8.1180e-06
20:47703810 A C 0.808729 1.1537e-05
20:47745084 C G 0.811140 1.4212e-05
20:47759119 T G 0.042352 3.9135e-05
20:47761165 C T 0.040723 3.4468e-07
20:47772599 C G 0.030330 -3.5633e-07
20:47782882 A C 0.030095 1.1373e-05
20:47798473 T C 0.025910 -7.0766e-06
20:47804208 T C 1.715442 1.3126e-05
20:47817855 A G 0.586653 2.2982e-06
20:47842549 G A 1.965386 4.1942e-06
20:47855655 T G 0.105915 -1.9507e-05
20:47859217 A G 0.778213 6.1591e-06
20:47865372 A G 1.672583 -7.1073e-06
20:47865784 T C 0.443201 -1.1363e-05
20:47872377 G C 1.517409 -7.5202e-06
20:47884212 A C 1.550033 -9.7951e-06
20:47890693 G A 0.121646 -1.8969e-06
20:47897106 C T 0.046122 1.8441e-05
20:47898038 G A 0.032587 -4.9075e-06
20:47903019 A G 0.442283 -9.9120e-06
20:47903784 C T 1.671088 -1.2219e-05
20:47905475 A G 0.027668 8.8057e-06
20:47939663 A C 0.316275 -8.7658e-06
20:47940490 G T 0.555691 -2.7338e-05
20:47949410 T C 0.147896 -1.3080e-05
20:47953433 T C 0.471562 2.7818e-06
20:47960540 A G 0.031765 -3.0685e-06
20:47963232 C T 0.462270 -2.7258e-06
20:47964488 A G 0.245355 6.1717e-06
20:47969419 C T 0.147664 -1.6575e-05
20:47974014 A C 1.116631 -4.6151e-05
20:47978928 T C 0.567682 -8.3039e-06
20:47980626 T C 0.068880 1.4096e-05
20:47981876 G A 0.287346 -6.0785e-05
20:47988905 G A 0.549935 -6.9035e-06
20:47989527 T C 0.021874 1.3503e-05
20:47989624 A G 0.047244 5.3325e-06
20:47990260 A G 0.042671 1.4526e-05
20:47997491 A T 0.953650 3.2595e-05
20:47998151 A C 0.037272 3.2537e-05
20:48000698 G T 0.077241 3.3797e-05
20:48001995 T C 0.606753 9.0988e-06
20:48002575 T C 0.301880 7.8946e-06
20:48005752 C T 0.302380 7.7009e-06
20:48009445 G A 0.120286 1.7022e-05
20:48015057 C T 0.984412 1.5072e-05
20:48021467 C T 0.134681 -2.9776e-05
20:48025673 T C 0.061680 -1.0890e-05
20:48026193 G A 0.903333 1.3308e-05
20:48031630 C T 0.832736 1.8937e-05
20:48034846 T G 0.499563 1.6361e-05
20:48045742 G C 1.144764 9.2314e-06
20:48047879 C T 0.083228 -2.3242e-06
20:48049506 C T 0.936219 1.0260e-05
20:48051036 A G 0.026631 -6.2959e-06
20:48055229 T C 0.023748 8.5051e-06
20:48057332 G C 0.186361 -4.7938e-07
20:48069088 C A 0.027882 8.9577e-06
20:48072960 T C 0.106557 -2.3405e-05
20:48075565 T C 0.254331 -1.0257e-05
20:48076614 A G 0.673029 1.7151e-05
20:48082754 A G 0.039979 1.1851e-05
20:48088332 G A 0.256336 2.9782e-05
20:48090491 G T 0.200467 -3.6288e-05
20:48092454 A T 0.782724 -2.6801e-06
20:48094964 C T 0.093774 6.1108e-06
20:48097481 C T 0.367092 2.8398e-05
20:48098402 A G 0.097786 1.8610e-05
20:48102370 A G 0.175339 -2.3821e-05
20:48109002 G A 0.077275 -2.0822e-05
20:48109677 G A 0.895993 -6.3177e-06
20:48111620 G A 0.094733 1.3507e-05
20:48116337 T C 0.031612 -8.5975e-06
20:48121978 G A 1.013429 3.9224e-05
20:48125015 A G 0.450035 7.2925e-06
20:48127380 T C 0.057576 9.1582e-06
20:48129706 T G 0.473735 4.1167e-06
20:48133549 G A 0.462213 1.9068e-05
20:48134293 C T 0.059918 -1.4326e-05
20:48134616 T C 0.036361 3.3033e-05
20:48134818 G A 0.101978 -2.3821e-05
20:48136724 T C 0.369296 5.3594e-05
20:48139768 A C 0.044619 2.4291e-05
20:48143362 C T 1.002550 4.6907e-05
20:48147756 T C 0.067466 -1.4769e-05
20:48152675 C T 0.120085 -7.7166e-07
20:48153552 T C 0.041580 -1.6626e-05
20:48160782 C T 0.026576 2.3170e-05
20:48162539 A G 0.182183 -1.2603e-05
20:48167203 T G 0.104106 2.9842e-05
20:48174450 C G 1.693968 3.8597e-05
20:48175678 A G 1.369377 1.2114e-04
20:48176837 T C 0.126429 -8.3493e-06
20:48177124 A G 0.038676 5.2015e-06
20:48177154 T C 0.079869 -1.6945e-05
20:48177784 A G 1.544594 -3.8125e-05
20:48177868 A G 0.307290 -2.8200e-06
20:48178833 T C 0.037959 1.7338e-05
20:48179993 C T 0.678992 5.8501e-06
20:48180058 G A 1.699038 -3.6714e-05
20:48183353 G A 0.181578 -1.2152e-05
20:48183370 C T 0.048719 -1.2657e-05
20:48187355 T C 0.036137 8.2459e-06
20:48190936 G T 0.132471 -1.4995e-05
20:48193749 A G 0.081919 -1.7200e-05
20:48198739 G A 0.425161 2.5857e-05
20:48203921 T C 0.044697 -8.1027e-06
20:48204067 T C 0.556714 1.3146e-05
20:48206352 A G 0.085808 -9.4846e-05
20:48210099 T C 1.613107 -1.0552e-05
20:48212105 A G 0.043691 5.9003e-06
20:48221459 C T 1.315405 -4.1108e-06
20:48221862 G T 0.168325 -1.4639e-05
20:48231141 A G 1.203143 1.3546e-05
20:48238341 T C 0.309010 1.3402e-05
20:48242676 G A 1.579949 3.0701e-05
20:48244995 A G 1.109719 -2.2261e-06
20:48245563 T A 0.030796 7.4248e-08
20:48250212 C A 0.062696 2.7256e-05
20:48252914 T C 0.162219 -1.5745e-05
20:48259645 A G 0.067660 3.2356e-08
20:48277092 T C 0.045398 -3.6237e-06
20:48282256 A G 0.094933 1.6246e-05
20:48284902 G A 0.091805 -3.2090e-05
20:48285412 C T 0.024469 2.1579e-06
20:48292646 T C 0.691102 1.4925e-05
20:48295601 C A 0.146825 2.5824e-05
20:48301146 A G 1.123597 -6.4083e-07
20:48302652 T C 1.620060 3.3647e-05
20:48304734 C T 0.105983 5.2093e-06
20:48307298 C T 0.041117 -6.9142e-06
20:48321949 T C 0.092275 -2.0556e-06
20:48323296 G T 0.082745 2.1888e-06
20:48331440 G A 0.176084 1.1287e-05
20:48346307 A G 0.032587 1.1010e-05
20:48347101 G A 0.159299 1.2564e-06
20:48347464 G T 0.317373 2.3238e-05
20:48352607 A G 0.579738 -1.6003e-05
20:48360637 G A 0.742538 -5.7447e-06
20:48361568 C T 0.754183 3.1862e-06
20:48379592 T C 0.192886 2.4863e-05
20:48381482 G A 1.455637 2.1226e-05
20:48387525 T C 0.858057 -5.6376e-07
20:48388947 A G 0.099516 -4.0816e-05
20:48393707 C T 0.031734 -2.0482e-07
20:48402579 C T 1.480371 2.6924e-05
20:48402765 A G 1.074779 6.7367e-06
20:48404323 T C 0.917228 -4.4087e-06
20:48404464 G A 1.970653 2.9744e-05
20:48406169 A G 0.034338 7.0547e-06
20:48406729 A G 0.140158 3.5788e-06
20:48407680 A G 0.763879 5.3788e-05
20:48410707 A G 0.236811 -1.2077e-05
20:48415111 G A 1.727079 -6.0779e-06
20:48421680 T C 0.597012 2.1750e-05
20:48423668 A C 0.059075 -2.5527e-05
20:48427355 T C 0.028936 -4.1391e-07
20:48428202 C T 0.358787 4.7122e-06
20:48429462 T G 0.040465 -1.9966e-05
20:48429485 C A 0.030405 -1.8106e-06
20:48431765 T C 0.088389 3.8929e-06
20:48433059 G A 0.229345 1.3884e-05
20:48434636 G A 0.991358 1.7382e-05
20:48441255 T C 0.029187 -1.3560e-05
20:48455302 T C 0.319696 1.4429e-05
20:48455447 G A 0.035844 8.3847e-06
20:48459362 G A 0.125644 1.5660e-06
20:48466992 T G 0.070064 2.2471e-05
20:48471335 A G 0.029160 -4.7091e-06
20:48483047 C T 0.185460 -4.5476e-06
20:48488686 C A 0.100251 6.9884e-06
20:48507202 A G 0.030282 1.0332e-05
20:48509861 G A 1.771263 -9.0033e-06
20:48518092 T A 0.049926 9.2153e-06
20:48522124 G T 0.099509 9.9300e-06
20:48527464 C T 0.946327 -1.5245e-05
20:48535226 A C 0.042661 -7.6675e-06
20:48535318 C T 0.154165 -6.3604e-06
20:48550523 T C 0.028004 1.1639e-05
20:48554977 G C 0.843918 -2.2939e-05
20:48565620 C T 0.043409 -7.0291e-06
20:48566022 G A 0.030520 -9.8378e-06
20:48569634 G A 0.088803 -6.3912e-06
20:48572787 C A 0.037000 8.2210e-07
20:48574985 T C 0.033645 9.2026e-06
20:48586584 A G 1.837692 -2.0892e-05
20:48590965 A G 0.566645 1.8385e-05
20:48592120 T C 0.143469 -4.8052e-05
20:48599549 C T 0.386373 -2.5136e-05
20:48600631 C T 0.235971 -5.0053e-06
20:48614584 T C 0.140980 -2.6598e-05
20:48618445 G A 0.450810 -2.5238e-05
20:48621996 A G 0.020562 9.1051e-06
20:48622359 C T 0.041094 -1.6745e-05
20:48628957 C T 1.289298 -3.4594e-05
20:48629355 T C 0.030221 -1.8102e-05
20:48641726 C T 0.020848 8.1902e-06
20:48642336 C T 0.828911 -5.4643e-06
20:48645999 A G 0.289073 2.6625e-05
20:48653149 C G 0.023061 8.2213e-06
20:48656951 T C 0.044419 6.5438e-07
20:48658113 A C 0.938756 1.3043e-05
20:48658982 C T 0.098037 9.1335e-06
20:48660979 G C 0.986924 1.3925e-05
20:48661712 C G 0.314790 9.8021e-06
20:48662582 T C 0.638514 -2.5947e-05
20:48666590 G A 0.035436 -2.5981e-05
20:48670139 G A 0.368102 -3.1957e-05
20:48671135 A G 0.130509 -2.7123e-05
20:48673735 G C 0.207580 1.0140e-05
20:48678378 T C 0.327005 2.3788e-05
20:48679030 T C 0.942040 -2.7644e-05
20:48684438 C T 1.074650 1.3064e-05
20:48685373 G A 1.313610 -1.4189e-05
20:48694630 T C 0.060680 1.5574e-05
20:48700189 G A 0.197373 -1.8486e-05
20:48700601 T C 0.044568 -1.2388e-05
20:48711386 C T 0.943097 -7.7057e-05
20:48711570 T G 0.508161 -2.5377e-05
20:48714940 A G 0.071294 -5.6532e-05
20:48717651 A G 0.082626 9.5085e-06
20:48719005 T C 0.026760 -4.3598e-06
20:48726535 C T 0.508848 -2.3294e-05
20:48730604 C A 0.044320 -1.4929e-05
20:48733167 T G 1.702587 -9.2227e-06
20:48733803 T C 0.434535 -2.9663e-05
20:48741172 G A 0.183662 2.7724e-05
20:48743848 A G 0.029092 -2.0483e-06
20:48746709 T C 0.060969 3.1280e-06
20:48756763 T C 0.963731 -4.7364e-05
20:48763849 A G 0.034518 4.5425e-05
20:48778194 C T 0.071607 -1.9908e-05
20:48779351 T G 0.205897 -7.0329e-06
20:48779520 T C 0.666756 -2.2522e-05
20:48780614 C A 0.338524 -3.2755e-05
20:48782886 T G 0.641050 -1.5026e-05
20:48793362 G A 1.758997 -3.3422e-05
20:48796131 A G 0.562956 7.9185e-06
20:48802994 A G 0.806329 -7.8604e-06
20:48809625 A G 0.099843 -1.7377e-05
20:48818814 A G 0.138267 6.4084e-06
20:48819241 T C 0.241129 1.3166e-05
20:48819424 T C 0.051473 -1.0161e-06
20:48821960 A G 0.498275 -3.1856e-05
20:48826986 T G 0.057634 -1.6136e-05
20:48835972 C T 0.935662 -3.0851e-05
20:48836618 C T 0.471181 -2.9644e-05
20:48836883 C T 1.222444 -1.0111e-06
20:48839205 C T 0.096606 -4.6204e-05
20:48840700 G A 0.786794 -2.2202e-05
20:48855984 A G 0.021089 -3.7875e-07
20:48860739 G C 0.231076 -6.7136e-06
20:48863422 G T 0.306671 -1.0174e-05
20:48863518 T C 0.024356 1.7164e-06
20:48870107 T C 0.076421 -1.4819e-05
20:48871358 T C 0.028807 1.5436e-06
20:48874240 A G 0.254606 -2.3875e-05
20:48877864 T G 0.046513 -2.8320e-07
20:48883975 T C 0.036157 1.0969e-05
20:48884195 G A 0.069261 1.3463e-05
20:48884531 C T 0.762335 -1.9528e-06
20:48886044 G C 0.227397 -3.9960e-06
20:48893072 A G 0.021684 -6.9891e-06
20:48894424 C A 0.540507 -6.0198e-07
20:48907616 T C 0.052847 -2.4126e-05
20:48908693 G T 1.326505 -1.8850e-05
20:48913673 G A 0.036487 -1.5771e-05
20:48913974 T G 0.036042 -5.5219e-06
20:48914789 A C 0.539103 1.1557e-05
20:48915715 T G 0.032948 9.2215e-06
20:48918420 G A 0.814223 -3.8688e-05
20:48919521 T C 0.712678 5.5984e-06
20:48923418 G T 0.370927 -2.0393e-06
20:48926122 T C 0.023989 6.2467e-06
20:48930567 A C 0.246355 1.3983e-06
20:48931682 G A 0.584650 -2.9469e-06
20:48934351 A G 0.149929 1.3301e-06
20:48939863 G A 0.597434 2.4389e-05
20:48942308 T C 0.107642 -3.0186e-05
20:48949208 A G 0.029789 4.5828e-06
20:48956954 G A 0.696692 4.1246e-05
20:48963373 G C 0.135429 -1.8789e-05
20:48963935 C T 0.126994 2.0545e-07
20:48970580 A G 0.353949 5.3848e-05
20:48974404 G C 0.069227 1.6696e-06
20:48982515 A G 0.201688 4.8710e-06
20:48984751 T C 0.349750 5.8058e-05
20:48986850 C T 1.422578 -2.2145e-06
20:48991112 T C 0.118215 -5.9599e-06
20:49005043 T G 0.083530 -3.5350e-06
20:49010926 A G 1.268181 -9.2291e-07
20:49020571 T C 0.044755 3.8142e-06
20:49029760 T C 0.023381 2.0489e-05
20:49032480 A G 0.704324 7.9675e-05
20:49040614 T C 0.057906 -1.8535e-05
20:49042548 C T 0.151727 -7.3031e-06
20:49047848 A G 0.632374 -3.1113e-05
20:49048179 C T 1.400873 -4.9125e-06
20:49056322 A G 0.039401 -1.5365e-05
20:49058370 T C 0.554467 -7.8517e-06
20:49059666 T C 0.878970 -4.1346e-05
20:49063259 C T 0.087171 2.0097e-05
20:49066716 G A 1.206339 1.4432e-05
20:49070647 C T 0.042236 -2.3115e-05
20:49070723 G A 1.345181 -1.7610e-05
20:49073726 T G 0.171858 -7.0293e-05
20:49074610 A G 0.028314 -2.4410e-06
20:49084012 A G 0.135779 -1.9852e-05
20:49087450 T G 0.139512 1.7018e-05
20:49095017 T C 1.617285 4.2154e-06
20:49096428 A C 1.487827 4.4177e-06
20:49098285 C T 1.645980 3.8009e-06
20:49098864 C T 0.053078 1.3713e-05
20:49100715 T C 0.640153 -2.8112e-05
20:49109174 A G 0.100047 4.1778e-05
20:49110747 T G 0.059150 -1.0221e-05
20:49117454 A G 0.026583 1.7965e-06
20:49118519 C T 0.156592 1.7801e-05
20:49132208 T C 0.107978 1.1306e-05
20:49133069 G A 0.939997 -6.4057e-05
20:49144669 T C 1.083034 -4.5855e-05
20:49148727 A G 0.079821 -1.3631e-05
20:49152672 T C 0.090187 -3.9377e-06
20:49158324 C T 0.049818 -1.7344e-05
20:49162005 G T 0.033335 -1.5403e-05
20:49178752 G A 0.047217 -1.1586e-05
20:49181346 T C 0.137876 1.3480e-05
20:49181644 G T 0.028480 -1.7330e-05
20:49185709 G A 0.124637 9.4482e-06
20:49188322 C T 0.061006 -3.6809e-06
20:49194444 T C 0.164157 8.2021e-06
20:49196167 C T 1.291089 8.7737e-05
20:49199895 A G 0.035096 2.3294e-05
20:49203685 T C 0.032387 -1.3807e-05
20:49210953 C G 0.592725 -3.3638e-05
20:49214156 G A 1.409281 1.9820e-05
20:49216966 T C 1.401781 2.2538e-05
20:49218348 A G 0.106017 -3.6163e-05
20:49221303 C T 0.020396 6.7398e-06
20:49222999 T C 1.011515 4.3080e-06
20:49227294 C T 1.512520 1.5533e-05
20:49227796 T C 0.146685 1.6841e-06
20:49227989 T C 1.456256 2.8977e-06
20:49232359 A G 1.409621 3.0944e-05
20:49233721 G A 0.055958 -1.4503e-05
20:49234104 T C 0.244913 9.1176e-06
20:49236478 A G 1.324465 4.0083e-05
20:49237419 T G 1.528400 3.2355e-05
20:49237802 G T 0.052908 1.6133e-05
20:49239082 A G 0.072433 2.0214e-05
20:49245023 T C 0.408567 1.4207e-07
20:49248213 T C 0.075337 4.9102e-05
20:49250145 T C 0.768367 7.8114e-06
20:49253476 A G 0.252287 -1.2183e-05
20:49254735 T C 0.059096 9.7930e-06
20:49258752 T G 0.421238 -4.6867e-05
20:49267308 C T 0.733294 -8.6982e-06
20:49268506 T C 0.066035 1.2773e-05
20:49275491 T G 0.257530 -2.0178e-05
20:49279768 A C 0.027651 -1.2569e-05
20:49282299 T G 1.748342 -2.3093e-06
20:49289810 G T 0.227214 -4.5343e-06
20:49290539 A G 0.084509 3.3330e-05
20:49292607 G A 0.020351 2.6667e-05
20:49294525 A G 0.027277 -3.6221e-06
20:49297123 T C 0.041124 -5.2957e-06
20:49297330 T C 0.047574 6.1897e-06
20:49298244 A G 0.260528 -2.8905e-05
20:49305363 A G 1.241935 1.5865e-05
20:49311904 A G 0.113166 -5.1389e-06
20:49317704 T C 0.022259 1.9427e-06
20:49318005 T C 0.021711 4.1777e-06
20:49318354 T C 0.132382 1.5102e-05
20:49324322 G A 0.050317 -1.6343e-05
20:49324552 G A 0.305794 -3.5561e-05
20:49337952 C T 0.141732 3.5767e-06
20:49342048 A C 0.136238 8.7947e-06
20:49346881 A G 1.223868 -1.1856e-05
20:49355041 G A 0.041097 1.6031e-05
20:49359911 A T 0.168074 -3.7050e-05
20:49366743 T G 0.037058 3.5434e-06
20:49367039 G A 0.054717 -2.2555e-05
20:49367076 G T 0.675293 2.9979e-06
20:49369335 A G 0.034304 1.6586e-05
20:49371688 C T 0.137778 1.0377e-05
20:49375242 G A 0.381688 -3.8702e-05
20:49375427 C T 0.516389 -2.4820e-05
20:49382031 A G 0.066497 2.5419e-05
20:49382255 T C 1.337769 -1.3429e-05
20:49384679 T C 0.259335 -3.7345e-05
20:49391906 T C 0.524752 1.0471e-05
20:49395511 C T 0.604468 8.7314e-06
20:49404000 G A 1.810236 3.0678e-06
20:49409422 A G 0.087413 -2.5484e-05
20:49411269 G A 0.612893 1.9720e-06
20:49416043 G A 0.339996 6.7729e-06
20:49422601 C T 0.290137 -5.3521e-06
20:49441116 T A 0.262572 3.1797e-06
20:49441640 G A 0.192246 -5.5897e-07
20:49442655 T C 0.505302 1.0957e-05
20:49450127 A G 0.052180 -1.1082e-07
20:49457304 A G 0.037180 -4.6258e-06
20:49457805 C T 0.292460 5.8001e-07
20:49458638 G A 0.255320 5.1911e-06
20:49461912 G C 0.151846 1.1519e-05
20:49462246 A G 0.058395 -5.8711e-06
20:49463919 T C 0.272628 2.5616e-05
20:49464925 A G 0.024445 -2.8620e-05
20:49468168 G T 0.030592 5.8030e-06
20:49471372 G T 0.331503 2.9747e-05
20:49472742 T C 0.058858 2.2206e-06
20:49476142 T C 0.632462 5.8017e-06
20:49476327 A G 0.028518 -8.0617e-06
20:49485512 G A 0.640017 -1.2026e-06
20:49485946 G A 0.254589 -2.4138e-05
20:49488333 C A 0.525167 -5.4970e-06
20:49489520 A G 0.673716 2.6912e-06
20:49489597 A G 0.149483 1.4206e-05
20:49493870 A G 0.631469 -1.7476e-05
20:49497353 C T 0.146532 2.0598e-05
20:49501047 T C 0.714768 5.6053e-06
20:49503372 C T 0.543315 -7.6228e-06
20:49507892 G T 1.850551 -1.4793e-05
20:49526226 A G 0.229607 3.5509e-06
20:49533967 C G 0.223821 -1.5031e-05
20:49538473 A G 0.025145 2.7776e-06
20:49548655 A G 0.028372 -7.0710e-06
20:49553765 C T 1.897271 -1.1474e-05
20:49554764 C T 0.219931 7.1769e-06
20:49564005 G A 0.504177 -1.6917e-06
20:49574017 T C 0.023717 8.0453e-06
20:49576664 G T 0.027097 -8.9141e-06
20:49583367 G A 0.181806 6.7836e-06
20:49584564 A C 0.061557 -8.7443e-06
20:49588672 C T 0.831301 -1.1633e-05
20:49594521 C T 0.643627 -1.5174e-05
20:49596526 G A 0.086257 3.4330e-05
20:49597137 A G 0.066888 -1.8683e-05
20:49598284 T C 0.020504 -2.7670e-05
20:49599134 A G 0.039237 -2.2449e-06
20:49600094 G A 1.939660 3.8861e-05
20:49601058 T G 0.921447 -1.1785e-04
20:49604294 G A 0.053547 -6.7655e-05
20:49604782 G A 0.043647 -2.7667e-05
20:49607573 T C 0.029184 -1.4865e-05
20:49610568 G A 1.792890 -3.1016e-05
20:49610597 C T 0.590685 2.9930e-05
20:49611401 A G 0.046659 -1.0874e-05
20:49611586 T C 0.817804 4.1749e-05
20:49614902 T G 0.047067 1.1298e-05
20:49618445 A C 0.059755 -2.0816e-06
20:49625331 A C 1.692360 -4.4297e-05
20:49630618 A G 0.862032 2.8506e-05
20:49632175 G T 0.029935 1.1677e-05
20:49634333 C T 0.042205 7.7208e-06
20:49636113 C T 0.413877 1.9042e-05
20:49637508 A G 0.022228 -3.1743e-06
20:49637974 G A 0.110576 -2.4411e-06
20:49638524 G A 0.034852 8.4482e-06
20:49641599 A G 0.055349 1.4299e-05
20:49642846 C T 0.186127 -2.0600e-05
20:49646971 C T 0.311369 -1.8323e-05
20:49649589 A G 1.096732 1.3948e-05
20:49660440 C T 0.130407 -2.3114e-05
20:49663468 T C 0.483887 1.0655e-05
20:49663480 T C 0.679414 -5.0612e-06
20:49667753 A T 0.062115 -1.3808e-05
20:49668656 G C 1.843401 7.8161e-06
20:49671435 G T 1.773038 1.6225e-06
20:49672438 T C 0.069003 4.4686e-06
20:49676459 T G 0.026090 1.7945e-06
20:49679175 A G 0.117525 1.4183e-05
20:49693755 C T 0.112470 -5.9006e-06
20:49695526 C T 0.565207 -2.2232e-05
20:49699305 A G 0.529648 1.6377e-05
20:49700985 A G 0.054669 -7.7559e-06
20:49705679 T C 0.076669 3.7156e-05
20:49708973 T C 0.963370 2.7679e-06
20:49712920 A C 1.425444 4.3784e-05
20:49715203 C T 0.361173 1.3952e-05
20:49715353 A G 0.181904 -2.3441e-06
20:49715376 A G 0.415112 -2.6285e-05
20:49715493 T C 0.921053 -1.1102e-05
20:49719249 C G 0.028460 -8.5644e-06
20:49719603 T G 1.047700 -1.9187e-05
20:49721978 C G 0.506094 2.9112e-06
20:49723614 G A 0.027355 -1.5983e-05
20:49729512 A G 0.892273 -2.5078e-05
20:49734462 T C 0.078223 1.8497e-05
20:49735891 C G 0.081422 1.8036e-06
20:49736082 C T 0.044109 2.1435e-05
20:49743171 T C 0.914916 -1.1129e-05
20:49744607 A G 0.356682 -1.0942e-05
20:49745701 G A 0.446162 -8.2225e-06
20:49745828 T C 0.039880 -3.3872e-06
20:49746199 C T 1.647017 -9.7314e-07
20:49747671 T C 0.119674 1.7824e-05
20:49754355 C T 0.057331 -1.7486e-06
20:49761320 T C 0.056192 2.1946e-05
20:49769439 T C 0.075343 2.1176e-05
20:49775115 A C 0.560141 -5.1225e-06
20:49777174 G A 0.503364 2.8061e-06
20:49791104 T C 0.034767 -1.4086e-05
20:49792547 C G 0.754077 2.3313e-05
20:49797830 T C 0.245879 3.3958e-06
20:49798420 A G 0.690293 7.1468e-08
20:49798916 T C 0.091425 3.4917e-05
20:49803973 G A 0.059786 -1.5141e-05
20:49807995 G T 0.733937 -1.3212e-06
20:49808011 C T 0.063104 -2.1926e-05
20:49808334 C T 0.389783 9.5971e-07
20:49810663 C T 1.939854 -7.3245e-06
20:49810876 C T 0.087562 1.0166e-06
20:49812686 T C 0.029351 2.4349e-06
20:49817847 G A 0.584144 4.6929e-06
20:49820005 T G 0.062683 -1.3101e-06
20:49831617 C A 0.892307 -1.7101e-05
20:49839085 T G 0.038170 -1.9714e-05
20:49848254 T G 1.376765 -3.9691e-06
20:49850159 G A 0.050668 4.4828e-06
20:49850721 A G 0.058865 -2.8958e-06
20:49850877 A C 1.744024 4.5137e-06
20:49857211 T G 1.377227 -1.1656e-06
20:49866351 T G 0.083323 1.0299e-05
20:49866387 A G 0.080868 -1.3477e-06
20:49867813 C T 0.112378 -1.1891e-05
20:49869311 G A 0.921219 3.2556e-06
20:49872076 T G 0.400672 -1.0513e-05
20:49877870 T G 0.272074 -4.8432e-06
20:49883030 C T 0.326992 -1.4577e-05
20:49883407 A G 0.076384 -2.4446e-05
20:49886406 G A 0.024438 4.1213e-06
20:49890679 G C 0.382698 -1.3111e-06
20:49891870 G A 0.023319 -9.4993e-06
20:49895571 G A 0.095736 1.8948e-05
20:49895819 T C 0.643950 2.2388e-05
20:49901284 A G 0.076258 -2.0649e-05
20:49907841 A G 0.089667 1.5870e-05
20:49912726 C T 0.454876 -5.5951e-07
20:49927205 A C 0.161056 -1.4906e-06
20:49927602 G A 0.408087 1.8195e-05
20:49935903 A G 0.590621 1.8156e-05
20:49936320 A G 0.039547 8.4559e-06
20:49938017 G A 0.242401 5.5056e-06
20:49938841 C T 0.055726 -5.3097e-06
20:49942674 T C 1.166700 3.8587e-05
20:49944179 A G 0.032846 2.9273e-06
20:49944477 G A 0.106690 -1.1974e-05
20:49944870 A C 0.129210 -1.2873e-05
20:49950753 G A 1.348529 3.5092e-05
20:49952126 A G 0.034869 1.6324e-05
20:49952217 A G 0.047451 1.1367e-05
20:49961976 C T 0.845179 7.0297e-05
20:49962937 T G 0.484244 2.9034e-06
20:49979545 T C 0.045741 -1.0461e-05
20:49979579 T C 0.044725 -2.9139e-05
20:49980129 C T 0.697980 1.1435e-05
20:49980207 T C 1.063787 2.4238e-05
20:49984123 T G 0.041349 3.6309e-06
20:49990155 G A 0.079110 1.7192e-05
20:49994121 G A 0.285198 1.6436e-06
20:49994636 A G 0.046642 1.5535e-05
20:49997429 C T 0.037140 -2.7548e-05
20:50000245 T C 1.088015 1.7772e-05
20:50001132 T C 0.060415 -1.4230e-05
20:50002709 C T 0.122050 7.0450e-06
20:50009278 C T 0.038921 -1.9884e-05
20:50011467 G A 1.933299 7.1789e-06
20:50013781 C A 0.757487 3.4918e-05
20:50013830 A C 0.341091 1.8162e-06
20:50014957 A G 0.075666 -5.3726e-06
20:50015540 C G 0.137213 -5.0524e-05
20:50016274 T C 0.036225 -9.8257e-06
20:50016878 C T 0.061411 1.1431e-05
20:50017545 G T 0.192124 -3.9649e-05
20:50019786 G T 1.828363 1.8068e-06
20:50023571 C T 1.792233 -6.6397e-06
20:50023753 C T 0.149466 2.6142e-06
20:50025509 T A 0.047054 1.2181e-05
20:50025750 G A 0.034641 -2.7967e-05
20:50026364 A G 1.497935 6.1072e-06
20:50027237 C G 0.037939 -3.8785e-05
20:50040640 C T 1.841755 4.0337e-06
20:50042312 T C 0.078091 3.3562e-05
20:50046197 T C 1.267454 7.2929e-06
20:50047098 A G 0.200868 9.7680e-06
20:50047170 T C 0.034206 -2.1859e-05
20:50054090 A G 0.049379 -3.3566e-05
20:50060148 C T 1.504054 1.0064e-05
20:50061776 T C 0.048580 8.9986e-06
20:50068701 C T 1.763617 2.6819e-05
20:50068744 G A 1.004617 4.2916e-06
20:50081409 G A 1.654816 2.6803e-05
20:50086767 A G 0.075238 8.5582e-06
20:50091440 G A 0.261011 1.6899e-06
20:50095101 G A 0.189992 8.4437e-07
20:50095433 A C 0.835343 -1.7451e-05
20:50095508 A G 0.038245 -1.2119e-05
20:50095590 A G 0.048869 -2.9084e-05
20:50097391 T C 0.124090 -2.3034e-05
20:50098222 T C 0.203921 -6.3984e-06
20:50098785 G A 1.050229 5.3359e-05
20:50101256 T C 0.058623 -7.1241e-06
20:50102203 C T 1.669782 5.9265e-05
20:50103185 T C 0.318431 9.9386e-06
20:50103636 A G 0.031210 -1.8827e-05
20:50104361 G A 0.146220 8.6268e-06
20:50108389 T C 0.089541 1.8371e-05
20:50108600 A G 0.039547 -3.9660e-05
20:50108980 A G 1.052306 1.0859e-05
20:50111346 C T 0.156133 6.7088e-06
20:50113131 C A 0.144673 -1.7048e-05
20:50118301 T C 0.547501 4.0018e-05
20:50123002 A G 0.025811 -1.9812e-05
20:50124294 A G 0.060262 -5.3576e-06
20:50130377 A G 0.103559 9.1913e-06
20:50131999 G T 1.000449 -5.1466e-06
20:50139020 A C 0.145349 -9.9592e-06
20:50140039 T C 0.028344 -1.0820e-05
20:50140629 G C 0.024557 5.7675e-06
20:50145716 A G 1.593779 -2.8337e-05
20:50148686 A G 0.053578 1.4308e-05
20:50152274 G A 0.188190 -2.2234e-05
20:50155124 G A 0.927206 3.6909e-06
20:50158473 A C 1.270051 2.9910e-06
20:50161458 C T 0.418443 6.5411e-06
20:50163010 A G 0.431519 -3.7757e-05
20:50166399 T C 0.050334 4.4356e-06
20:50169052 A G 0.233058 6.6251e-06
20:50170376 G T 0.146498 1.5683e-05
20:50170633 G A 1.088113 -1.3326e-05
20:50176332 T C 0.022782 -1.4757e-05
20:50181181 A G 0.402114 1.5602e-05
20:50181248 T C 0.074075 1.3534e-05
20:50184526 T C 1.045309 9.5485e-06
20:50185606 G A 0.099673 1.6313e-06
20:50186582 C T 0.042838 4.3560e-06
20:50190132 T C 0.106894 -2.3654e-05
20:50193362 G C 0.054591 -1.4269e-06
20:50195453 T C 1.895945 1.3590e-05
20:50200782 T C 0.604165 6.0668e-06
20:50200836 A C 0.540402 2.5419e-06
20:50201728 C T 0.114567 -2.2151e-05
20:50205040 C T 1.171365 1.5194e-05
20:50213722 C T 0.101247 -1.4202e-05
20:50216286 C A 0.545794 -1.1278e-05
20:50217077 C A 0.048621 -5.9535e-06
20:50217620 G A 1.177617 4.7688e-06
20:50224206 A G 0.891981 3.3758e-05
20:50226813 C T 0.227669 -3.7837e-06
20:50228862 A G 0.068530 7.9063e-06
20:50230076 T C 0.233874 4.5614e-05
20:50231821 T C 0.104528 1.0865e-06
20:50234151 T G 0.285157 -8.4567e-06
20:50240955 G A 0.028661 1.6640e-05
20:50247683 G A 0.984374 -1.2731e-05
20:50253954 A G 0.523607 -1.7250e-05
20:50254067 A G 0.048104 1.6297e-05
20:50256298 T C 0.068180 1.0709e-05
20:50259888 T C 0.064603 -1.8114e-06
20:50263378 G A 1.721765 -8.5181e-06
20:50266700 T C 0.110586 -1.9195e-05
20:50274179 C T 0.555402 7.9240e-06
20:50281688 T C 0.042137 -2.5471e-05
20:50285956 C T 1.608589 9.9047e-06
20:50288679 C T 0.563147 3.9918e-05
20:50301612 T C 1.529220 2.1096e-05
20:50332343 C T 0.544152 1.7585e-05
20:50337688 T C 0.509678 7.6469e-06
20:50341371 T C 0.156249 -1.6331e-05
20:50357811 A C 0.028395 1.5232e-05
20:50364559 T C 0.126035 -1.9038e-05
20:50366971 T C 0.454308 -2.4793e-05
20:50367141 T C 0.097432 7.2036e-06
20:50376958 A G 0.461455 3.2292e-06
20:50378464 C A 1.775938 -2.1303e-05
20:50379653 G A 0.029402 1.3149e-05
20:50380960 A G 0.036246 1.5331e-05
20:50388948 A G 0.067225 -6.4137e-06
20:50390090 T C 0.844485 2.2342e-05
20:50393816 A G 0.127779 2.0279e-05
20:50401355 A G 0.651559 -2.2077e-05
20:50406630 G T 0.107618 2.8792e-06
20:50407502 C A 0.697314 -1.3694e-05
20:50417723 A G 0.063257 -1.6359e-06
20:50420661 C A 0.280309 -4.3989e-06
20:50422643 G T 0.863205 2.2856e-05
20:50422674 C T 0.078516 -1.9097e-06
20:50424589 C T 0.056923 -6.5459e-06
20:50427251 T C 0.062523 -1.3092e-05
20:50436630 C A 0.061078 6.4466e-06
20:50440054 T G 0.797381 1.8056e-05
20:50449214 A G 0.455586 2.2324e-06
20:50453342 A G 0.119470 -1.4781e-06
20:50454746 G A 0.053353 -1.6490e-06
20:50455406 T C 0.128136 1.1023e-05
20:50455805 T C 0.159411 -9.0254e-06
20:50458823 T C 0.050392 1.3174e-05
20:50461639 T G 0.046731 5.9517e-06
20:50464581 G A 0.666491 1.6243e-05
20:50468135 C T 1.573931 -1.8375e-05
20:50468556 A G 0.087178 6.1572e-06
20:50470584 T G 0.266193 -2.0368e-05
20:50473166 A G 0.066514 7.3405e-06
20:50475428 C T 0.292249 -3.6774e-05
20:50480790 C T 0.761421 -3.3615e-05
20:50491780 C G 0.533898 -1.9168e-05
20:50495033 C T 0.371730 7.0192e-06
20:50495410 C T 1.705133 -1.1077e-05
20:50496977 T C 0.197965 5.9331e-06
20:50500420 A G 0.781062 -1.4698e-06
20:50505433 T C 0.050838 -1.5323e-05
20:50506724 C G 0.138036 2.5943e-06
20:50508890 G A 0.213706 -8.7028e-06
20:50510632 C T 1.049549 -1.6702e-06
20:50514425 A G 0.975113 -1.2148e-05
20:50515460 A G 0.126552 -2.8077e-06
20:50519562 C T 0.134205 8.7475e-08
20:50521290 G A 0.460656 4.8817e-06
20:50524056 G A 0.046469 1.1143e-05
20:50529166 C T 0.214243 2.3491e-06
20:50529975 T C 0.043100 -1.1435e-05
20:50534780 T C 0.085965 1.9777e-05
20:50540099 T G 0.133892 -6.5636e-06
20:50552665 A G 0.178715 6.9985e-06
20:50556670 G A 1.703049 -1.9053e-05
20:50559652 C T 1.278088 -6.5120e-08
20:50561271 C T 0.294877 -2.1190e-06
20:50565828 G A 0.967637 -2.0501e-05
20:50569392 T C 0.074813 1.8902e-06
20:50575066 T C 0.482156 -1.6389e-06
20:50575322 A G 0.109947 -1.5964e-05
20:50577132 T C 1.552104 1.2628e-05
20:50579411 G A 0.031319 -1.6891e-05
20:50579849 A G 1.041808 -1.5381e-05
20:50580276 G A 0.106044 -2.9562e-06
20:50585931 C A 0.326594 -1.8714e-05
20:50586616 A G 0.441307 9.6466e-06
20:50589909 G C 1.878885 -1.2292e-05
20:50599416 G A 1.633227 -9.5293e-06
20:50606329 G T 1.325808 -4.2622e-05
20:50613572 C T 0.395083 6.8953e-05
20:50628604 T C 0.451177 2.0117e-05
20:50628833 T C 0.246501 -3.0457e-05
20:50632282 C T 0.418794 -3.5009e-05
20:50635347 T C 0.582291 -3.6837e-05
20:50635427 C T 0.907202 -1.9579e-06
20:50636066 C A 0.377843 3.0088e-05
20:50637660 G A 0.304451 2.9479e-05
20:50639231 G A 0.045898 -3.1115e-07
20:50647891 T C 0.061057 3.9461e-05
20:50648464 A G 0.149157 1.0075e-05
20:50660761 C G 0.109117 6.2981e-06
20:50662961 C A 0.371611 -7.2437e-06
20:50665214 T C 0.153896 -3.9843e-06
20:50672822 C T 0.022446 -9.5649e-06
20:50676147 A C 0.717934 1.6738e-05
20:50677368 C T 1.704290 -5.0358e-05
20:50684886 C A 0.220631 -7.6074e-06
20:50688014 T C 0.580452 5.7747e-07
20:50688033 T G 0.033240 4.5757e-06
20:50692941 A G 0.052891 2.6067e-05
20:50696040 A G 0.103786 -4.8656e-06
20:50696189 T G 0.968106 -3.0159e-07
20:50700349 G C 0.086063 4.2148e-06
20:50702633 T C 0.966723 -5.5121e-06
20:50706993 G C 1.487252 7.2981e-06
20:50708737 G A 0.355706 1.0475e-07
20:50710646 T C 1.469220 1.1348e-05
20:50711317 A G 0.708241 7.5581e-06
20:50712293 A G 0.042641 -5.2721e-06
20:50712362 C G 0.337905 -1.7262e-05
20:50716159 A G 0.125736 1.1345e-05
20:50717098 A G 1.491312 -2.5704e-05
20:50726610 A G 0.101699 -4.5431e-07
20:50728920 C A 0.471385 -4.7079e-05
20:50729519 G A 0.133939 2.3683e-05
20:50735105 T C 0.403324 6.1446e-07
20:50735784 A G 0.029024 1.6170e-05
20:50741467 C T 0.960406 -1.3470e-05
20:50741611 G A 1.901307 -9.3397e-06
20:50741731 T C 0.412031 -1.2038e-05
20:50743058 T C 0.070227 -2.0972e-07
20:50752781 T C 0.038024 -5.0465e-06
20:50754098 G A 1.373212 -2.2416e-05
20:50757081 T G 0.116352 1.0697e-05
20:50758577 A G 0.147097 -9.3227e-06
20:50769379 T C 0.429999 -4.9948e-05
20:50782303 G A 1.051035 -5.1139e-06
20:50782608 T G 0.492981 -1.0884e-05
20:50785396 T C 1.784264 7.8743e-06
20:50786197 A T 0.103715 2.0505e-05
20:50789162 C G 0.037639 -3.4789e-06
20:50798032 C T 0.217684 1.8559e-06
20:50803028 C A 0.122907 3.9067e-05
20:50809034 C T 0.176437 3.5465e-05
20:50811964 G A 0.579170 -2.4802e-06
20:50820764 T C 0.031894 4.8857e-06
20:50843305 G C 1.582114 3.4696e-06
20:50843817 A G 0.194426 1.2519e-05
20:50864670 G T 0.785196 -2.1430e-06
20:50870937 C T 1.799424 -8.0021e-07
20:50888333 A G 0.147019 -1.5332e-06
20:50906098 G A 0.061642 1.4564e-06
20:50911512 C A 0.121550 1.7872e-06
20:50913125 T C 0.028854 5.4147e-06
20:50921264 A C 0.044160 1.8179e-05
20:50928582 A G 0.035396 -6.0659e-06
20:50933737 G A 0.549972 -4.7754e-06
20:50940823 T C 0.040570 1.2098e-05
20:50942563 G C 0.024645 -8.1737e-07
20:50944940 A G 1.820959 4.4479e-06
20:50979739 A G 0.142187 -1.7377e-05
20:50989941 G A 0.197778 1.6871e-06
20:50995152 C T 0.033866 -9.2082e-06
20:51019866 T C 0.021167 9.7045e-06
20:51025381 G A 0.735433 -9.1061e-06
20:51031583 A G 0.043276 -7.7213e-07
20:51039518 A G 1.463787 1.4342e-05
20:51043647 T C 0.151442 1.1987e-05
20:51048341 T C 0.366912 -5.0803e-06
20:51056046 G A 0.046697 4.8783e-06
20:51057513 C T 0.788769 4.1433e-06
20:51071838 A G 0.022599 7.2132e-06
20:51074670 G A 1.969473 1.4240e-06
20:51094937 G A 0.204843 -2.2520e-05
20:51109479 T C 0.176750 2.4649e-05
20:51117437 A C 0.037157 -8.1781e-06
20:51142533 G A 0.230773 2.2482e-05
20:51154531 G A 0.036905 -7.1722e-06
20:51157204 G A 0.020436 -6.1299e-06
20:51167025 A G 1.392020 3.8179e-05
20:51173576 T C 0.024537 1.6297e-06
20:51182019 T C 0.044412 -4.2591e-05
20:51183126 G A 0.169168 -1.5369e-06
20:51187911 A G 0.032669 1.8179e-05
20:51198595 C T 0.045928 1.6873e-06
20:51213902 T C 0.023085 -6.3912e-06
20:51218692 G A 0.038738 -1.3616e-06
20:51221332 A G 0.038282 -8.8646e-06
20:51222672 G A 1.081361 4.4862e-06
20:51229618 A G 0.026675 -7.3163e-06
20:51235956 T C 0.202521 4.5189e-05
20:51238428 G A 1.317747 3.2870e-05
20:51245350 T C 0.207314 2.6088e-05
20:51248639 T C 0.046190 -8.4830e-06
20:51249731 C T 0.045711 -9.4519e-06
20:51259176 C T 1.286061 3.7347e-05
20:51267885 G A 1.079563 4.2967e-05
20:51282002 C T 0.029323 -2.8205e-05
20:51283095 T C 1.768183 -9.7098e-06
20:51291230 A G 0.072042 1.3241e-05
20:51297104 C T 0.129516 -6.3064e-05
20:51303026 C T 1.771576 2.0910e-05
20:51305288 C T 1.035814 -2.7010e-06
20:51318120 C T 0.056019 -1.1326e-05
20:51318351 A G 0.474894 2.0157e-05
20:51325556 A G 0.031887 9.6079e-06
20:51331869 A G 0.026757 -3.4027e-05
20:51332268 A G 0.172667 -2.0956e-06
20:51341501 C A 0.178239 -1.8823e-06
20:51352171 G T 1.396749 6.2733e-07
20:51355800 T G 0.181568 -1.2124e-05
20:51357796 A G 0.093689 -8.6119e-06
20:51358313 C T 0.247929 -7.1420e-06
20:51375725 T C 0.029963 3.0265e-05
20:51379129 T C 0.285646 -1.0740e-05
20:51379431 G A 1.829795 -1.0539e-05
20:51384416 T C 0.020467 3.1654e-06
20:51387149 G A 0.432498 1.5023e-06
20:51388221 T G 0.882495 3.3292e-05
20:51392469 T C 1.872853 -1.1352e-05
20:51392774 A T 0.583090 -3.4737e-05
20:51393805 T C 0.037558 -2.0061e-05
20:51407581 T C 0.049155 -3.1666e-06
20:51408329 G A 0.040709 -1.8031e-05
20:51414333 T C 0.374137 1.2134e-05
20:51419023 A G 0.076833 -9.3753e-07
20:51421159 A G 0.033566 -1.1185e-05
20:51431361 T C 0.430217 -7.2171e-06
20:51435176 T G 0.240208 1.9592e-06
20:51441459 A G 1.840803 2.2481e-05
20:51444178 A G 0.028766 1.2682e-05
20:51453315 T C 0.037537 1.4835e-05
20:51454932 T C 0.037170 1.5513e-05
20:51459500 T C 1.864109 1.7083e-05
20:51462357 A G 1.817542 2.3381e-05
20:51471266 C T 0.080603 -1.2580e-05
20:51483858 T C 0.045826 -5.7161e-07
20:51487028 A G 0.040060 -3.6521e-06
20:51488022 A G 0.167336 -1.6809e-05
20:51488199 C T 0.076387 1.1212e-05
20:51491804 C T 0.028871 -8.9977e-07
20:51500471 A G 0.929994 1.3485e-06
20:51501161 C A 0.256921 -2.1521e-05
20:51505004 C A 0.030428 2.6146e-06
20:51507420 T C 0.027464 -2.2496e-05
20:51518982 C T 0.551754 1.1352e-05
20:51533379 T C 0.052170 -8.1496e-06
20:51535828 A G 0.538671 -2.8878e-05
20:51542586 A G 0.086437 2.1526e-06
20:51543080 T C 0.033519 2.1506e-05
20:51543128 T G 0.037466 7.7017e-06
20:51543774 T C 0.260012 -1.1767e-05
20:51546802 A G 0.133423 -3.9674e-06
20:51548134 A C 0.054754 -6.6133e-06
20:51548734 A G 0.156667 -1.1031e-05
20:51549716 A G 0.101029 -3.4688e-05
20:51550259 C T 0.459285 -8.0893e-06
20:51552285 C T 0.108958 -2.7133e-05
20:51553621 C T 0.123730 -2.9499e-05
20:51558452 T C 0.851475 2.8941e-05
20:51558691 G A 0.193096 -9.1267e-06
20:51565453 C T 0.053054 1.4722e-05
20:51568316 A G 0.070696 -7.9443e-06
20:51570898 T C 0.032431 -1.3012e-05
20:51575410 G A 0.242316 -7.1447e-06
20:51577016 G A 0.039656 3.2655e-06
20:51579018 C T 0.055529 -5.4324e-06
20:51580404 A G 0.144860 2.5767e-05
20:51581162 T C 0.141633 2.3981e-06
20:51581230 T C 0.170521 -1.6641e-06
20:51585697 G A 0.505805 -1.9505e-05
20:51590302 A G 0.073157 -8.4313e-06
20:51595386 C T 0.046289 -4.4725e-06
20:51600257 T C 0.398401 -2.1537e-05
20:51601772 T C 0.850625 3.7632e-05
20:51602624 G A 0.035610 -7.0948e-06
20:51605037 G A 0.202058 -1.6256e-05
20:51617949 C T 0.833198 4.5777e-05
20:51620092 G A 0.054520 -5.8321e-05
20:51621922 A G 0.950839 9.3424e-06
20:51624809 A G 0.023663 -3.9203e-06
20:51627142 T C 0.080042 -9.3605e-06
20:51629429 C A 0.123675 -6.1731e-05
20:51631904 C T 0.499638 3.0925e-06
20:51633076 C T 0.442531 9.5744e-06
20:51633321 A G 0.033094 -1.3335e-05
20:51635228 T C 0.932843 -8.0910e-06
20:51637059 C A 0.165636 -1.7503e-05
20:51638043 G A 1.398656 9.6159e-06
20:51645052 A G 1.228097 9.0304e-05
20:51646541 G C 0.070696 -1.1914e-05
20:51648700 T C 0.031078 -5.8246e-06
20:51649181 A G 0.391983 2.1953e-05
20:51652652 A G 0.052721 -9.9294e-06
20:51652694 A G 0.949564 2.3249e-05
20:51655113 C T 0.139909 2.5489e-05
20:51655914 T C 0.279537 -2.4029e-05
20:51658330 C A 0.168400 -8.7765e-05
20:51662302 A G 0.104548 -3.2869e-05
20:51668141 G A 0.124077 -1.7164e-05
20:51672983 A G 1.239704 -9.9558e-08
20:51677088 A T 0.032597 3.5399e-06
20:51677970 C A 0.955432 -1.5595e-06
20:51678793 C A 0.074942 -1.8168e-06
20:51686425 A G 1.148375 -3.0541e-05
20:51687427 G C 0.088208 -2.2076e-05
20:51689292 G A 0.027760 1.4371e-08
20:51699817 C T 0.211500 6.7161e-06
20:51702000 G A 0.361469 -8.5670e-06
20:51709764 C T 0.198046 5.1687e-07
20:51711013 A G 1.014187 -2.1875e-05
20:51719601 T C 0.245705 -2.2915e-06
20:51721546 A G 0.521387 3.0634e-06
20:51722623 T G 0.799682 8.7791e-06
20:51733183 C G 0.100744 7.6802e-06
20:51734707 T C 0.070206 9.1207e-06
20:51734779 G T 1.430200 2.2860e-06
20:51742095 T C 1.929488 -3.3307e-05
20:51751120 G A 0.173768 5.5753e-06
20:51754137 A G 0.551145 -2.8591e-05
20:51762487 C A 0.075554 6.2535e-06
20:51762844 A G 0.033016 -9.3077e-06
20:51762905 T C 0.066035 -3.8949e-06
20:51770691 G A 0.189465 1.5427e-05
20:51779225 C T 0.474819 -3.6865e-07
20:51779265 G A 0.076319 2.2441e-05
20:51779316 G A 0.661374 -1.1129e-05
20:51790239 A G 0.053194 -7.9019e-06
20:51790871 T C 0.151343 -2.5428e-06
20:51796370 T C 0.028861 3.3512e-06
20:51796770 T G 0.898396 1.6147e-05
20:51800260 C T 0.303672 -1.0776e-05
20:51800506 T G 0.062356 1.1579e-06
20:51802678 G A 1.075054 -4.5201e-05
20:51803065 G A 0.041947 4.9306e-06
20:51804117 C T 0.227200 4.7683e-06
20:51804134 C T 0.354775 3.5096e-06
20:51804954 A G 0.514227 1.7055e-06
20:51809270 C T 0.055251 6.0930e-07
20:51810111 G A 0.944175 -6.4059e-06
20:51811385 C T 0.052925 -6.7551e-06
20:51812771 A G 0.186555 1.0882e-05
20:51818434 G T 0.037055 -1.5032e-05
20:51823268 G A 0.177025 -1.1354e-05
20:51829531 G A 1.110260 -9.2647e-06
20:51836793 C T 0.041406 -8.8265e-06
20:51837433 G A 0.044946 1.7189e-06
20:51838825 G A 0.295815 3.7442e-05
20:51848227 T C 0.052276 1.4521e-05
20:51853915 C A 0.591794 -2.4040e-05
20:51854781 A G 1.328596 -5.2617e-06
20:51858193 T G 0.209555 -1.1999e-05
20:51858785 T C 0.042015 1.4941e-05
20:51861958 C T 0.663747 -1.7458e-05
20:51867856 T C 0.130125 -4.5554e-06
20:51867935 G A 0.037286 1.9764e-05
20:51869126 C T 1.315235 9.3022e-07
20:51870336 C G 0.244396 5.6218e-06
20:51871502 A G 0.020338 1.0805e-05
20:51873673 G A 0.052959 7.0176e-06
20:51873712 C T 0.244855 7.0051e-06
20:51878956 T C 0.049022 1.2791e-05
20:51879861 T G 0.349305 1.1836e-05
20:51884298 T C 0.091350 -8.5156e-06
20:51886404 C T 0.185256 -1.0486e-05
20:51886897 T G 0.177794 -6.0047e-06
20:51887541 C G 0.107448 -1.3659e-05
20:51890124 G A 0.374548 -3.7093e-06
20:51891316 T C 0.026335 -3.6206e-06
20:51895040 A G 0.041236 -1.6774e-06
20:51897037 T C 0.174452 9.1277e-06
20:51898369 C T 0.179959 -4.3687e-06
20:51898994 G T 0.121601 -1.4424e-05
20:51899364 G A 0.286071 8.6507e-06
20:51900116 G A 0.867213 1.9747e-05
20:51900414 G A 0.931602 3.2696e-05
20:51908794 G A 1.197074 -7.0784e-05
20:51909434 G A 0.141361 -3.4246e-06
20:51912501 C T 1.228499 -2.5257e-05
20:51914724 G A 0.279510 -3.8451e-06
20:51916809 C A 0.061863 1.4705e-05
20:51920138 T C 0.328963 -5.7490e-06
20:51922071 G A 0.674549 -2.4550e-05
20:51922720 A G 0.045116 -4.7518e-06
20:51923904 T C 0.088470 -7.1977e-06
20:51924497 C T 0.203051 4.6787e-06
20:51924629 T C 0.061102 2.4880e-06
20:51925509 C A 1.343236 2.1473e-05
20:51925835 A G 0.190438 -1.7221e-05
20:51928293 G A 0.225146 6.3458e-06
20:51933002 T G 0.191165 5.0992e-05
20:51933672 G A 1.076669 -4.6602e-05
20:51940613 A G 0.031421 -8.2231e-06
20:51942899 C T 0.397504 -8.4481e-06
20:51950531 T A 0.021259 9.1627e-06
20:51952041 A C 0.115536 -2.6523e-05
20:51953081 C T 1.145750 -1.0968e-05
20:51954547 C T 0.280815 2.4104e-05
20:51958988 T C 0.858816 -1.1607e-05
20:51964450 G A 0.047737 -1.6754e-06
20:51965469 T C 0.451160 1.7844e-05
20:51967692 A C 0.134364 3.7353e-06
20:51971986 C T 1.175519 -1.0006e-05
20:51977237 C T 0.396266 3.0294e-05
20:51977947 T C 1.125028 -1.2333e-05
20:51983016 G A 1.749171 7.8497e-06
20:51985190 T C 0.334383 4.1916e-05
20:51992307 G A 0.079036 -8.5050e-06
20:51992764 A G 1.179772 -2.0825e-05
20:51993574 T C 1.545576 1.1590e-05
20:51997457 T A 0.039523 -3.0523e-06
20:51998914 G A 1.782632 3.6947e-06
20:51999923 G A 0.337980 3.7118e-05
20:52003413 G A 1.415771 -2.1183e-05
20:52004212 G A 0.085210 -1.7473e-05
20:52006619 T G 0.170810 -5.6961e-06
20:52009202 T C 0.514349 -4.1464e-05
20:52010141 G A 1.781153 3.8891e-06
20:52025002 T C 0.147964 1.8839e-06
20:52027742 T C 0.159064 7.7595e-06
20:52030129 T C 0.936909 -2.3805e-06
20:52032499 C T 0.368187 -4.8640e-07
20:52039181 A G 0.523627 9.1066e-06
20:52039642 A G 0.090626 -9.2025e-06
20:52040505 A G 0.082432 -2.2116e-05
20:52046313 C T 0.119167 1.1666e-05
20:52049645 G A 0.026614 -4.1092e-06
20:52052561 A G 0.022095 -6.4555e-07
20:52062452 C A 0.338051 1.1786e-05
20:52063878 A G 0.075374 2.4586e-05
20:52065403 T C 0.706677 1.1146e-05
20:52070128 G T 0.070346 1.0585e-05
20:52070266 C T 0.123189 2.4798e-05
20:52071473 T C 0.040098 1.8822e-05
20:52071888 C G 0.133858 2.8343e-06
20:52087537 G A 0.336480 9.1886e-06
20:52095793 C T 0.334284 8.4230e-06
20:52097338 A G 0.067656 1.9728e-05
20:52103507 G A 0.707085 6.3199e-06
20:52112562 C T 0.054887 -1.2174e-06
20:52113913 A G 0.127915 1.8098e-05
20:52114933 C T 0.350481 8.9968e-06
20:52115311 A G 0.040539 9.4721e-06
20:52133631 A G 0.049716 -1.5853e-05
20:52135393 G A 0.145482 2.2788e-05
20:52139354 T C 0.033577 4.4264e-06
20:52140950 A G 0.119460 -6.8785e-06
20:52147365 C T 0.073521 3.7261e-05
20:52150797 T C 0.991065 2.2713e-05
20:52159946 A G 0.114387 -2.1927e-05
20:52161839 G A 1.113765 8.9259e-06
20:52168175 T C 0.316153 2.6097e-05
20:52169460 A G 0.121085 -2.0401e-05
20:52170870 A G 1.232711 8.3937e-07
20:52172614 G T 0.401696 1.3270e-05
20:52173715 T C 0.063879 -4.1559e-06
20:52173737 A G 0.916857 -6.3797e-06
20:52175811 C T 0.059405 -1.0231e-05
20:52176560 A G 1.354867 2.3488e-07
20:52180651 T C 0.236060 -2.9741e-06
20:52186837 A G 0.053486 -1.1633e-05
20:52186984 A G 0.234924 -1.0658e-06
20:52192595 T C 0.082517 -1.2732e-05
20:52192637 C T 0.221349 -2.8213e-06
20:52193088 T C 0.224885 1.7348e-06
20:52195889 T C 0.072331 -1.0049e-05
20:52198340 A T 0.069241 1.5992e-06
20:52198967 G A 0.052898 2.1953e-06
20:52208207 A G 0.321684 -1.6080e-05
20:52214881 C T 0.084030 7.3432e-06
20:52215857 T C 0.231127 -2.2995e-05
20:52217952 C T 0.070540 -1.0075e-05
20:52222876 C T 0.700965 1.3318e-05
20:52228375 A G 0.040315 1.0095e-05
20:52238684 A G 0.063077 4.9174e-06
20:52246646 T G 1.630392 -2.3388e-05
20:52246753 T C 0.524025 -7.6406e-06
20:52250876 T C 1.493209 -6.1941e-06
20:52251863 C T 0.214410 2.6349e-05
20:52254129 A G 0.803874 -1.9928e-05
20:52255905 A G 0.046652 1.7779e-05
20:52256094 C T 0.160924 2.0596e-05
20:52260489 T C 1.480545 -2.5231e-05
20:52262677 C A 0.052486 -2.5952e-05
20:52268995 G T 1.362101 -6.1008e-06
20:52269226 T G 0.085149 -9.7476e-06
20:52273075 C T 0.232446 3.9684e-05
20:52273136 T C 0.476628 4.9891e-06
20:52275295 A G 0.176390 -4.1689e-05
20:52283642 G A 0.071821 1.8755e-05
20:52297394 T C 0.356580 -1.9564e-05
20:52298091 G A 0.430506 3.0566e-06
20:52304108 A G 1.286887 2.4617e-05
20:52304129 C T 0.204357 3.0591e-05
20:52306922 G T 0.123961 1.3496e-05
20:52310039 T C 0.452659 1.4222e-05
20:52312572 T C 0.265931 1.9163e-05
20:52325706 T G 0.699038 -6.2840e-05
20:52343503 T C 0.045836 -9.8421e-06
20:52348096 A G 0.738931 -8.5099e-06
20:52349380 A G 0.890023 -1.5908e-05
20:52353308 A G 1.389756 -3.7488e-07
20:52356716 T C 1.361660 1.1741e-05
20:52356767 C A 0.350896 7.6584e-06
20:52358193 T C 0.028433 -3.4887e-06
20:52364760 G T 0.421167 6.5108e-06
20:52367984 C T 0.763267 1.1542e-05
20:52369090 A C 1.275596 2.0656e-05
20:52371343 A G 0.180483 2.0474e-05
20:52377593 G T 0.279017 1.6783e-05
20:52378124 T C 0.532439 -8.7185e-06
20:52380892 A G 0.198288 -8.7563e-07
20:52384317 C T 0.349998 -1.3557e-05
20:52384462 T C 0.525667 1.2314e-05
20:52384747 T C 0.897257 1.9273e-05
20:52396339 A G 0.406170 -6.9593e-06
20:52399603 G A 0.880105 3.9628e-06
20:52400444 A G 0.094226 9.6925e-06
20:52407781 C T 1.325608 -1.6992e-05
20:52409008 G A 0.842218 5.7198e-06
20:52410681 T C 0.072107 1.4957e-05
20:52411383 T C 0.325727 -4.2058e-06
20:52413734 T C 0.771464 1.1093e-05
20:52415346 T C 0.761808 4.1529e-06
20:52418987 C T 0.682667 -2.8664e-06
20:52426726 A G 0.071372 -1.6152e-05
20:52429294 C T 0.736221 2.5113e-06
20:52431584 T C 0.035022 1.3401e-05
20:52436634 C T 0.275998 -1.0582e-05
20:52439542 C T 0.072726 -9.9166e-06
20:52439982 T C 0.039727 1.5584e-08
20:52447303 G A 1.176553 -1.5885e-06
20:52447689 G A 0.083748 -3.1844e-06
20:52451483 T C 0.111538 -1.5918e-05
20:52460955 G C 0.098126 2.0135e-05
20:52465203 C G 0.749532 -6.0959e-06
20:52468966 C T 1.019416 -6.2993e-06
20:52474778 G T 0.763859 6.5273e-06
20:52477168 A C 0.115750 -4.4629e-07
20:52480241 G A 0.782364 -1.9412e-05
20:52486279 A C 0.409243 6.9404e-06
20:52486286 C T 0.231331 1.6012e-05
20:52489408 T C 0.036263 5.9080e-06
20:52492229 T C 0.556721 1.4543e-05
20:52493399 C T 0.748236 -5.4623e-06
20:52493794 T C 0.069853 -2.1780e-05
20:52494689 A G 0.205183 -1.3881e-05
20:52495788 A C 0.042287 -3.1677e-06
20:52501205 G A 0.042437 3.9815e-06
20:52509916 T C 0.042413 -6.8179e-07
20:52514473 A C 1.161985 4.1710e-06
20:52515516 T C 0.185328 -4.9548e-07
20:52516748 A G 0.359269 -1.5219e-05
20:52519287 T C 0.508250 -3.2172e-06
20:52521720 G A 1.555157 -4.2365e-05
20:52525003 T C 0.097633 -3.9340e-06
20:52526962 T C 0.074045 -2.5167e-05
20:52527330 A G 0.031309 -1.9522e-06
20:52528106 T C 1.467663 -2.3101e-05
20:52528220 T G 0.749168 4.3729e-06
20:52528980 C T 0.056083 3.1818e-06
20:52529227 T C 0.921478 -2.5996e-06
20:52531696 C T 0.290491 -1.9546e-05
20:52532637 C G 0.902823 9.6087e-06
20:52537804 A G 0.181510 -1.4167e-05
20:52538473 G A 0.170270 -1.0891e-05
20:52540606 C T 1.072236 1.4581e-06
20:52542598 A G 0.057933 -1.4503e-05
20:52543609 T C 0.027484 1.8523e-06
20:52546889 G A 0.828557 -2.6905e-05
20:52550194 G A 0.081817 -3.7354e-05
20:52551750 T C 0.332227 9.3147e-06
20:52556962 T C 0.443109 -3.7965e-06
20:52557187 A G 1.131260 -8.2839e-06
20:52558687 G C 0.029116 -7.8448e-06
20:52558697 T C 0.037007 -2.1174e-06
20:52560126 G A 0.826296 1.0776e-05
20:52560643 T C 0.083289 1.0707e-06
20:52560784 G A 1.114707 -1.4923e-05
20:52561372 G A 0.433970 -4.5724e-06
20:52561469 G A 0.268790 1.0013e-05
20:52561867 G A 0.043446 1.6239e-05
20:52564499 T C 0.690905 -6.2755e-06
20:52565526 C T 1.024921 4.1107e-06
20:52567728 G A 0.391731 -2.2389e-05
20:52573971 G T 0.357457 -8.6916e-06
20:52575123 G C 0.039312 2.4057e-06
20:52598607 G A 0.621287 5.3464e-05
20:52604647 T C 0.079042 -1.5500e-05
20:52605998 G A 0.055172 -1.1178e-05
20:52610496 G C 0.332193 1.6413e-05
20:52611540 A C 0.203320 -1.7127e-05
20:52612549 T C 0.079498 -1.6085e-05
20:52618735 T G 0.384772 1.5501e-05
20:52625941 T C 0.159557 1.3910e-05
20:52634850 G A 0.330011 1.2701e-05
20:52635867 T C 0.728208 8.9563e-06
20:52645166 G A 0.091870 -1.1636e-05
20:52666885 C T 0.164868 1.4735e-05
20:52667252 A G 0.126460 -1.1502e-05
20:52674615 G A 1.246389 -2.3031e-05
20:52675188 T G 0.869732 -9.8690e-06
20:52677557 C T 0.047914 9.7968e-06
20:52679492 G C 0.690552 -1.1236e-05
20:52681923 A G 0.337181 1.5309e-05
20:52685084 C T 1.194249 1.5414e-05
20:52688306 T C 0.873805 1.9746e-07
20:52688451 G A 1.314752 1.6483e-06
20:52691432 A C 0.056923 -4.3138e-06
20:52698230 T C 0.055257 -2.4102e-06
20:52702501 C T 0.020249 -4.6462e-06
20:52703243 A G 0.043752 5.9952e-07
20:52703603 G T 1.398449 9.6558e-06
20:52704531 A C 0.028939 -1.6586e-05
20:52705330 T C 1.384772 1.1433e-05
20:52706625 G C 0.129523 -9.2149e-06
20:52707225 G C 0.354649 5.7071e-05
20:52710392 G A 1.434457 -3.0542e-05
20:52711023 C T 0.068411 1.2254e-06
20:52711324 T C 0.607416 -3.3066e-06
20:52715147 A G 0.741172 1.0096e-05
20:52715683 A G 0.025475 -1.9758e-05
20:52716084 C T 1.444687 -3.5531e-06
20:52718555 G A 0.224854 -2.1866e-06
20:52721956 G A 1.342335 3.1349e-06
20:52730530 C T 0.599464 -8.0845e-07
20:52736600 C T 1.847498 -1.6510e-05
20:52738571 T C 0.742361 -2.2566e-05
20:52741630 C T 0.037068 -1.5115e-05
20:52742590 G A 0.390905 -9.9854e-07
20:52744525 C T 0.304726 5.6387e-06
20:52746724 G A 0.185219 1.0230e-05
20:52748686 T C 0.030527 -1.2019e-05
20:52751545 T C 0.286748 -2.2596e-06
20:52762509 A G 1.125334 1.0228e-05
20:52763184 C T 0.228648 -6.2864e-06
20:52771261 A G 0.352728 -1.3413e-06
20:52775318 T C 0.426518 -1.0775e-05
20:52781091 T C 0.209606 -2.2402e-05
20:52782438 G T 0.331421 -2.6143e-05
20:52784478 A G 0.485148 -9.6289e-06
20:52784524 G C 0.559624 -8.8411e-06
20:52786219 A G 1.056406 1.5951e-05
20:52787584 T C 0.117202 3.0742e-06
20:52788792 A G 0.121319 2.8902e-05
20:52788925 A G 1.890346 -1.1899e-05
20:52789301 A G 0.088861 -7.1123e-06
20:52789885 C A 0.055002 -9.7900e-06
20:52790005 A C 0.054207 -1.1131e-05
20:52790786 G T 1.846515 -7.3086e-06
20:52791518 T C 0.787987 1.0501e-05
20:52792346 G A 0.258512 5.7819e-06
20:52794044 T C 0.052537 -1.5289e-05
20:52795949 T C 0.387995 -5.7086e-06
20:52799543 T C 1.210735 -1.6345e-05
20:52807262 G A 0.067269 -9.1617e-07
20:52810173 G A 0.057845 6.4727e-06
20:52811816 G T 0.269225 3.5704e-05
20:52812785 C T 0.051932 -1.6193e-05
20:52814015 C T 1.448124 -2.2234e-05
20:52814422 G T 0.122370 -1.2522e-05
20:52817790 A G 0.493423 1.7823e-06
20:52821487 G A 0.043202 5.0193e-06
20:52821724 T G 0.043593 -9.2175e-06
20:52821734 T C 0.041743 -1.0769e-05
20:52822249 C T 0.214709 6.8413e-07
20:52822642 G A 0.591678 -4.5267e-05
20:52822840 C T 0.652474 -5.2810e-05
20:52823954 A G 0.033169 -1.8860e-05
20:52827415 T C 0.081348 3.1202e-05
20:52828158 T G 0.121843 -2.5087e-05
20:52833752 T C 0.105401 1.1266e-05
20:52842271 G C 0.056080 -1.6839e-05
20:52843799 A G 1.043837 -3.0388e-05
20:52844692 T C 0.079957 -3.1875e-05
20:52844986 T C 0.058528 7.9325e-06
20:52847652 A G 0.027892 4.7295e-06
20:52849674 A G 0.419922 -2.6127e-05
20:52871764 A G 0.127891 -2.6572e-05
20:52873182 C T 0.369214 4.5014e-06
20:52882459 A G 0.020083 -7.2413e-07
20:52895825 G A 0.425920 1.7011e-06
20:52906623 T C 0.087137 -3.2161e-06
20:52911113 A C 1.950637 -9.4400e-06
20:52914728 G A 0.094627 -1.4324e-05
20:52920165 C T 0.822315 -2.6712e-06
20:52930545 T C 0.066133 -1.1430e-07
20:52931059 A G 0.027114 -3.5439e-05
20:52931326 C T 0.097674 -1.5635e-05
20:52941241 C T 0.031040 6.2048e-06
20:52945864 T G 1.175363 -1.5260e-07
20:52946304 T C 1.205557 -8.7452e-06
20:52948924 T C 0.071903 1.4683e-06
20:52949953 G A 0.224599 -2.0905e-06
20:52950439 T C 0.719110 3.0511e-05
20:52951841 G T 0.025801 -1.7506e-06
20:52967173 A G 0.772854 -4.4914e-05
20:52971851 T C 0.533762 -4.5389e-05
20:52974466 C G 0.056780 3.0736e-05
20:52975446 T C 0.436343 1.0833e-05
20:52979157 T C 0.099537 1.6373e-05
20:52982785 A G 0.209500 3.0287e-06
20:52985158 G T 0.227241 2.3031e-06
20:53000558 C T 0.202021 4.3350e-06
20:53018775 A G 0.024040 -3.7510e-06
20:53019035 G A 0.040407 -7.8923e-07
20:53019632 C A 0.133559 3.8637e-05
20:53025349 C T 0.085121 2.3803e-05
20:53029021 T C 0.207811 7.1124e-06
20:53040386 A G 0.046608 -1.8691e-06
20:53041094 C T 0.023969 -1.2273e-05
20:53045630 C A 0.459799 5.8109e-06
20:53048240 C T 0.273376 -2.4442e-06
20:53055836 C A 0.382211 1.0787e-07
20:53057466 T G 0.203646 -1.5644e-05
20:53060259 A C 0.458211 -1.1153e-05
20:53062061 A G 0.031360 -1.1584e-05
20:53067927 G A 0.042168 -7.4313e-06
20:53070074 A G 0.065685 8.2489e-07
20:53075143 G A 0.121873 8.4390e-06
20:53079440 C T 0.051368 8.8940e-06
20:53087069 A G 0.106438 3.1306e-06
20:53089148 A G 0.067799 1.2875e-05
20:53090283 T C 0.211156 -1.5129e-05
20:53106767 T C 0.045983 1.2046e-05
20:53110656 G A 0.229481 -1.3916e-05
20:53111805 A G 0.107611 -8.7348e-06
20:53120413 G A 0.306151 -1.2383e-05
20:53124426 C G 0.202466 -2.7396e-05
20:53125015 G A 0.161855 -1.6464e-05
20:53127862 C A 0.043831 -6.5489e-07
20:53136309 A T 0.143602 1.1207e-05
20:53138260 G A 0.039785 2.4312e-05
20:53140534 C A 0.210395 -4.0372e-06
20:53160657 T C 0.231474 -3.1343e-06
20:53162273 A G 0.069163 5.1091e-06
20:53165612 T C 0.102222 -3.3191e-07
20:53168132 C T 0.076758 1.4538e-05
20:53173157 C A 0.256976 -9.1917e-07
20:53173565 C G 0.099295 1.4096e-06
20:53178707 A C 0.153403 -4.0716e-06
20:53193394 G A 0.027080 -1.8351e-05
20:53195455 T C 0.088389 -3.4919e-06
20:53195680 C T 0.261280 3.1863e-05
20:53211040 T C 0.409736 6.5247e-06
20:53218996 T C 0.169515 -6.7821e-06
20:53219079 G A 0.460176 4.3637e-06
20:53222865 T C 0.382636 1.1343e-05
20:53223171 C T 0.532208 8.0395e-06
20:53238420 C T 0.574934 3.4534e-06
20:53239568 T C 0.144377 -1.6316e-05
20:53247455 A C 0.060524 -4.8988e-06
20:53247682 G A 0.170640 -1.8165e-05
20:53249231 C T 0.105609 4.8808e-06
20:53255273 T C 0.025016 1.4724e-05
20:53255625 A G 1.549721 6.3189e-06
20:53257989 T G 0.946137 -1.7073e-05
20:53260343 G A 0.111997 -2.4845e-06
20:53260486 A G 0.441668 1.3078e-05
20:53262327 A G 1.391989 -5.7660e-06
20:53265636 A G 1.532973 5.4481e-06
20:53267111 G C 0.061958 -1.0135e-06
20:53267593 A G 0.764464 5.2123e-05
20:53267635 G C 1.069044 -5.6799e-06
20:53268272 A G 0.887643 1.4074e-05
20:53274049 C G 0.083265 -3.8979e-06
20:53275272 G C 0.255235 4.1691e-06
20:53279490 C T 0.166180 4.0814e-05
20:53281908 G A 1.717284 -6.0146e-06
20:53288595 A G 0.578660 -5.7650e-06
20:53299581 A G 0.845464 -8.8873e-07
20:53301836 G A 0.642553 -3.4775e-05
20:53319721 C T 1.889785 1.0859e-05
20:53319941 G A 0.046023 -9.1063e-06
20:53322671 G T 1.633717 6.6095e-06
20:53325604 A G 0.124185 5.9123e-07
20:53325815 G A 0.957271 8.6815e-05
20:53334802 T C 0.056648 -1.2740e-05
20:53335874 T C 0.149293 -4.2077e-06
20:53337294 G A 0.094940 8.1184e-06
20:53351694 A G 0.156035 -2.4380e-06
20:53356603 C T 0.082300 -3.2625e-06
20:53357605 C T 0.026706 -4.4862e-07
20:53361161 T C 0.371597 1.0383e-05
20:53365863 A G 0.127844 6.6985e-06
20:53374191 T C 0.024241 2.7608e-06
20:53383068 G A 0.164487 1.2575e-06
20:53383951 A G 1.881183 3.0514e-05
20:53390501 A G 0.122067 1.0438e-05
20:53391557 A G 1.937474 3.1022e-05
20:53391740 A G 0.049967 3.5756e-06
20:53414539 G T 1.089861 -1.5270e-05
20:53414696 T C 0.055305 1.2138e-05
20:53419192 G A 0.097962 -7.5391e-07
20:53420333 A C 0.182961 -1.6970e-05
20:53420649 T C 0.817042 2.0215e-05
20:53420833 A G 0.031333 6.2541e-06
20:53421031 C T 0.517174 1.0013e-05
20:53421198 T G 0.058127 -1.6184e-05
20:53421563 A G 0.617802 -1.5096e-05
20:53421618 T C 0.381715 2.6063e-05
20:53421839 C T 0.050154 -1.4706e-05
20:53422275 G A 0.029881 7.5735e-06
20:53423796 A G 0.472463 1.5115e-05
20:53426067 A T 0.050994 8.9810e-06
20:53426923 T G 0.718617 -9.6585e-06
20:53429576 T C 0.246511 -2.5078e-05
20:53438469 A G 0.057484 2.0707e-05
20:53440194 A G 0.786773 -6.8726e-06
20:53440645 T C 0.039751 -2.3975e-06
20:53441234 G C 0.410709 -8.2999e-06
20:53441316 G A 0.676718 1.9022e-05
20:53442184 A G 0.578276 1.0271e-05
20:53442484 C T 0.154298 -5.6931e-06
20:53458835 G A 0.068126 8.3823e-06
20:53459925 A G 0.143598 -7.9699e-06
20:53462975 T C 0.059045 -2.1343e-05
20:53464669 G A 0.556279 1.1636e-05
20:53465603 A G 0.043637 -1.3479e-06
20:53472568 T G 0.085043 -2.5928e-05
20:53495732 C T 1.527629 -8.6869e-06
20:53503452 A G 1.360436 -5.3945e-06
20:53505014 A G 0.073953 -3.9974e-06
20:53505900 G T 0.075037 6.4600e-06
20:53506006 T C 0.059395 -1.1019e-05
20:53511601 C T 0.170759 7.4957e-06
20:53513727 G A 1.530355 -7.4632e-06
20:53527348 C T 0.166826 6.6686e-06
20:53548068 G A 0.036602 7.6803e-06
20:53553032 A G 0.085594 1.8786e-05
20:53554168 C T 0.066569 6.8005e-06
20:53555183 A G 1.258247 2.3433e-05
20:53555547 C T 0.641924 1.1877e-05
20:53555620 G A 0.821951 1.6670e-05
20:53565531 T C 0.020498 2.8591e-06
20:53580223 T C 0.177665 1.1114e-05
20:53582336 T C 0.087022 -1.8162e-05
20:53584135 A G 1.804456 -2.4075e-05
20:53585411 C A 0.068914 -5.5239e-06
20:53596228 G A 0.076187 2.5885e-06
20:53597933 A C 0.111701 -3.9016e-06
20:53598881 T C 0.578612 -2.7189e-06
20:53603939 C T 0.237464 -9.6241e-06
20:53606970 G A 0.545230 -1.2208e-05
20:53607991 T C 0.092203 -8.0297e-06
20:53610093 A G 0.050168 1.1128e-05
20:53612140 A G 0.586738 -1.0658e-05
20:53613391 C T 0.035270 5.1979e-06
20:53619811 T C 1.487725 1.9422e-05
20:53620423 T G 0.169474 2.3328e-07
20:53620504 C G 0.123203 1.7424e-05
20:53620586 T C 1.145516 -1.3688e-05
20:53623313 T G 1.699592 -3.6072e-05
20:53625254 C T 0.170001 1.0748e-05
20:53628079 C A 0.083241 4.2072e-06
20:53631791 C A 0.053945 2.3332e-05
20:53632316 T C 0.061958 2.8208e-05
20:53632667 C T 0.154930 -7.5398e-06
20:53644367 G A 1.718094 -2.6054e-05
20:53647282 A G 0.171511 1.1471e-05
20:53649168 G A 0.069877 3.0330e-05
20:53650008 C G 0.079474 2.0196e-06
20:53651581 C T 0.099992 -4.6720e-06
20:53655115 G A 0.103790 -1.1090e-05
20:53662089 C T 0.077489 1.3625e-05
20:53665274 G A 1.716183 -2.0260e-05
20:53671315 A C 0.060411 8.3584e-06
20:53671976 A C 0.025930 1.3353e-05
20:53673109 G T 1.559978 -2.4454e-05
20:53674658 T G 0.037044 7.8817e-06
20:53683585 A G 0.059752 3.4643e-06
20:53687119 T C 0.079787 2.2367e-06
20:53690621 G A 0.051779 -7.1990e-06
20:53701096 G A 1.964604 -2.3113e-05
20:53704256 A G 0.035028 -8.9215e-06
20:53705651 A C 0.079807 -6.8181e-06
20:53705933 G C 0.038360 7.1048e-07
20:53707375 A G 0.037150 7.5826e-06
20:53708625 T C 1.489047 -1.4056e-05
20:53711330 T G 1.526058 -1.3171e-05
20:53720871 A G 0.285228 1.3643e-06
20:53746962 G A 1.746156 -1.0857e-05
20:53755130 T G 0.100893 -2.1389e-05
20:53757741 T G 0.125569 3.0050e-06
20:53764513 A G 0.108529 -7.9377e-06
20:53772532 C T 1.012141 4.2522e-06
20:53774922 A G 0.032492 4.8470e-06
20:53777285 G C 0.142939 -4.8708e-06
20:53778867 T C 1.799074 -2.7214e-05
20:53790902 C T 1.248615 4.6240e-06
20:53803405 G A 0.116950 2.7234e-05
20:53804406 G A 0.127476 1.2246e-05
20:53827978 C T 0.075711 3.2934e-05
20:53831656 C T 0.364594 -1.6248e-05
20:53843132 T C 0.032771 3.8803e-07
20:53843837 G A 1.952957 9.4024e-06
20:53846512 A G 0.183737 -1.4670e-05
20:53851626 T C 0.689042 -1.6610e-05
20:53856024 G A 0.150816 -1.5058e-05
20:53867433 A C 0.082452 -2.8726e-05
20:53868187 C T 0.050396 -1.4899e-05
20:53873065 A G 0.056961 -7.5993e-07
20:53874301 T G 1.220203 2.2826e-05
20:53875809 G A 0.095630 -8.6318e-06
20:53876131 T C 0.072375 -2.0430e-05
20:53878373 A G 0.239766 8.9476e-06
20:53882279 T C 0.089388 -9.2325e-06
20:53882657 T G 0.127878 2.0478e-05
20:53883417 T C 1.508352 -9.9917e-06
20:53904483 A G 0.050022 2.2172e-05
20:53909318 A G 0.111093 6.1286e-07
20:53912179 G A 1.764688 -1.3866e-07
20:53914948 T C 0.070135 -1.5524e-05
20:53937355 T C 0.032441 6.7180e-07
20:53958065 T C 0.041587 9.7154e-06
20:53962515 G C 0.132392 6.8389e-06
20:53974654 G T 0.236284 8.9515e-06
20:53986364 T C 0.202487 1.2642e-05
20:53988543 G A 0.043008 -1.3858e-06
20:54000914 C T 0.099452 -1.2886e-05
20:54006155 C T 0.293289 1.3005e-07
20:54009670 G A 1.426909 -3.6297e-06
20:54018485 A C 0.145050 -1.0437e-05
20:54023649 A G 0.238464 1.0934e-05
20:54027011 C A 0.144217 -1.2917e-05
20:54034601 C T 0.053829 -9.9950e-06
20:54037550 T C 0.048128 -6.6148e-06
20:54038674 C T 0.115550 -1.8055e-05
20:54042600 T C 0.043317 2.3816e-05
20:54054720 C T 0.186545 1.2888e-05
20:54055895 C A 1.894595 -1.0541e-05
20:54057274 G A 1.408659 -9.2384e-06
20:54059770 T C 0.033220 9.8826e-06
20:54062197 G A 0.050416 -7.3064e-06
20:54063326 T A 0.030721 -1.7493e-05
20:54064657 G T 0.485824 -4.1448e-05
20:54065294 T C 0.191050 -5.9721e-05
20:54065552 C T 0.072518 -2.4212e-06
20:54066409 A G 1.351715 -3.6933e-05
20:54085557 A C 1.363642 -4.0185e-05
20:54085931 C T 0.376870 7.5497e-06
20:54087593 C A 1.132953 -1.3847e-05
20:54087818 A G 0.448046 3.3593e-06
20:54090065 G T 0.256183 1.3157e-07
20:54092210 G A 1.247694 5.9979e-06
20:54095819 C T 0.047713 4.3159e-06
20:54097657 C T 1.211863 1.0406e-05
20:54098080 G T 0.259563 8.2799e-06
20:54099168 G C 0.703127 -4.1137e-06
20:54100590 T G 0.045564 8.8628e-06
20:54102655 C T 0.080538 1.0780e-05
20:54106340 C T 0.708710 -1.9488e-05
20:54106374 T G 0.315034 -9.8112e-06
20:54108020 G A 1.036415 -1.5576e-05
20:54108245 A G 0.075469 2.3865e-05
20:54118985 T C 0.390813 -1.0448e-05
20:54119836 T C 0.050834 5.7938e-06
20:54123575 T C 0.115482 -5.8685e-06
20:54124458 G A 0.745486 -1.1260e-05
20:54128221 C T 0.024132 1.5584e-05
20:54129736 A C 0.305484 3.1604e-06
20:54131300 T C 0.030853 4.9387e-06
20:54132922 A G 0.393740 -1.2718e-05
20:54138428 G A 0.337483 -1.4702e-07
20:54139226 C T 0.437367 -2.4293e-06
20:54141352 C T 0.302316 -8.1276e-06
20:54141628 A G 1.878511 1.9705e-05
20:54142771 G C 0.252875 -6.0457e-06
20:54143137 A G 0.326118 1.1374e-05
20:54147462 A G 0.440413 3.7445e-05
20:54148041 C T 0.197530 3.9764e-06
20:54148927 G A 0.027695 1.1084e-05
20:54151672 A G 0.054917 -1.6241e-05
20:54154267 A G 0.645844 3.0500e-05
20:54156698 T C 0.117012 -2.0914e-05
20:54160891 T C 0.217626 -1.9604e-06
20:54164502 T C 0.070115 -5.9176e-07
20:54173102 C T 1.109845 1.4184e-05
20:54181347 A C 0.312583 3.5673e-06
20:54183365 A G 0.037262 -2.8314e-06
20:54186806 A G 0.027977 1.1865e-05
20:54196341 C T 0.651858 -2.4736e-05
20:54196602 G A 0.079950 2.2779e-05
20:54198672 G A 0.154240 1.2945e-05
20:54199048 C T 0.255789 -7.5421e-06
20:54205099 T C 0.224653 -2.0318e-06
20:54205488 T C 0.052694 1.7282e-06
20:54215235 A C 0.195595 1.1713e-05
20:54216994 C A 0.069013 2.7842e-05
20:54217118 G A 0.200624 3.5887e-06
20:54217637 G T 0.089959 -2.7370e-05
20:54218082 C T 0.036997 1.8862e-05
20:54220246 C T 0.104793 1.8151e-05
20:54222403 C T 1.390691 1.4200e-05
20:54222758 G T 0.050899 3.1723e-06
20:54225580 G A 0.053126 -3.1123e-06
20:54228234 A G 0.035807 1.3422e-06
20:54232255 A G 0.069210 -2.1764e-05
20:54233507 T C 0.595074 2.3917e-05
20:54236463 G A 0.068190 -2.2214e-05
20:54237396 G A 0.080181 2.5802e-05
20:54237646 C T 0.022027 -2.4645e-05
20:54238237 A G 1.171953 -1.5752e-05
20:54239949 C A 0.456426 9.7775e-06
20:54240992 C T 0.109454 1.8457e-05
20:54244635 T C 0.064566 1.8844e-05
20:54252894 A C 0.200787 4.5870e-06
20:54259741 G A 0.864405 -9.5827e-06
20:54261561 G A 0.583212 -4.9372e-06
20:54272748 G T 0.054982 -1.4049e-05
20:54273528 T C 0.558904 4.5893e-06
20:54291926 A G 0.926873 -5.6057e-06
20:54293925 T C 0.053625 -7.2915e-07
20:54297446 G T 0.168315 2.4763e-05
20:54315629 A G 0.071855 2.8845e-06
20:54318638 G C 0.052789 2.4934e-05
20:54320076 T C 0.083160 1.1548e-05
20:54320491 A G 0.043086 -6.5884e-06
20:54320731 C T 1.107285 -8.0665e-06
20:54321635 T C 0.624156 -7.7282e-06
20:54325874 T C 0.174550 6.2341e-06
20:54328244 A G 0.175278 7.1458e-06
20:54328579 A G 0.997420 -4.0661e-06
20:54331809 G A 1.364369 -9.3794e-06
20:54335007 A G 0.091404 4.3148e-06
20:54336938 A G 0.037480 -1.4083e-05
20:54342832 T G 0.465446 1.9210e-05
20:54344071 G A 1.401652 -2.4681e-05
20:54344635 T C 0.175482 1.5754e-05
20:54345776 A G 0.280003 -4.8043e-06
20:54347434 C A 0.286479 -4.2458e-05
20:54347501 G A 0.042576 -5.8304e-06
20:54350419 G A 0.175489 1.8741e-05
20:54352456 A G 0.038323 -9.5742e-06
20:54354475 C G 0.066031 1.3511e-05
20:54355399 G C 0.412398 2.6981e-06
20:54356401 A G 0.595843 1.9756e-05
20:54361433 A G 0.027868 2.7840e-06
20:54364737 A G 0.072838 -3.8590e-05
20:54371807 C A 1.661007 3.2210e-05
20:54377395 G A 0.070189 -6.8675e-06
20:54377513 T C 0.779872 -2.4919e-06
20:54381260 T C 0.378206 2.1484e-06
20:54392461 G A 1.125508 -7.5180e-06
20:54393796 C A 0.734858 -1.4900e-05
20:54407839 A G 0.024404 -1.8947e-06
20:54409131 T C 1.339795 1.4263e-05
20:54414612 T C 1.321633 1.3687e-05
20:54421129 C T 0.895843 1.0370e-05
20:54433455 T C 0.096956 -4.2022e-05
20:54440986 C T 0.066949 -2.9365e-06
20:54447735 C T 1.097167 9.8874e-06
20:54451586 G A 1.945117 -1.7309e-05
20:54452677 A G 0.080263 -1.0757e-05
20:54453943 C A 1.581332 2.0651e-05
20:54462393 C T 1.458095 3.0382e-06
20:54465778 G A 0.026325 -1.0286e-05
20:54466370 T G 0.048855 -2.8843e-06
20:54482244 T C 0.472807 -3.7169e-06
20:54482847 A G 0.089364 -5.0965e-05
20:54493281 A G 0.386094 8.4451e-06
20:54495683 G A 1.475462 -4.2387e-06
20:54497014 C T 0.035419 1.4832e-05
20:54498055 G A 0.601221 -2.6856e-05
20:54500551 A G 0.072695 4.1893e-05
20:54502592 C T 0.040322 2.7583e-05
20:54502795 T C 0.022228 2.0034e-06
20:54504096 A G 1.953728 -1.1726e-05
20:54508679 C T 0.074045 2.7839e-05
20:54509743 G T 1.523919 -1.4818e-05
20:54511681 A G 0.071396 5.6640e-06
20:54513129 A G 0.058494 2.2926e-06
20:54514837 G A 0.864626 -2.7387e-05
20:54515066 A G 1.606420 -1.3506e-05
20:54528147 C T 0.456940 4.9512e-06
20:54531501 C A 0.087420 -7.0297e-06
20:54532702 C A 0.058348 1.5270e-05
20:54534018 A G 0.044861 7.4342e-06
20:54534363 T C 0.162804 3.1613e-06
20:54536701 A C 0.204788 -1.2682e-05
20:54538907 C T 0.042970 -2.2107e-06
20:54544294 A G 0.051511 1.1819e-05
20:54545112 A G 0.671727 -1.5047e-05
20:54545125 T C 0.046618 2.0907e-06
20:54545970 C T 1.071022 -9.4111e-06
20:54546143 G A 1.947520 1.2780e-05
20:54546699 C T 0.039265 5.8923e-06
20:54547988 T C 0.066932 -5.8872e-06
20:54551157 C A 0.024792 1.7632e-05
20:54557128 T G 0.063220 -6.4349e-06
20:54557987 A C 0.048291 -1.0913e-05
20:54558113 G A 0.362210 2.5289e-06
20:54562952 G A 0.061799 3.2982e-05
20:54564314 A G 0.038479 -1.8241e-07
20:54564500 T C 1.830437 2.6198e-05
20:54572270 T G 0.045000 2.6468e-06
20:54577993 G A 0.090391 4.6540e-06
20:54589248 C T 0.055754 -2.3886e-05
20:54614597 C T 0.574148 -2.3811e-06
20:54615473 A C 0.405079 1.2910e-05
20:54618369 T C 0.403005 4.4722e-07
20:54636738 A G 0.032030 -1.3800e-05
20:54640372 C T 0.027324 -2.3269e-06
20:54641505 A G 0.034773 9.9503e-06
20:54648677 C T 0.480864 5.0631e-06
20:54652887 A G 0.092346 -7.9507e-06
20:54666776 A C 0.135333 2.9854e-06
20:54680580 G A 0.048036 -5.2270e-06
20:54689207 A G 0.443799 2.3553e-06
20:54692637 T C 0.042885 -3.6372e-08
20:54697164 C T 0.114992 -4.2107e-05
20:54697855 A G 0.031965 -1.2586e-05
20:54700919 C T 0.041587 5.0521e-06
20:54708402 G A 0.035906 1.2885e-05
20:54715388 T G 0.022806 1.0853e-05
20:54715397 A G 0.039428 -8.5724e-06
20:54717710 A G 0.090354 -3.0114e-06
20:54723273 C A 0.042763 1.0820e-05
20:54726631 T C 0.205342 8.1234e-06
20:54728695 T A 0.036466 -6.8670e-06
20:54731133 T C 0.035895 2.0074e-05
20:54735682 C T 0.074470 -4.6107e-06
20:54739777 G A 1.953076 -8.1200e-06
20:54744376 C A 0.126626 2.8307e-05
20:54749165 T C 0.278054 3.3413e-05
20:54749386 T C 1.423495 8.8916e-06
20:54750115 G C 0.241228 3.4762e-05
20:54751363 C T 1.039084 -1.0792e-05
20:54754001 T C 0.054996 3.8981e-06
20:54755508 T C 1.198856 -1.7667e-06
20:54759051 A C 0.039401 2.0959e-05
20:54765921 A G 0.029351 -2.1572e-05
20:54773679 A C 0.024057 5.2785e-06
20:54774615 C G 0.047244 4.6776e-06
20:54775688 C T 0.029891 -1.3020e-05
20:54777097 A C 0.594231 -1.1338e-05
20:54781248 A G 0.031431 -3.9474e-06
20:54790337 T G 1.865088 -1.6267e-05
20:54793303 T C 0.037221 1.1596e-05
20:54795295 G C 0.095572 1.0738e-05
20:54801372 A G 1.868563 -2.3759e-05
20:54805704 G A 1.221186 8.3972e-07
20:54809305 A G 0.160132 1.0523e-05
20:54809462 A G 0.285259 -1.2130e-05
20:54811848 A G 0.026185 5.5551e-06
20:54813057 G A 0.029493 1.1967e-05
20:54813059 A G 0.075343 -5.4872e-06
20:54813533 C T 0.617122 -1.1118e-05
20:54813718 A C 0.390714 -1.8737e-05
20:54815087 T C 0.151445 4.0173e-06
20:54821008 C T 0.485467 -2.1265e-05
20:54823805 A C 0.165653 -2.3617e-05
20:54824029 A G 0.163497 -2.5199e-05
20:54825592 C G 0.045728 -3.9997e-05
20:54828329 G T 0.238154 -3.8606e-05
20:54829609 A G 0.756274 -1.0716e-05
20:54832013 A G 0.034386 2.4573e-05
20:54838103 C T 0.035436 -3.7385e-05
20:54843394 A C 0.133290 3.4554e-05
20:54845753 C T 0.110487 -9.0972e-06
20:54845796 A G 1.317727 -7.1440e-06
20:54850686 G T 0.445370 1.7901e-05
20:54854537 A G 1.468088 -4.5476e-05
20:54864630 T C 0.088531 -1.0362e-05
20:54866390 C T 0.025203 4.2261e-05
20:54870769 A C 0.209925 3.7138e-05
20:54877647 C T 0.047819 -3.2053e-06
20:54880396 T C 0.168475 -3.3271e-05
20:54886900 G A 0.086624 1.2426e-05
20:54890976 C A 0.509110 2.6909e-05
20:54901087 A G 0.328304 4.8287e-06
20:54907425 G C 0.044238 -3.2713e-05
20:54921689 A G 0.066613 1.6692e-05
20:54926538 A G 0.026672 -5.7376e-06
20:54927962 C T 0.047737 1.2681e-05
20:54931289 G A 0.475509 1.1699e-05
20:54938995 T C 0.185603 1.9037e-05
20:54941140 T C 0.332326 5.2520e-06
20:54947050 G T 0.072260 1.7770e-05
20:54953284 G T 0.039084 -1.5484e-05
20:54953745 A G 0.066235 -6.4371e-06
20:54961463 C T 1.682242 -9.1720e-06
20:54963007 T C 0.030204 4.5862e-05
20:54963961 A G 0.388069 -9.1770e-06
20:54964361 A G 0.529737 6.9078e-06
20:54964711 A G 0.071950 -1.0193e-05
20:54964821 C T 0.074796 7.7218e-07
20:54965988 G C 1.359973 1.3006e-05
20:54967709 T C 0.064790 -2.3491e-06
20:54967893 T C 1.976691 -1.2097e-05
20:54968038 G A 0.145805 -1.8329e-05
20:54971386 T G 0.996512 -1.8979e-05
20:54974640 G A 0.895071 7.7076e-06
20:54975770 G A 0.026784 -2.8910e-06
20:54978835 A G 0.040492 3.3647e-06
20:54979035 A G 0.196343 1.5502e-05
20:54979171 T C 0.471188 7.5521e-06
20:54979492 T C 0.074103 1.9913e-07
20:54984768 T G 0.172816 4.4286e-06
20:54989365 T C 0.203864 9.2525e-07
20:54996191 T G 1.853019 4.2077e-05
20:54997400 C T 0.321300 -1.4197e-06
20:55005899 T C 0.119885 -1.4797e-05
20:55007935 T C 0.044531 -1.4658e-05
20:55009147 G A 0.024411 1.6265e-05
20:55009854 G A 0.172436 -2.1299e-06
20:55010400 T G 0.035814 1.2337e-05
20:55012154 C G 0.298600 -5.4271e-05
20:55012461 A G 0.030214 1.4489e-06
20:55017560 C T 0.422805 -4.3689e-05
20:55019250 C T 0.046023 -2.7369e-05
20:55021575 T C 0.158629 -1.1321e-05
20:55025762 A G 0.522617 -5.6231e-05
20:55026686 G A 0.068088 -2.0057e-06
20:55026741 G C 0.719025 2.3661e-05
20:55031034 T C 0.638187 -4.5360e-07
20:55031379 C T 0.026457 4.5233e-06
20:55035994 C T 0.665318 3.1387e-06
20:55039543 G A 0.073395 2.4291e-06
20:55059910 G A 0.041644 1.8182e-05
20:55062061 G A 0.057773 -8.3110e-06
20:55062564 A G 1.576800 -6.7144e-06
20:55066531 T C 0.042008 1.2716e-05
20:55072993 A G 0.025675 1.7215e-05
20:55085484 T C 0.163511 -5.0590e-05
20:55087875 C T 1.969793 5.0839e-06
20:55088404 G A 1.577269 -7.3986e-06
20:55093990 A C 0.036395 1.4227e-05
20:55101085 A G 0.054911 2.6108e-08
20:55101462 C T 0.911084 -4.2925e-06
20:55108617 A C 1.242424 -5.4253e-06
20:55111747 A G 0.301700 -4.9572e-06
20:55114913 G T 1.251308 -1.2566e-05
20:55115484 A G 1.319342 -2.3418e-06
20:55116737 T C 1.050857 2.0474e-05
20:55121588 G A 1.960395 7.8416e-06
20:55123743 A C 0.024040 -4.7701e-06
20:55126644 G A 0.076557 4.5449e-06
20:55126914 T C 1.123271 2.7874e-05
20:55128573 A G 0.111603 -6.5646e-05
20:55132478 C T 0.696141 -1.2727e-05
20:55134225 C A 0.145438 1.2207e-05
20:55136189 A G 0.130611 3.2360e-06
20:55141524 C T 0.301823 2.5321e-05
20:55144039 C A 1.007561 -1.2600e-05
20:55146893 A G 0.038765 4.1837e-06
20:55147285 A G 0.210354 -2.2509e-05
20:55149183 T G 0.058399 1.2129e-05
20:55149209 C T 0.041355 -1.3858e-05
20:55149352 T C 0.753639 -4.7728e-06
20:55149425 T C 0.835007 -8.5539e-06
20:55149477 G T 1.143442 -1.0352e-05
20:55149767 C T 0.234204 9.5660e-06
20:55150095 G A 0.027114 7.3905e-06
20:55150152 G A 0.900426 1.0271e-05
20:55150261 A C 0.047074 5.8692e-06
20:55151115 G T 0.237716 4.3758e-06
20:55155548 C T 0.020753 -2.5515e-05
20:55158541 C A 0.034369 -2.6868e-06
20:55159740 A G 0.170542 1.4612e-05
20:55159933 T C 0.254133 -2.1899e-05
20:55162559 T G 0.254640 -4.6187e-06
20:55168101 C T 0.441392 9.4410e-06
20:55183614 G A 0.397402 3.6950e-05
20:55195469 C T 0.114299 3.1678e-06
20:55195816 A G 0.292987 -8.6345e-06
20:55213512 A G 0.039336 -6.0332e-07
20:55215586 G T 0.022456 -6.1306e-06
20:55217446 A G 0.610476 1.6801e-05
20:55218701 T C 1.956346 3.2822e-06
20:55222024 A G 0.298141 -4.2313e-06
20:55233110 G T 0.599518 -4.9921e-06
20:55242976 G C 0.153716 -1.1681e-06
20:55243824 C T 0.134041 1.0003e-05
20:55248669 C T 0.411307 9.3958e-06
20:55249210 T C 0.057984 1.4393e-05
20:55250817 C T 0.189894 -6.9001e-06
20:55251871 T C 0.105405 -1.8561e-05
20:55255054 T C 0.555011 2.1920e-05
20:55256002 C T 0.033968 1.5758e-05
20:55256128 A G 0.062468 1.4903e-05
20:55261030 A G 0.326012 4.2967e-05
20:55268433 A G 0.024982 2.6588e-05
20:55272870 A G 0.108873 4.0149e-06
20:55273504 T C 0.086508 -2.3857e-05
20:55274648 T C 0.101699 1.9982e-05
20:55276679 C T 1.377761 -3.9313e-06
20:55276800 T C 0.032135 3.0996e-06
20:55279345 T C 0.270840 1.1026e-05
20:55281968 A G 0.048050 -1.9653e-05
20:55282423 T C 0.027097 3.5446e-06
20:55282755 C G 0.344912 -1.5633e-07
20:55282846 A G 0.027467 -3.2357e-05
20:55285396 C A 0.052044 -1.0576e-06
20:55286814 T C 0.187011 1.4350e-05
20:55289145 T C 1.573812 -2.5720e-05
20:55289160 A G 1.289991 3.9822e-07
20:55289772 A G 0.084618 1.0085e-05
20:55292029 A G 0.121384 -1.8801e-05
20:55292479 G A 0.926203 1.6021e-05
20:55294098 G A 1.357573 3.1163e-05
20:55294330 T C 0.187014 -2.9112e-05
20:55294474 T G 0.021582 1.5533e-05
20:55296245 G A 0.111875 -2.2084e-06
20:55297630 A G 1.201766 2.7028e-05
20:55299384 G A 1.558472 2.7744e-05
20:55307132 G T 0.127072 -9.0635e-06
20:55310052 A G 0.120313 -1.3507e-05
20:55311677 T G 1.499247 1.0289e-05
20:55312778 T G 1.268844 1.5753e-06
20:55313225 C T 1.202704 3.5124e-06
20:55317599 A G 0.165755 -9.3748e-06
20:55328342 G T 0.537237 2.7651e-05
20:55332654 A G 0.113751 8.0076e-06
20:55333950 T G 0.308255 -5.3547e-06
20:55334992 A C 0.498434 3.4050e-05
20:55341949 G A 1.350848 1.9402e-05
20:55343100 G A 0.613083 9.5508e-06
20:55345054 A G 0.657730 1.9258e-06
20:55348292 C G 1.241690 -1.2840e-05
20:55350656 T C 0.131390 1.1566e-05
20:55352312 G C 0.097640 -1.2515e-06
20:55354424 C T 0.273295 1.5432e-05
20:55355114 A G 0.042777 -1.4160e-05
20:55355373 T C 1.201127 -4.8944e-07
20:55355481 T C 0.890179 -4.2665e-06
20:55356803 G A 0.314286 3.0007e-05
20:55358996 A C 0.068979 1.2560e-05
20:55362831 A G 1.083901 6.3030e-06
20:55362897 G A 0.510463 2.6562e-05
20:55363939 A G 0.224031 4.7483e-07
20:55369021 A G 0.028898 1.2102e-05
20:55375403 C T 0.491319 2.1330e-05
20:55377495 A G 0.108652 -5.0951e-06
20:55382086 A G 1.291059 7.6705e-06
20:55382739 C G 0.044844 1.0192e-05
20:55385244 A G 0.636892 1.5522e-06
20:55385795 G A 1.062717 -9.7622e-06
20:55386751 C T 0.962466 4.4952e-06
20:55387288 C T 0.891450 -1.2879e-05
20:55390948 G A 1.606770 -3.4267e-06
20:55391326 C T 0.702046 2.0609e-06
20:55392543 G A 0.154345 -2.0935e-05
20:55394044 T C 1.300167 2.5915e-05
20:55395358 G A 0.198386 9.4454e-06
20:55395408 C T 0.254497 1.4731e-05
20:55396424 T C 0.277211 1.0657e-06
20:55396599 T C 0.053812 6.0488e-06
20:55396657 G A 0.650315 6.6099e-06
20:55401055 C T 0.141701 -1.7747e-05
20:55401509 C T 0.037772 -3.2147e-06
20:55404165 T C 0.122271 4.3123e-06
20:55404559 A G 0.425685 -1.4173e-05
20:55407066 T C 0.070380 -6.9693e-06
20:55407084 T C 0.799485 -3.6848e-06
20:55409093 A G 0.298610 -1.6706e-05
20:55409111 T G 1.966580 8.2242e-07
20:55410863 A G 0.031132 1.9227e-05
20:55413462 A G 1.059929 1.0381e-05
20:55415844 T C 1.660395 -2.8868e-06
20:55418035 T C 0.374106 5.6121e-06
20:55419501 A G 0.086349 3.2532e-06
20:55420923 T C 0.360986 -1.5160e-05
20:55421015 G A 0.699877 3.3316e-06
20:55421185 T G 0.038904 -1.8470e-05
20:55421778 G A 0.788565 7.2021e-06
20:55423697 T G 0.091193 2.3152e-06
20:55425750 C T 0.061697 -2.6167e-07
20:55425964 A G 1.887952 8.5168e-06
20:55426819 C T 0.305889 -1.0028e-05
20:55428489 C T 0.595037 9.1890e-06
20:55429824 A G 1.965652 1.0662e-05
20:55432128 G C 1.939153 1.5703e-05
20:55433175 T C 0.068789 9.6187e-06
20:55434683 T C 1.563629 5.7659e-06
20:55437583 T C 0.780232 -6.8848e-06
20:55440186 T C 1.689348 -1.9637e-05
20:55440943 A T 0.284943 1.2944e-05
20:55441072 G A 0.438822 1.7253e-05
20:55443070 G A 1.206944 -2.7602e-05
20:55446901 G A 0.035827 1.5661e-06
20:55450089 C T 1.819255 -3.5005e-05
20:55451608 T C 0.859924 -1.4966e-05
20:55452138 A G 0.040774 -1.0727e-05
20:55452965 G T 0.096711 8.4653e-06
20:55453688 A G 1.759442 -2.2556e-05
20:55455325 C A 1.062455 -8.7616e-06
20:55464575 A G 1.671081 1.8324e-05
20:55465350 G C 0.286544 1.9505e-05
20:55465434 G A 1.731071 4.2491e-06
20:55469427 C T 0.327498 2.1785e-05
20:55470625 A G 1.005022 1.8087e-05
20:55471930 A G 0.639027 4.7879e-05
20:55476433 T G 0.219771 2.8132e-05
20:55478988 G A 0.303689 4.5861e-05
20:55481008 T C 0.084088 -5.9146e-05
20:55481045 G A 0.045755 1.0468e-05
20:55482016 T G 0.130033 3.7466e-05
20:55490191 T C 0.424192 -1.2292e-04
20:55490472 A C 0.220812 7.8094e-06
20:55493007 G A 0.819000 1.3716e-05
20:55493608 C T 0.144360 -1.4396e-05
20:55498879 G A 0.324272 3.7989e-05
20:55502045 G A 0.104551 1.7239e-05
20:55502304 A G 0.099465 2.1304e-06
20:55503225 T C 0.039611 3.5180e-05
20:55508611 G A 0.894986 -1.3502e-05
20:55508872 A G 0.026233 2.6288e-05
20:55517482 G A 0.049556 1.4942e-05
20:55518547 G A 0.129292 -2.5319e-06
20:55525186 T C 0.050045 -2.0932e-05
20:55528415 T C 0.072882 -7.5837e-07
20:55530099 T C 0.039945 -1.3284e-05
20:55538719 C T 0.049807 1.2407e-05
20:55540140 A G 1.129513 1.4912e-05
20:55546489 A G 0.068353 -1.4063e-05
20:55547696 A G 0.554987 -5.5379e-05
20:55549062 T C 0.121183 2.5789e-05
20:55552810 C T 0.711950 -4.1655e-05
20:55554123 C T 0.020141 1.8924e-05
20:55556233 A C 0.065168 -1.2730e-05
20:55559778 T C 0.027294 -9.8693e-06
20:55560273 G C 0.405109 -6.2990e-05
20:55562256 G C 0.684428 -1.7445e-06
20:55564545 T C 0.022582 -7.2220e-06
20:55564705 C T 1.204068 -3.2850e-05
20:55566527 T C 0.048101 1.1916e-05
20:55569945 G A 0.902432 -5.6633e-05
20:55571286 C T 0.048964 -1.0052e-05
20:55573225 C T 0.035776 -1.8622e-05
20:55573876 A G 1.081766 -6.0036e-05
20:55574261 A G 0.054288 -6.4707e-06
20:55578559 G A 0.027025 1.3375e-05
20:55579411 A G 0.152339 1.3034e-05
20:55583631 T C 0.088970 9.3868e-06
20:55589241 C A 0.981094 -1.2345e-05
20:55592583 G A 0.156259 -1.8680e-06
20:55593127 T C 0.041712 -7.8006e-06
20:55594141 A G 0.038207 9.2808e-06
20:55595393 A G 0.878378 -2.2771e-05
20:55596124 A G 0.047247 3.0685e-05
20:55596268 C T 0.032737 5.9555e-06
20:55597304 A G 0.076149 -1.9909e-06
20:55597506 T C 0.038323 -1.2201e-08
20:55604809 C A 0.028762 7.7675e-06
20:55605315 C T 0.120860 2.1785e-05
20:55606163 A G 0.078386 1.6396e-05
20:55610574 A G 0.031047 5.6724e-06
20:55614892 T C 0.148457 3.0415e-05
20:55623190 T C 0.420429 4.1596e-06
20:55623627 C T 0.622283 7.8773e-06
20:55635983 T C 0.038115 1.0071e-05
20:55638537 A T 0.874978 1.3226e-06
20:55638750 C A 0.266736 -1.8201e-05
20:55643488 C T 0.852624 -1.9723e-05
20:55646448 C T 0.031996 -1.0474e-06
20:55646664 T C 0.088494 1.7997e-05
20:55647869 C T 0.180718 -1.1323e-05
20:55648362 G T 0.498642 -6.6027e-06
20:55649854 T C 0.378166 2.2510e-05
20:55650484 T C 0.058827 1.6203e-05
20:55651017 T C 0.064348 -3.2644e-06
20:55654026 G A 0.054139 -2.4995e-06
20:55655768 A G 0.085550 1.8823e-05
20:55656108 A G 1.210044 7.0369e-07
20:55657644 G A 1.478641 -9.9131e-06
20:55658823 G C 0.147488 -6.4748e-06
20:55660567 T G 1.461081 -3.8378e-06
20:55661549 A G 0.782286 1.2261e-05
20:55661610 C A 0.392357 -2.3864e-05
20:55662873 T C 0.029014 8.9086e-06
20:55663186 A G 0.362159 -1.6695e-05
20:55664349 A G 0.697402 1.1363e-06
20:55665224 T C 0.613117 -3.1790e-06
20:55665695 G C 0.774820 5.4311e-06
20:55671381 T C 0.420684 3.0820e-06
20:55672544 A G 0.859424 -8.6857e-06
20:55679740 C T 1.620349 1.0719e-05
20:55683996 C T 0.149174 1.1517e-05
20:55685085 G T 0.383592 -9.5994e-06
20:55687418 T G 1.330850 -2.4814e-05
20:55687506 A G 0.446703 1.2812e-05
20:55689822 A C 0.053952 -2.7445e-05
20:55690351 C T 1.096507 -1.1128e-06
20:55690612 T C 0.064556 2.3237e-05
20:55691348 C T 1.060864 1.2487e-05
20:55692082 C T 0.040502 1.8293e-06
20:55695703 T C 0.035028 -1.1507e-05
20:55700904 G A 0.125756 -1.8976e-05
20:55703713 T C 1.235829 7.7658e-06
20:55706197 A G 0.100104 2.5985e-05
20:55709233 T C 0.033648 -4.7995e-06
20:55715505 A G 1.103351 1.0624e-05
20:55716262 A G 0.040679 -5.8507e-06
20:55717589 T C 0.060177 3.7696e-06
20:55723697 G T 0.155181 -8.2088e-06
20:55723784 T G 0.089273 -7.4192e-06
20:55727099 A G 0.028021 -2.9484e-05
20:55736931 C A 0.106078 4.2758e-05
20:55743450 A G 0.984789 1.4718e-05
20:55750204 T G 0.164589 -1.6637e-05
20:55750261 T C 0.042532 1.9703e-05
20:55757210 T C 1.967117 -7.1494e-06
20:55760567 C T 0.736694 9.0548e-06
20:55761285 A C 1.895479 1.0531e-05
20:55761455 A C 0.042148 8.4540e-06
20:55763330 A G 0.030867 4.7471e-07
20:55764104 A C 0.047706 2.3346e-06
20:55769335 A G 0.224011 -1.2366e-05
20:55776447 A G 1.044789 -1.6062e-06
20:55780083 T G 0.069397 1.9060e-05
20:55786759 T C 0.367249 -7.2907e-06
20:55790344 T C 0.032322 -4.2773e-06
20:55790985 A G 0.071576 -2.5337e-05
20:55795517 T C 0.031714 6.8133e-06
20:55795918 G A 1.172616 -3.2461e-05
20:55806656 T C 0.458303 1.0404e-05
20:55808944 T C 0.074952 -1.5145e-05
20:55809883 C T 0.238974 3.6713e-05
20:55824747 G A 0.062751 -2.3256e-05
20:55824760 A G 0.311213 1.6489e-05
20:55829975 G A 1.933680 -3.3128e-05
20:55831203 G A 0.925353 -6.5942e-06
20:55836040 A G 0.507430 2.4759e-05
20:55837354 A C 0.048910 -1.0108e-05
20:55840589 T G 0.048991 -3.0006e-06
20:55856403 A G 0.099030 6.3088e-06
20:55868085 T C 0.383027 2.7148e-05
20:55871778 C T 0.101644 -2.7975e-05
20:55907343 A G 0.038683 3.3555e-05
20:55914312 G A 0.050960 8.1434e-06
20:55930260 C T 0.070067 -4.4602e-06
20:55931594 T C 0.034117 5.7833e-06
20:55932221 A G 0.142181 8.0125e-06
20:55932607 G T 0.804279 3.1939e-05
20:55946446 G A 0.027355 -1.9948e-05
20:55952526 A C 0.067833 -2.1882e-05
20:55953553 T C 0.917938 -3.9549e-05
20:55953947 A G 0.024656 -1.0817e-05
20:55969276 A G 1.294652 5.7659e-06
20:55971050 C T 1.956547 -3.0902e-05
20:55971145 T C 0.068289 2.2516e-05
20:55972497 G A 0.040781 6.2398e-07
20:55975714 C T 0.509008 -3.2769e-06
20:55976910 T C 0.297393 -5.3753e-05
20:55979572 G A 0.024482 -5.7681e-06
20:55982579 C T 0.577038 -1.5881e-05
20:55988182 T G 0.138067 1.6690e-05
20:55988521 G A 0.075592 1.7303e-06
20:55989619 G A 0.420969 -3.5499e-06
20:55989808 T C 0.959671 -2.0431e-06
20:55991823 A C 0.250492 -2.0240e-05
20:55995609 T C 0.409879 -2.5646e-05
20:55997328 A G 0.120619 8.2408e-06
20:55997468 C T 0.617088 2.1573e-05
20:56002404 C T 1.479946 -1.6874e-05
20:56012988 A G 0.204513 3.5841e-05
20:56013110 A G 0.252393 -1.7373e-05
20:56015351 C T 0.241976 3.1746e-05
20:56017850 T C 0.137751 -2.1724e-05
20:56018698 T G 0.259617 3.6732e-06
20:56021924 C T 0.111749 -7.3486e-06
20:56025828 A C 0.265176 -1.7851e-05
20:56029392 G A 0.491234 -1.3778e-05
20:56030231 C T 0.141263 2.2299e-05
20:56034168 A G 0.022745 -1.9817e-06
20:56035050 C G 0.635090 1.2016e-06
20:56036513 T C 0.390398 1.4946e-05
20:56038691 T C 0.033815 5.0296e-06
20:56038757 G A 1.607310 -5.3697e-06
20:56038982 T C 0.066429 -1.5139e-05
20:56041089 G T 0.023863 8.9271e-06
20:56041510 A G 0.474316 -3.4518e-05
20:56044184 G A 0.508797 -7.0001e-05
20:56048821 T C 0.026202 5.1616e-06
20:56051388 T C 0.466605 1.4779e-07
20:56053766 A C 0.122397 1.1862e-05
20:56053830 C T 0.330578 -4.0799e-05
20:56054383 C A 0.454016 7.6542e-06
20:56056235 T C 0.038119 -9.6173e-06
20:56058029 T C 0.047370 6.7596e-06
20:56058239 G A 0.240616 3.6653e-05
20:56062803 G C 0.488436 -1.6352e-05
20:56064267 C T 1.224432 -6.1820e-05
20:56066864 G A 0.160346 -3.7703e-06
20:56067267 T C 0.240585 -2.0817e-05
20:56067556 G A 0.609575 -5.3674e-05
20:56075890 A C 0.116651 3.1686e-05
20:56078267 T C 0.110671 -1.7575e-05
20:56080640 G A 0.733485 1.4325e-04
20:56083379 C G 1.890431 1.2201e-05
20:56083873 A G 0.047560 -1.9592e-05
20:56084261 A C 0.106414 -4.2063e-06
20:56087322 C T 0.141643 -2.2765e-05
20:56087800 C T 0.127762 -1.3738e-05
20:56088958 T C 0.140436 -1.1058e-05
20:56093478 C T 0.107390 -6.6619e-06
20:56097160 T C 0.098527 -1.0442e-05
20:56098733 C T 1.248857 3.0903e-05
20:56099114 G C 0.825395 3.8662e-05
20:56099479 A G 0.116192 -8.9339e-06
20:56103305 T C 0.094325 -4.8134e-06
20:56103505 T C 0.397905 -2.8364e-05
20:56116374 A G 1.715370 1.0903e-06
20:56118240 T C 0.072335 -1.1865e-05
20:56119037 G A 1.200324 3.2239e-05
20:56123080 G A 0.248139 1.6618e-05
20:56123189 T C 0.194330 -1.4960e-05
20:56131817 T C 0.233503 7.4145e-06
20:56137895 C G 1.723343 -5.5577e-06
20:56138648 A G 0.396324 -2.4059e-05
20:56139365 A G 0.081773 -7.4777e-06
20:56142553 A G 0.037184 -4.0944e-05
20:56150519 T C 1.264401 9.8948e-06
20:56150737 T C 0.795171 -7.4985e-06
20:56151926 A G 0.382327 2.9126e-05
20:56152650 C T 0.085383 -8.4831e-06
20:56153164 T C 0.161135 5.9760e-07
20:56157341 A G 0.418056 -3.8455e-06
20:56160575 T C 0.473769 1.2637e-05
20:56162497 T C 0.461995 2.4852e-05
20:56162703 C T 0.750858 -4.5373e-05
20:56163052 A G 0.088100 -1.5206e-05
20:56163687 G A 1.244257 -7.4286e-06
20:56163833 C T 0.044796 1.4581e-05
20:56163940 G A 1.445458 -2.9788e-05
20:56164601 T C 0.149677 2.5621e-05
20:56165350 A G 0.076462 -4.1877e-06
20:56166739 A G 1.126960 2.1290e-05
20:56167607 A C 0.025553 -1.5782e-05
20:56168073 C A 0.347645 3.8074e-05
20:56169863 A C 0.725495 8.0826e-06
20:56170888 G A 0.955303 6.5843e-06
20:56173064 T C 0.292592 2.0892e-05
20:56176534 G A 0.707969 3.2113e-06
20:56177066 T C 1.095127 2.3571e-05
20:56177984 G T 0.386550 8.4198e-06
20:56178466 A G 0.062336 8.4168e-06
20:56179422 A C 0.731863 1.1337e-06
20:56179934 T C 0.189686 3.9850e-07
20:56181205 C T 0.985513 -1.7379e-05
20:56181949 G A 1.280567 -6.1105e-05
20:56183980 C T 0.315221 -2.8055e-05
20:56184174 T G 0.069751 -2.5043e-05
20:56184321 C G 0.348387 -1.2959e-05
20:56184726 T G 0.047366 -3.1173e-05
20:56185070 A G 0.025492 2.9071e-06
20:56185303 A G 0.091166 -2.9534e-07
20:56189746 A G 0.156558 1.5198e-05
20:56189985 G C 0.090575 -4.1421e-05
20:56190634 T C 1.376826 -8.2665e-06
20:56195349 T C 0.053581 -2.4159e-06
20:56198974 T C 0.145298 -4.2341e-06
20:56199319 C A 1.295931 1.2870e-05
20:56199626 T C 1.684405 1.5115e-06
20:56202861 C G 0.177144 7.7796e-06
20:56206029 A G 1.446556 3.1178e-05
20:56206309 A G 1.027273 -1.7181e-06
20:56206379 A G 0.093866 -3.1839e-05
20:56210224 T C 1.733090 7.9710e-06
20:56212531 G A 1.669303 7.1849e-06
20:56212852 G A 0.022500 4.6878e-06
20:56213186 C T 0.097007 1.4645e-05
20:56213350 A G 0.061248 3.1028e-06
20:56216240 T C 0.236543 -3.0900e-05
20:56221981 T C 1.122870 -2.7909e-06
20:56223317 G T 0.187521 3.4686e-07
20:56225045 A G 0.197859 -2.8180e-05
20:56225969 T C 0.020926 4.2143e-06
20:56227121 C T 0.070043 1.6622e-05
20:56227532 C T 1.528064 -1.4293e-05
20:56228325 G A 0.089762 1.3589e-05
20:56229714 C T 0.336171 4.3950e-06
20:56232119 C A 0.064416 1.8731e-05
20:56232224 T C 0.052979 -8.3578e-06
20:56233845 C T 0.025944 2.2319e-05
20:56234968 C G 0.067799 1.2860e-05
20:56238533 T C 0.321174 -1.4923e-05
20:56242563 A G 1.011155 -8.7118e-06
20:56243709 C T 0.963064 -3.7827e-05
20:56245367 G A 1.885987 6.2503e-06
20:56248110 T C 0.472018 5.3087e-07
20:56250608 A G 0.365399 -1.0412e-05
20:56252264 T G 0.056202 1.7294e-05
20:56253021 G A 0.559556 1.6584e-05
20:56254984 T C 0.550713 3.3014e-05
20:56260374 A C 0.627828 -3.1937e-05
20:56266771 G A 0.992707 -1.5791e-05
20:56271142 G A 0.031384 1.8044e-05
20:56272618 T C 1.270884 5.2971e-06
20:56273207 T C 0.263853 4.0925e-06
20:56277224 A G 0.044038 -2.0979e-05
20:56277270 A G 0.038418 -3.7134e-05
20:56280558 T C 0.051783 2.3158e-05
20:56281816 C T 0.034161 -3.0657e-05
20:56285540 C T 0.107849 3.2453e-06
20:56286834 G A 1.468761 1.6981e-05
20:56287862 G C 0.078808 6.9302e-06
20:56290949 T C 0.027039 3.3775e-05
20:56291875 T C 0.061255 -1.2487e-05
20:56292712 T C 0.541888 -2.4519e-06
20:56293975 C A 0.081436 2.9220e-05
20:56294887 T C 0.164188 1.1062e-05
20:56295569 T C 0.093587 -2.7971e-05
20:56296396 G A 0.402614 2.3267e-05
20:56297824 G A 0.980274 2.2130e-05
20:56298691 C T 0.492536 1.7301e-05
20:56300546 T C 0.506050 -2.9873e-06
20:56300624 C T 0.093815 1.2016e-05
20:56300842 A G 0.067935 2.9433e-05
20:56305785 A G 0.135177 1.7605e-05
20:56306785 G C 0.907161 -2.5154e-05
20:56309277 T C 0.236872 -2.3558e-05
20:56309314 A G 0.282852 2.2061e-05
20:56310920 T C 0.118487 2.3994e-05
20:56311556 C G 0.087586 1.8318e-05
20:56311653 A G 0.029334 5.4259e-07
20:56314639 G A 0.829091 3.0630e-05
20:56318031 C T 0.042899 5.4672e-06
20:56322689 G A 0.060473 1.2636e-05
20:56322981 T C 1.045299 3.3835e-05
20:56330328 A G 0.089439 2.1409e-06
20:56331717 G A 0.835585 1.1187e-04
20:56332817 T C 0.362516 4.7412e-05
20:56338921 G A 0.112425 1.3379e-05
20:56339182 C T 0.386424 3.1850e-05
20:56343569 T C 0.039567 1.9428e-05
20:56349102 A C 0.021694 4.5695e-06
20:56354214 A G 0.311550 1.2428e-05
20:56355788 T C 0.060354 -7.7656e-06
20:56358428 G A 0.044174 -1.4770e-05
20:56359017 T C 0.030160 9.9990e-06
20:56361305 T G 0.110933 -2.1753e-05
20:56361481 G A 0.296944 -1.1192e-06
20:56362931 A G 0.446662 1.3332e-04
20:56365612 C G 0.103344 -2.3653e-05
20:56367430 T C 0.234782 -1.8280e-05
20:56368557 T C 0.029500 -2.9376e-06
20:56368913 C T 0.189251 2.0205e-05
20:56375677 A C 0.086172 2.4400e-05
20:56378709 T C 0.070723 1.6985e-05
20:56382782 A G 0.044881 4.4792e-06
20:56385019 C T 0.599820 1.3098e-05
20:56386284 G C 0.168665 1.7871e-06
20:56389460 T G 0.211064 4.5027e-05
20:56390011 C T 0.468509 4.8098e-05
20:56392470 A G 0.077169 -3.9538e-05
20:56395455 C T 0.218207 1.0482e-04
20:56400121 G A 0.042817 -7.5117e-06
20:56401923 T A 0.028817 1.1610e-05
20:56402006 T C 0.247728 -1.6657e-05
20:56403221 A G 0.241952 6.8303e-05
20:56413817 T C 0.215250 -3.4888e-05
20:56415134 G T 0.040944 -5.8657e-06
20:56416936 A G 0.054928 9.7947e-06
20:56420098 G A 0.199417 -2.0976e-05
20:56420325 G T 0.027348 6.4737e-06
20:56420593 A G 0.723934 -3.0030e-06
20:56425126 T C 0.027386 1.3316e-05
20:56435709 G A 0.314592 4.8545e-05
20:56445318 G T 1.877685 -7.1303e-06
20:56445836 G A 0.064651 1.7414e-06
20:56446085 T G 1.575192 1.0035e-06
20:56446932 A G 0.100053 3.4604e-06
20:56446988 A G 0.051031 -1.3217e-05
20:56447959 C T 0.072814 8.7119e-06
20:56448418 A G 0.074619 -1.0012e-06
20:56448854 G C 0.318009 1.4231e-05
20:56449176 G T 0.203065 1.9324e-05
20:56456278 A G 0.063702 3.7299e-05
20:56460394 C A 1.200243 -8.3777e-06
20:56465022 C T 0.030673 7.2037e-06
20:56467030 C G 0.202898 3.0572e-05
20:56467510 A C 0.044187 -6.3540e-06
20:56473329 T C 0.164398 3.2936e-05
20:56477273 T C 0.024856 1.4338e-05
20:56477901 A G 0.176247 -3.8222e-06
20:56484013 C G 0.082334 1.2369e-07
20:56485422 T G 0.071933 -7.9641e-06
20:56487808 G A 0.915191 2.0495e-06
20:56488946 A G 0.089126 -2.1374e-07
20:56494791 C T 0.322405 2.6371e-05
20:56496686 G A 0.026043 -1.6350e-05
20:56511400 A C 0.218666 1.1589e-05
20:56512392 G T 1.131447 1.1371e-05
20:56514330 T C 0.108318 -1.8515e-05
20:56516597 G A 0.428945 -1.1201e-05
20:56519832 A G 0.260579 -3.5291e-05
20:56521283 G A 0.132358 -7.1629e-06
20:56521476 C G 0.053670 -3.0582e-06
20:56522554 C T 1.122771 1.9337e-05
20:56524843 T C 0.159469 2.3267e-06
20:56525284 G A 0.402447 7.4768e-06
20:56530876 C G 1.275127 2.1294e-05
20:56530958 C G 0.059548 2.5148e-05
20:56531691 G A 0.228978 -3.1761e-05
20:56532222 C T 0.027035 -1.7973e-05
20:56533239 T C 0.088355 -1.0466e-06
20:56533676 A G 0.251988 -8.8300e-06
20:56534389 A T 1.315704 -6.2962e-06
20:56534936 C T 1.212186 -1.3680e-05
20:56548925 A G 0.356420 6.0518e-06
20:56551117 G A 0.041736 1.2860e-05
20:56556146 C A 0.848392 -1.0871e-05
20:56557080 C T 0.217415 6.2798e-06
20:56557584 C T 0.026695 -5.3259e-07
20:56560668 T C 1.205465 6.9801e-06
20:56562554 G C 0.042263 1.9726e-05
20:56565057 G A 0.056971 4.2347e-06
20:56565179 A G 0.047434 1.8049e-05
20:56566479 T A 0.622892 -7.3986e-06
20:56568994 T C 0.270857 -8.1081e-06
20:56574300 G A 0.374909 7.7279e-08
20:56579137 T C 1.371284 8.3288e-06
20:56582856 A G 0.133283 4.8947e-06
20:56583436 T C 0.878235 -9.3967e-08
20:56583652 A G 0.093376 -2.1904e-05
20:56585036 G A 0.140848 4.6944e-05
20:56585180 T C 0.315215 1.0114e-05
20:56587613 A G 0.032652 9.3687e-06
20:56590579 G A 0.038588 5.8026e-06
20:56594792 C T 0.114414 -3.1951e-05
20:56600650 G A 0.031312 -1.4424e-05
20:56604764 A G 0.032944 -1.6050e-05
20:56605348 C T 0.291773 7.4456e-06
20:56607444 G A 0.751466 1.9562e-05
20:56617656 T C 0.143829 -2.7631e-05
20:56621312 T C 0.165534 -2.6825e-05
20:56626844 C T 0.036494 -4.3714e-06
20:56630216 T C 0.085312 4.2242e-06
20:56634512 C T 0.043185 -3.2569e-06
20:56639763 G A 0.703182 -4.3361e-05
20:56645434 T C 0.023051 -8.2883e-06
20:56646368 G A 1.371692 3.2484e-06
20:56648906 A G 0.209861 4.0713e-05
20:56649270 T C 0.123074 1.9751e-05
20:56652875 T C 0.965335 6.3705e-05
20:56655360 G T 0.230304 1.8867e-05
20:56661309 G A 0.169719 -4.1663e-06
20:56662241 T G 0.105177 -6.7705e-06
20:56663274 C T 0.900817 5.8957e-05
20:56670477 A G 0.683963 7.7499e-05
20:56672594 A G 0.035008 3.9378e-06
20:56674335 G T 0.098391 9.4987e-06
20:56674358 A G 0.074514 1.6938e-05
20:56674531 T C 0.034865 1.5564e-05
20:56674849 A G 0.570599 3.1696e-05
20:56681061 A G 0.022769 9.8724e-07
20:56681514 A G 0.032574 7.4600e-07
20:56684844 G A 0.167696 1.1426e-05
20:56689598 T C 0.089589 -7.9893e-06
20:56702878 A G 0.037745 -4.4713e-06
20:56705336 C G 0.840501 -1.3501e-05
20:56708518 G A 1.014742 -1.1897e-05
20:56710998 A C 0.380165 -2.8087e-05
20:56711168 T G 1.773405 -2.1917e-06
20:56712106 A G 0.099530 2.1460e-05
20:56712900 G A 1.932102 3.9996e-06
20:56719465 A G 0.087307 2.3548e-06
20:56728780 T C 0.096538 1.9168e-05
20:56732801 A G 1.019675 -1.3107e-05
20:56736955 T C 0.033991 2.1671e-06
20:56737733 A G 0.104670 -3.3101e-05
20:56740418 T C 0.129074 -1.6756e-06
20:56742857 C T 0.256585 -7.5643e-06
20:56743525 G A 0.865064 5.1568e-06
20:56749074 A G 0.196197 -2.2868e-06
20:56753677 T C 0.152825 8.3934e-06
20:56758983 T C 0.161430 1.6975e-05
20:56761942 T G 0.050144 3.9142e-05
20:56767773 C T 1.082133 -1.7652e-05
20:56768341 A C 0.120337 8.8138e-06
20:56775241 T G 0.973277 -2.5722e-05
20:56777439 T C 0.356767 3.2690e-06
20:56777826 A G 0.021531 -1.0183e-05
20:56779251 A G 0.225048 2.5469e-05
20:56782229 G A 1.141225 -1.3643e-05
20:56783547 C A 1.123624 -8.5223e-06
20:56785389 A G 0.248214 9.1512e-06
20:56785406 G C 0.328542 -1.7616e-05
20:56786013 C G 0.911975 8.4701e-06
20:56788763 A G 1.762482 3.5264e-05
20:56789776 C T 0.295574 1.9228e-05
20:56790492 A G 0.168040 -2.3190e-05
20:56791234 C A 0.098772 -2.3089e-05
20:56793724 A G 0.023207 1.4535e-06
20:56793899 A G 1.811521 2.9986e-05
20:56793959 A C 0.063101 -5.3055e-07
20:56796034 A G 1.022452 5.2433e-05
20:56796386 C A 0.059324 1.4271e-05
20:56796784 A G 1.339884 6.7570e-06
20:56806821 C A 0.521801 2.9843e-05
20:56807792 T C 0.164239 5.8258e-06
20:56814892 T G 0.519350 3.3287e-05
20:56815039 C T 0.024098 -4.4993e-06
20:56820424 T C 0.102250 -2.5845e-05
20:56821127 G A 1.092312 1.2377e-05
20:56826020 G A 0.108067 5.1101e-07
20:56832573 T C 0.444775 -1.5120e-05
20:56843370 C T 0.116865 1.7314e-05
20:56843437 C T 0.072256 -1.6459e-05
20:56844304 C A 1.884539 1.2165e-05
20:56844727 C T 1.141963 1.8007e-05
20:56845188 C T 0.049063 1.3391e-05
20:56846706 G T 0.028572 1.6331e-05
20:56858616 C T 1.351824 5.0840e-06
20:56861443 C T 0.048978 1.1943e-05
20:56866769 C T 0.105293 -6.8630e-08
20:56876824 A G 0.203394 -2.2405e-05
20:56879429 C T 0.325088 -6.7568e-06
20:56880102 A G 0.028467 -2.5859e-05
20:56880558 C A 0.878059 -1.0110e-05
20:56886062 G A 0.827745 -1.3915e-05
20:56886235 T C 0.056226 -2.0308e-05
20:56886666 G A 0.049542 1.4908e-05
20:56894041 A G 0.023744 -8.9563e-06
20:56894173 C T 0.044976 3.4383e-05
20:56902021 G A 0.039316 9.3697e-06
20:56910892 G A 0.126586 5.9748e-06
20:56915183 A G 0.157490 -2.0805e-05
20:56916807 T G 0.168713 -2.0635e-05
20:56918078 G A 0.050409 5.8589e-07
20:56918132 A G 0.052762 -1.7092e-05
20:56922472 G A 0.080056 1.3726e-05
20:56930546 T C 0.111579 9.6458e-06
20:56930829 G A 1.066728 8.4029e-06
20:56937598 A G 0.411566 -2.9164e-05
20:56941728 C G 0.136421 1.9924e-05
20:56942312 T C 0.801277 -4.7814e-05
20:56945095 G A 0.088596 -6.1063e-05
20:56947524 T C 0.031544 -1.5512e-06
20:56953129 T C 0.156813 9.7013e-06
20:56955189 G A 0.939864 9.7062e-05
20:56961489 T C 0.245358 1.5873e-05
20:56971205 T G 0.373634 3.0335e-05
20:56971407 G T 0.028222 -1.3003e-06
20:56976232 T C 0.064025 -9.8470e-06
20:56976767 A G 0.269297 1.3725e-05
20:56984348 G A 1.847807 2.4885e-05
20:56985452 C T 1.958165 -2.3683e-06
20:56991594 A G 0.045711 -1.8639e-06
20:56993657 T C 0.105911 -4.8039e-05
20:56994082 G A 0.590287 -1.9511e-05
20:56995940 G A 0.217745 1.0299e-05
20:57008291 G T 0.642804 -3.7716e-07
20:57009166 A G 0.808097 1.8996e-05
20:57018297 G A 0.166262 3.2568e-05
20:57018796 A G 1.247072 3.5358e-05
20:57020044 G C 0.020260 8.3887e-06
20:57034301 T C 0.174710 2.0471e-05
20:57035378 C A 0.183903 -4.0260e-05
20:57038448 A G 0.114625 -6.5761e-07
20:57039158 T G 0.059140 -7.4442e-06
20:57039311 A C 0.180820 1.4158e-05
20:57040931 G A 1.479487 -5.3191e-07
20:57042665 G A 0.050555 -4.8237e-06
20:57042993 T C 0.057097 3.4786e-05
20:57043485 T C 0.593895 -1.0151e-05
20:57045765 G A 0.703981 6.9183e-06
20:57046685 C G 0.734324 9.9289e-07
20:57048350 G A 0.763736 1.3394e-05
20:57048926 T C 0.073219 -9.2791e-07
20:57053608 T G 0.775367 2.2187e-05
20:57054844 A G 0.037782 -7.3282e-06
20:57055257 G T 0.846763 1.0646e-05
20:57055667 T C 0.029439 -1.6362e-05
20:57056930 T G 0.031870 -1.2506e-05
20:57059135 A G 0.069190 -3.4545e-06
20:57059331 T C 0.117001 9.0295e-06
20:57064997 G A 0.028331 -1.5186e-05
20:57065803 G A 0.164307 7.2226e-06
20:57069932 A G 0.053938 1.0496e-05
20:57072098 A G 1.567866 2.9785e-05
20:57073849 C T 0.531627 -1.2648e-05
20:57076764 G C 1.051150 2.7286e-05
20:57077510 G A 0.447971 -1.3791e-05
20:57079474 T C 0.091622 8.8661e-06
20:57086507 C T 1.196653 1.5455e-06
20:57087143 T C 0.110365 1.0701e-06
20:57087630 T C 0.351157 -1.1879e-05
20:57088289 A G 0.196466 1.4674e-05
20:57088760 C T 0.020732 -4.8222e-06
20:57091286 G A 1.795310 2.8094e-05
20:57093404 T C 0.213849 -3.4160e-05
20:57093605 T C 1.017064 1.0194e-05
20:57096037 C T 1.910683 1.7412e-05
20:57098639 G A 0.064260 5.6285e-06
20:57101288 T C 0.059201 -1.7467e-05
20:57104845 A G 0.083187 -1.4216e-05
20:57106583 C A 0.087301 2.7000e-06
20:57115052 C A 0.142330 -2.7934e-05
20:57115118 A G 1.839263 3.1817e-05
20:57118125 A G 0.997358 1.4501e-05
20:57124027 G A 1.701700 5.1079e-06
20:57124535 A G 0.064134 1.7307e-05
20:57125934 T C 0.650583 -9.5514e-06
20:57126844 T C 0.064899 -2.8677e-05
20:57128202 C T 0.597369 6.7624e-06
20:57133656 A G 0.710859 -8.2439e-06
20:57135225 T C 0.022786 -1.6312e-05
20:57139504 T C 0.053391 -1.7954e-05
20:57139653 A G 0.020834 8.6330e-06
20:57142269 A G 0.390640 -4.9884e-06
20:57144030 A C 0.090194 -2.1608e-06
20:57144464 T C 0.619101 1.3202e-05
20:57151454 A G 1.747975 1.9247e-05
20:57154425 A G 0.033696 -1.4374e-05
20:57154805 C T 0.776417 4.9411e-06
20:57163349 C T 1.539042 2.6050e-05
20:57163399 G A 0.057120 1.1438e-05
20:57163879 G C 0.662700 4.0603e-05
20:57164391 C A 0.200834 -2.8965e-05
20:57164855 G A 1.711579 -6.8835e-06
20:57168561 A G 0.149120 -5.2635e-06
20:57169723 C T 0.410930 -1.8328e-05
20:57177177 A G 0.059262 2.0957e-05
20:57178659 C T 0.246188 -6.7101e-06
20:57178916 G A 0.255323 -7.8848e-06
20:57179045 C T 0.210004 -6.3933e-06
20:57179317 G A 0.134157 1.3561e-05
20:57181928 A G 0.160965 9.7927e-06
20:57182623 T G 0.092890 3.6629e-06
20:57183256 C T 0.636865 2.2195e-07
20:57183408 T C 0.083245 1.5383e-05
20:57183731 A G 0.372022 -1.1296e-05
20:57184277 C T 0.936590 -2.3273e-05
20:57187136 T C 0.033638 -1.6383e-05
20:57187609 T C 0.536053 4.2507e-05
20:57194218 T C 0.044398 -5.7762e-06
20:57194979 A G 0.463943 5.9280e-07
20:57195870 G A 0.595442 8.3240e-06
20:57196464 A G 0.089269 1.5398e-05
20:57198908 C T 0.068027 -8.1607e-06
20:57202550 T C 0.316523 3.1651e-06
20:57202647 G A 0.413286 4.3129e-06
20:57203974 G T 0.695138 8.4068e-06
20:57205546 T C 0.045051 -1.0483e-05
20:57205652 G A 0.238470 5.3692e-06
20:57208104 C A 0.296019 -1.4333e-05
20:57208627 T C 0.118402 1.3146e-05
20:57209002 C T 1.036137 -1.1373e-05
20:57209369 T C 0.233687 2.3699e-05
20:57209688 A G 0.199576 6.6083e-05
20:57210712 T C 0.090048 -1.1524e-05
20:57213357 G C 0.158150 1.6248e-05
20:57216781 G A 0.622508 1.2687e-04
20:57221133 C G 0.054503 9.1284e-06
20:57222726 A G 0.037238 2.0353e-06
20:57223214 G A 0.049518 1.4886e-05
20:57226713 A C 0.137737 8.2732e-05
20:57230638 G A 0.156518 4.2706e-05
20:57235980 C T 0.633125 -3.1668e-06
20:57236522 G T 1.958033 9.3106e-06
20:57240842 T C 1.224602 -2.2857e-05
20:57244493 A G 1.052894 -2.0843e-05
20:57245193 A G 0.073773 -1.6404e-06
20:57249246 A G 0.152642 6.2379e-06
20:57253132 G A 1.435024 -2.9958e-06
20:57253275 T C 0.584246 2.2217e-05
20:57258028 G T 0.024343 1.2172e-05
20:57261346 G T 0.033611 -1.5797e-06
20:57264906 T C 0.797449 -4.7847e-05
20:57266134 A G 0.201596 1.2583e-05
20:57268867 A C 0.802729 -4.1250e-05
20:57269495 A G 0.078162 -4.5445e-06
20:57272722 G A 1.262130 -1.9881e-05
20:57278022 A G 0.254803 -1.3204e-06
20:57278710 A G 0.076717 -5.2291e-07
20:57280471 C A 0.223773 2.0672e-05
20:57281092 C A 0.369846 3.4660e-05
20:57284474 A G 0.124967 1.8106e-05
20:57287339 A C 0.038309 -4.2124e-06
20:57290846 T C 1.194035 -1.9245e-05
20:57292888 A G 0.993452 -2.1824e-05
20:57294019 C T 0.203415 2.1782e-06
20:57298627 A G 1.050022 -1.3834e-05
20:57321421 G C 0.565445 1.7058e-05
20:57326876 G A 0.168097 -2.1803e-05
20:57330520 G A 0.212023 -1.5110e-05
20:57330863 G T 0.120983 -1.5492e-05
20:57344893 G A 0.967348 -1.4314e-05
20:57346972 G A 0.322453 1.2673e-05
20:57354821 G A 0.331044 -2.9489e-05
20:57357395 T C 0.331619 -2.9831e-05
20:57359011 T C 0.045031 4.3934e-06
20:57362524 G A 1.039390 -2.4075e-05
20:57365575 A C 0.083717 1.2629e-05
20:57369773 A G 0.123444 -2.5616e-05
20:57375632 A G 0.404412 -2.0222e-05
20:57377100 G A 1.505241 3.3946e-05
20:57377989 C A 0.020776 5.0635e-06
20:57389637 C G 0.074956 -8.6597e-06
20:57392686 A G 0.024271 -1.5001e-07
20:57394420 T C 1.088137 1.1760e-05
20:57398541 A G 0.031836 2.8915e-06
20:57401470 G C 0.052078 7.6602e-06
20:57405100 A G 0.287686 -3.1049e-05
20:57415962 T C 0.065161 -3.1528e-05
20:57418071 C T 1.301506 -9.9545e-06
20:57421325 A G 0.049406 -1.0583e-05
20:57427132 C T 0.736136 -7.9109e-05
20:57427951 A C 0.105789 -8.4186e-06
20:57429447 T C 0.051620 -3.4821e-06
20:57432892 C A 0.043640 -1.8551e-05
20:57443929 G A 0.032142 -1.0176e-05
20:57445213 A G 0.793641 1.1641e-05
20:57446966 A G 0.129108 -3.0051e-05
20:57447911 C T 0.699167 2.0547e-07
20:57453841 A G 0.152859 3.4016e-05
20:57457819 T C 0.348597 6.9314e-06
20:57459566 C T 0.033583 4.4128e-06
20:57459868 C T 0.047390 5.2434e-05
20:57462605 C G 0.070788 1.2581e-05
20:57467403 A G 0.092196 -2.0657e-06
20:57469480 C T 0.067639 -1.3961e-05
20:57470517 A G 0.146587 -1.3048e-06
20:57472174 T C 1.307378 -1.1785e-05
20:57475191 G A 1.398765 -1.6100e-06
20:57478807 T C 0.923919 2.4078e-05
20:57478939 A G 0.650073 -1.0786e-05
20:57479133 G A 0.212363 -2.6124e-05
20:57480420 C T 0.037731 -1.0047e-05
20:57481148 G A 1.047482 -1.9428e-05
20:57485812 T C 0.024652 1.4016e-05
20:57486747 G A 0.099968 8.0687e-06
20:57487205 T C 0.025458 2.1443e-05
20:57492504 A G 0.631282 1.0057e-05
20:57501026 G A 0.345347 -1.4347e-05
20:57504836 A G 0.128666 -1.1745e-05
20:57507384 T C 0.057790 -4.2849e-06
20:57526412 G A 0.458527 -2.4877e-05
20:57536127 T G 0.081314 -7.6796e-06
20:57537113 A G 0.455794 -3.1120e-05
20:57538516 A C 0.066902 -1.1781e-05
20:57544274 A C 0.789925 3.7413e-06
20:57546301 T C 0.328773 -2.6562e-05
20:57552033 C T 0.340632 -3.0261e-05
20:57558010 G C 1.859271 2.1791e-06
20:57559630 G A 0.230199 1.5341e-05
20:57562420 A T 0.120119 -6.9224e-06
20:57564695 T C 0.208987 5.4260e-06
20:57572614 C T 0.918139 -1.0089e-05
20:57578420 G A 0.294493 -9.4283e-06
20:57578614 G A 1.606749 -2.1513e-06
20:57585350 G A 0.257271 -5.0530e-06
20:57587771 T C 0.366344 -1.3145e-05
20:57590111 C G 0.021096 -4.0300e-06
20:57594684 T C 0.095130 -1.1264e-06
20:57596253 T C 0.023931 7.3510e-06
20:57597970 C A 0.094954 -1.8386e-06
20:57599303 T C 0.045126 1.8286e-05
20:57599402 A G 0.367273 -1.0321e-05
20:57603167 T C 0.058368 1.4877e-05
20:57604343 C A 0.973964 -2.5428e-05
20:57604743 C T 0.026114 1.7545e-06
20:57606971 G A 0.450623 -3.8146e-05
20:57619618 C T 0.287676 -2.2768e-05
20:57624641 A G 0.060728 6.9623e-06
20:57630630 T C 0.043963 3.2609e-06
20:57635999 C T 1.150038 -1.1400e-05
20:57642182 G T 0.198886 -1.5447e-05
20:57645089 T G 0.070839 7.8867e-06
20:57652124 T C 1.168488 -1.1284e-05
20:57658830 T C 0.020702 3.7296e-06
20:57665959 T C 0.048196 -6.4728e-06
20:57670325 G C 0.111001 1.8007e-05
20:57676320 A C 0.031873 1.9810e-05
20:57681246 T C 0.101243 -6.1194e-06
20:57693433 A G 0.457518 -4.1165e-05
20:57698020 T C 0.260287 6.1113e-05
20:57702611 A C 1.757406 -6.0136e-05
20:57703361 A G 0.057005 -1.3644e-05
20:57706084 A G 0.094090 -2.4048e-06
20:57709375 C G 0.801719 2.8106e-06
20:57712488 A G 1.967243 3.2276e-06
20:57727427 A G 0.043824 1.5034e-05
20:57733743 G A 1.813258 -4.6679e-06
20:57754923 T C 0.204224 5.3305e-06
20:57758720 G A 0.242125 6.4676e-05
20:57764530 A G 0.059205 2.8584e-05
20:57768655 A G 0.022473 -1.4194e-06
20:57768743 T C 0.376408 7.7004e-05
20:57771801 T C 0.093417 -2.3818e-05
20:57772195 C T 0.380845 6.0654e-05
20:57785057 C T 0.156208 1.1964e-05
20:57790436 C A 0.126072 -7.4177e-06
20:57790618 C T 0.268474 -2.3399e-06
20:57793643 A C 0.149494 1.6246e-06
20:57795081 C G 0.394573 1.1800e-05
20:57795153 A G 0.027216 -6.2679e-06
20:57795976 G A 0.027171 8.3246e-07
20:57801889 T C 0.150585 -7.3791e-06
20:57807095 G T 0.455243 2.1480e-05
20:57812742 G A 0.847555 5.7187e-06
20:57815267 G C 0.070227 -3.4698e-06
20:57824614 G A 0.204340 4.3955e-06
20:57825431 A G 0.046238 4.3883e-06
20:57829301 C T 1.089874 2.3767e-05
20:57832099 A G 0.100414 1.6571e-05
20:57832175 C A 0.135350 2.6814e-05
20:57833921 C T 0.023802 -1.0990e-05
20:57835389 A G 0.410097 1.8289e-05
20:57838786 C T 0.479069 -7.9750e-06
20:57852476 C T 0.036239 3.7111e-06
20:57854010 C T 0.630276 -1.5864e-05
20:57856038 A C 0.049461 2.7901e-06
20:57863331 C A 0.028412 -4.6766e-07
20:57864634 C T 0.069537 4.1698e-05
20:57867578 C T 1.076333 5.2791e-06
20:57872437 C T 0.092791 -3.0186e-05
20:57872527 C T 0.109104 1.9388e-05
20:57873579 G A 1.000143 6.4042e-06
20:57876800 A G 0.064726 2.1195e-05
20:57877621 G A 0.064461 6.3881e-06
20:57878591 G T 1.689107 -4.0438e-06
20:57880763 T C 0.051664 -1.1293e-05
20:57883430 T C 0.038146 -3.3832e-05
20:57883540 T C 0.048685 6.2961e-06
20:57883601 A C 0.034233 -1.0452e-05
20:57884762 T C 1.350209 -1.6660e-05
20:57885858 G A 0.036885 1.9685e-05
20:57887971 G T 1.448229 -1.7176e-05
20:57889841 T C 0.109875 7.9271e-06
20:57890199 C T 0.085013 -5.7999e-06
20:57890494 T C 0.043820 -1.5228e-05
20:57891705 C T 0.035243 2.0009e-05
20:57892020 T C 0.052769 -1.2625e-06
20:57898665 A G 0.378662 -4.2866e-06
20:57901089 T C 0.244325 3.4077e-06
20:57904719 G T 0.071478 9.0632e-06
20:57908622 T C 0.120388 -2.1638e-05
20:57911255 A G 0.125263 -9.4986e-06
20:57913395 C T 0.296621 1.8699e-05
20:57915705 T G 0.036987 -2.9961e-05
20:57917689 C T 0.499893 -6.2444e-06
20:57918328 G C 0.045082 2.7075e-06
20:57919446 C G 0.093495 6.0278e-05
20:57924354 A G 0.152115 -9.2131e-06
20:57924609 A G 0.031370 -1.1414e-05
20:57926740 T C 0.041729 1.3079e-05
20:57926768 G A 0.666953 -1.6189e-05
20:57935066 G A 0.388804 -2.2391e-05
20:57935939 A G 0.468730 3.0407e-05
20:57936403 T A 0.645769 -8.3322e-05
20:57938276 G A 0.631816 6.8284e-06
20:57939378 A G 0.466367 2.2589e-05
20:57940960 T C 0.042620 2.0043e-06
20:57941613 A G 0.023064 -3.7296e-06
20:57943420 A G 0.066535 2.4678e-05
20:57943447 C T 0.638881 -4.0168e-05
20:57945328 C A 0.956581 -2.7885e-05
20:57945730 C T 0.109060 6.9694e-05
20:57945816 G C 0.359667 1.3726e-05
20:57947822 A G 0.057607 2.4378e-05
20:57948775 T C 0.097133 1.4448e-05
20:57950986 G A 0.031826 -1.2444e-05
20:57952403 T G 0.548276 -3.1830e-05
20:57952479 T C 0.112092 3.9496e-05
20:57952502 C T 0.127364 -1.6608e-05
20:57953163 T C 0.217337 -2.0675e-05
20:57954664 T C 0.030343 7.8956e-06
20:57955227 G A 0.648081 1.3425e-05
20:57955477 A G 0.024836 -2.5611e-06
20:57956032 T C 0.025645 -1.2112e-05
20:57956083 A G 0.320552 -5.8335e-05
20:57957389 C T 0.581070 3.5531e-05
20:57958131 C G 0.182533 1.1404e-05
20:57963275 T C 0.398276 1.3236e-05
20:57963702 A C 1.273322 -1.1556e-05
20:57970885 G A 0.240344 -9.3307e-06
20:57974188 A G 0.045513 3.5586e-05
20:57974226 T C 0.112704 1.1856e-05
20:57981301 C T 1.631962 -4.3371e-06
20:57981554 T G 0.169831 -8.7003e-08
20:57982719 C T 0.245644 -2.0619e-05
20:57986303 A C 0.068755 6.0629e-06
20:57987661 G C 0.275630 -1.4175e-06
20:57992000 C A 1.805948 1.3021e-06
20:57992644 C T 0.033437 1.3926e-05
20:57998809 A G 0.052602 6.4144e-06
20:57999598 T C 0.469519 -2.0073e-05
20:57999727 G T 0.026318 -7.0700e-06
20:58000770 A G 0.067279 1.1853e-05
20:58001343 C T 0.066677 8.2243e-06
20:58005983 T G 1.128608 6.3037e-06
20:58006680 G T 0.057219 2.7765e-06
20:58009888 G A 0.140688 -1.0193e-05
20:58010435 C T 0.417648 -8.1075e-06
20:58011665 T C 0.030826 3.5972e-06
20:58011875 A G 0.449800 2.0165e-05
20:58013400 G A 1.118803 1.9912e-05
20:58013444 C T 0.451102 4.2615e-06
20:58014133 T C 0.331962 5.6122e-06
20:58015169 G A 0.137611 5.8452e-06
20:58015767 G T 1.251821 3.4732e-05
20:58016134 C G 0.089616 1.4592e-06
20:58016332 C T 0.061544 -3.0641e-05
20:58018106 A G 0.557020 -8.2850e-06
20:58019326 G T 0.116539 1.4051e-05
20:58020498 T C 0.405534 3.6657e-05
20:58027449 G A 1.163661 -6.0047e-06
20:58029215 G T 0.077227 3.1063e-06
20:58029310 C A 0.129564 -7.1448e-06
20:58031104 G A 1.752320 4.4710e-06
20:58031774 C A 0.110511 -1.9345e-06
20:58032571 C T 0.072984 1.4583e-05
20:58037572 C G 0.041940 1.9520e-06
20:58037851 G A 0.538491 5.2606e-06
20:58038461 T G 0.068088 6.4499e-06
20:58040837 A G 0.420096 7.2952e-06
20:58044970 C T 0.043984 -2.5085e-06
20:58047477 G A 0.074881 -1.6236e-05
20:58051144 C T 1.927332 8.8314e-06
20:58054448 A G 1.059147 -9.8677e-06
20:58056303 T C 0.028769 1.8194e-07
20:58057118 A C 0.359405 1.7364e-06
20:58059335 C G 0.797442 2.0437e-06
20:58061928 C T 0.236628 2.1785e-05
20:58063254 A G 1.066392 2.1348e-05
20:58064806 T G 0.780552 5.7192e-06
20:58071085 G A 0.055298 -2.4017e-05
20:58073713 C T 0.245246 4.6451e-07
20:58077034 A G 0.047703 -2.6985e-06
20:58083824 G A 1.558496 7.0469e-07
20:58086802 A G 0.040403 -3.0315e-07
20:58087626 T C 0.346870 1.4809e-05
20:58088597 C T 0.630269 2.2623e-06
20:58090778 C A 0.271738 -2.0239e-05
20:58092596 T C 0.685744 -3.3314e-07
20:58095477 T C 0.050916 9.8745e-06
20:58096225 T C 0.806326 4.6941e-06
20:58100822 C A 0.084598 1.6891e-05
20:58101010 A G 1.119497 -1.3592e-05
20:58103881 T C 1.350529 -2.0766e-05
20:58104030 T G 0.675273 -1.3969e-05
20:58105747 C A 1.032220 1.9380e-05
20:58106573 T C 0.345820 1.9218e-05
20:58118612 A G 0.409801 -1.2397e-05
20:58118813 T C 0.024492 -1.0777e-05
20:58119901 T C 0.180109 1.5360e-05
20:58121279 G A 0.160574 -3.8411e-05
20:58121389 A G 0.526571 4.3515e-05
20:58128465 A G 0.268668 -2.5419e-05
20:58132760 T G 0.055118 -2.0026e-06
20:58134251 C T 0.796643 6.1246e-05
20:58136271 T G 0.206505 2.3380e-05
20:58144384 G A 0.199627 -3.8030e-06
20:58148699 G T 0.733739 5.7281e-05
20:58151064 G T 0.108125 2.9483e-05
20:58151276 A G 0.117539 -3.3603e-05
20:58156497 C T 0.220295 2.1844e-05
20:58158230 C T 0.131135 1.3316e-05
20:58158609 A C 0.117372 -1.4381e-05
20:58160075 C T 0.038177 1.1920e-06
20:58160843 G A 0.302448 -1.8961e-05
20:58162908 G A 0.502072 -1.9183e-05
20:58163650 A G 0.760466 1.7579e-05
20:58167500 G A 0.141844 3.5446e-05
20:58172149 C T 0.044048 -1.9924e-05
20:58173741 A C 1.022276 2.4769e-05
20:58174654 T C 0.143476 1.6923e-05
20:58177615 A T 0.121377 -2.0002e-05
20:58183088 G A 0.075731 -1.7689e-05
20:58194047 A G 0.117848 3.3993e-07
20:58210870 T C 1.453298 3.7787e-06
20:58214637 C T 1.533354 -2.6134e-06
20:58221097 A G 0.213444 3.2604e-05
20:58221970 G A 0.027943 1.2206e-05
20:58222668 G C 0.172109 -1.3092e-05
20:58226332 G A 0.216467 1.2519e-05
20:58235648 C T 0.088487 -1.3557e-05
20:58239519 A G 0.023360 1.0550e-05
20:58245669 T G 0.030394 -2.7368e-05
20:58247383 G T 0.040142 -3.1931e-06
20:58247460 A G 0.499907 1.4350e-05
20:58251012 T C 0.739506 -1.0045e-05
20:58251083 T C 0.329837 -2.3800e-05
20:58258687 G A 0.503823 1.0219e-05
20:58262713 T C 0.224864 2.7254e-05
20:58263286 T C 0.025233 -9.1592e-06
20:58264788 C T 0.090972 -1.6900e-05
20:58266832 A G 0.074660 1.6906e-05
20:58268588 T C 0.032682 2.7021e-05
20:58269037 G T 0.296067 1.7571e-06
20:58274520 C T 0.377707 -2.5809e-05
20:58277974 C T 0.026029 -8.7692e-06
20:58284561 G T 0.342134 -3.7082e-05
20:58285080 G A 0.108968 1.2872e-05
20:58285298 C A 0.716567 9.4860e-06
20:58285430 T C 0.035314 3.0281e-05
20:58287632 T C 0.101542 -1.6521e-05
20:58292447 G A 0.165364 3.5928e-08
20:58293777 C G 0.963578 4.8454e-05
20:58296844 G A 0.074324 -1.3205e-05
20:58296885 C T 0.038506 -1.8992e-05
20:58297904 G A 0.499730 1.7346e-07
20:58299089 T C 0.050474 -3.7152e-05
20:58301856 T C 0.042471 -8.4977e-06
20:58302191 A G 0.834983 -4.5667e-06
20:58302395 T C 1.374664 -1.3481e-05
20:58305369 T C 0.245311 1.1199e-05
20:58305865 T C 1.816586 -9.1671e-06
20:58308307 G A 0.242734 2.5688e-05
20:58309070 C T 0.416815 9.1036e-06
20:58309709 G C 0.443497 7.9452e-06
20:58312763 G A 0.324683 8.2216e-06
20:58312849 T G 0.187126 -2.0521e-05
20:58313273 A G 1.062482 8.3011e-06
20:58320072 G A 0.110688 1.5013e-05
20:58320312 G A 1.526163 2.3528e-06
20:58323081 T C 1.333359 -1.5212e-05
20:58323353 G A 0.130257 4.3238e-06
20:58334847 A G 0.023041 -1.0456e-06
20:58339634 G A 0.051925 9.8578e-06
20:58342349 T C 0.022548 5.8331e-06
20:58349807 A G 0.430951 2.6811e-06
20:58351629 A G 1.535299 9.0530e-06
20:58353106 A G 1.419898 -1.2082e-05
20:58354748 T C 0.108920 -4.3703e-05
20:58358591 G A 0.035749 -2.0087e-05
20:58359527 T G 0.027797 -3.2001e-06
20:58364303 T C 1.903278 -1.5192e-05
20:58365636 A G 0.032975 5.4360e-06
20:58368073 A G 0.110494 1.7623e-05
20:58377266 A C 0.068622 2.2770e-06
20:58380845 A G 1.835411 -1.3217e-05
20:58381269 T C 0.025580 5.2429e-06
20:58383303 A G 0.172789 -1.9640e-05
20:58384254 A G 0.083748 2.3093e-05
20:58384389 T C 0.118555 2.8932e-05
20:58385362 G A 0.048352 1.9749e-06
20:58385870 A C 0.704552 1.6243e-05
20:58389722 C T 0.151826 1.5224e-05
20:58393977 G A 0.206951 2.0625e-05
20:58398427 A G 1.368252 -1.5868e-05
20:58400602 G A 0.147093 2.3233e-05
20:58400608 A G 0.219873 3.4098e-06
20:58402139 A G 0.048345 2.3090e-05
20:58406205 C T 0.100336 9.8243e-06
20:58406750 T C 0.527357 -1.1340e-05
20:58407333 A G 1.930208 6.9943e-07
20:58408468 C T 0.043293 1.9994e-05
20:58411279 A G 1.889955 8.4609e-06
20:58414066 T C 0.052143 4.6206e-06
20:58416428 T C 0.222777 1.4271e-05
20:58416667 G T 0.098840 1.1696e-06
20:58444089 C T 0.082432 9.9325e-06
20:58444706 C T 0.072406 -8.4498e-06
20:58461802 C T 0.028419 -1.2812e-05
20:58467157 A G 0.063094 1.2062e-06
20:58472582 G A 0.684615 1.4047e-05
20:58476841 T G 0.062917 1.1473e-05
20:58480893 T C 0.027845 -7.4645e-06
20:58481532 T C 1.940204 -4.2656e-06
20:58483522 C T 0.118861 2.3619e-06
20:58502456 G A 0.521495 5.1499e-06
20:58506605 T C 0.100924 1.6600e-05
20:58533744 G T 0.102896 -1.1450e-05
20:58536466 A G 0.067378 -1.5480e-05
20:58537894 A G 0.037765 6.2010e-06
20:58541333 A C 0.036888 -5.3499e-06
20:58544441 A G 0.060425 8.1579e-06
20:58544915 T C 0.075789 1.5930e-07
20:58548352 G A 1.173955 1.0928e-05
20:58559107 G A 0.332258 3.1379e-06
20:58559654 A C 0.177807 1.8444e-05
20:58560721 A G 0.052612 -1.7215e-05
20:58562571 G C 0.033628 -1.4104e-05
20:58567492 C T 0.027406 1.2127e-06
20:58576432 G A 0.053503 -1.8945e-05
20:58576449 G T 0.043195 6.4570e-06
20:58578460 G A 0.055332 -1.6275e-05
20:58582415 G A 0.148980 -4.4882e-06
20:58584938 A G 0.042685 -1.1287e-05
20:58586009 C T 0.100791 -7.9821e-06
20:58586218 C T 1.521965 -5.3164e-06
20:58586467 G T 0.970388 -1.4130e-06
20:58587225 A G 0.929811 1.4750e-05
20:58587484 G A 0.964105 -1.4045e-05
20:58589424 G A 1.841470 -2.2802e-05
20:58590564 T C 0.880591 6.4482e-07
20:58595191 T G 0.604621 -6.1448e-06
20:58600825 T C 0.034376 -5.5292e-06
20:58611406 C T 0.774769 -2.4836e-05
20:58613573 A G 0.038030 3.4117e-06
20:58614853 G A 0.230960 -1.2764e-05
20:58615377 G A 0.738584 -4.6674e-06
20:58617232 G A 0.063114 1.5113e-06
20:58617669 A C 1.312845 2.2389e-06
20:58618592 G T 1.590876 -4.1283e-05
20:58620455 G A 0.711399 -1.1983e-05
20:58624890 A C 0.244818 -2.3221e-05
20:58627031 T C 0.055811 3.1810e-07
20:58627428 T C 0.022595 2.6939e-05
20:58627497 A G 1.344120 -1.5486e-05
20:58629940 A G 0.044854 -1.2286e-05
20:58635886 A G 0.181891 3.1267e-05
20:58639605 A G 0.087409 -2.9391e-05
20:58639963 G C 0.182961 3.3842e-05
20:58640691 A G 0.035416 -7.2460e-06
20:58641006 A G 0.023187 -2.1605e-06
20:58642959 A C 0.030802 -1.7107e-06
20:58647131 A T 1.180507 -4.0146e-05
20:58651900 G T 0.123907 -9.5185e-06
20:58652913 T C 0.042494 -1.9879e-05
20:58653917 A G 0.676164 3.7209e-06
20:58659570 T C 0.046727 -1.0135e-05
20:58660086 C A 0.235387 -7.5689e-07
20:58661722 G A 1.229087 1.0947e-05
20:58662983 C T 0.237984 3.0997e-06
20:58663105 C T 0.985799 6.1317e-06
20:58664616 A G 0.033796 1.7721e-06
20:58664774 T C 0.731689 -1.7103e-05
20:58664824 T G 0.812864 -1.5914e-05
20:58664958 T C 0.060830 -1.1457e-05
20:58665011 A C 0.865319 -9.0321e-06
20:58666943 A G 0.146298 7.7110e-06
20:58669527 T C 0.036256 1.4025e-05
20:58671070 T C 0.151452 1.2743e-05
20:58685470 C A 0.075857 -1.4436e-05
20:58695973 G A 0.208117 -2.6686e-06
20:58699148 T G 0.137210 4.1646e-06
20:58700003 A G 0.373491 -1.8555e-06
20:58703541 G A 0.701081 1.9207e-05
20:58705433 A G 0.059544 2.4644e-06
20:58707509 C T 0.045469 -4.2375e-06
20:58708298 C T 0.022099 -2.2792e-05
20:58715220 T C 0.956275 1.5912e-05
20:58719178 C T 0.847617 5.0131e-06
20:58727495 A G 0.120622 8.6817e-06
20:58728576 C T 0.979217 1.0771e-05
20:58735391 C G 0.112711 -7.4992e-07
20:58735988 G A 0.099203 -3.7370e-06
20:58747773 G A 0.035498 4.7667e-06
20:58748731 T G 0.083938 -3.7404e-07
20:58755584 G A 0.093386 -3.1518e-05
20:58757981 G A 0.861566 8.4737e-06
20:58770220 G A 0.090170 -7.3599e-05
20:58770311 A G 0.050175 -1.4562e-05
20:58777898 T C 0.376211 1.2966e-05
20:58778386 G T 1.214478 -1.0942e-05
20:58784339 C G 0.574393 3.2714e-05
20:58785070 C T 0.036263 1.6709e-05
20:58786247 G A 0.669078 1.0295e-05
20:58786901 T C 0.041291 4.8378e-06
20:58790471 T C 1.090082 1.3399e-05
20:58790814 G A 1.738265 -6.7144e-06
20:58793034 T C 1.086209 1.0163e-05
20:58796312 C A 1.767622 7.2422e-06
20:58802085 C T 0.320974 -3.8140e-05
20:58802740 G A 0.095290 -1.0340e-05
20:58805701 T G 0.130642 1.6259e-05
20:58809845 T C 0.219411 -5.3325e-05
20:58812287 C T 0.257673 1.3242e-05
20:58812393 A G 1.890930 1.9562e-05
20:58815979 T C 0.069050 -1.3313e-05
20:58823433 G A 0.136771 1.7630e-05
20:58827034 G A 0.099958 -2.1072e-05
20:58828664 T G 0.077683 9.5671e-06
20:58831197 T C 0.029228 -1.0774e-06
20:58831939 G T 1.897808 6.5179e-06
20:58843310 T C 0.122642 -4.2131e-06
20:58844539 T C 0.048774 -1.1515e-05
20:58847222 A C 0.067316 4.3088e-06
20:58848986 A G 0.055319 1.7012e-05
20:58849083 A G 0.041570 -1.8816e-06
20:58852966 A C 0.221529 -2.4356e-05
20:58852997 G T 0.191005 -1.0560e-05
20:58853877 T C 0.077948 -2.0880e-05
20:58853962 G A 0.354646 -2.5908e-05
20:58877758 T G 0.055893 -3.2798e-06
20:58878184 C T 0.087773 -1.3458e-05
20:58879016 G A 0.044476 -9.0774e-06
20:58880736 A G 0.029456 -2.7327e-06
20:58882505 C T 0.463100 -7.8609e-05
20:58885066 T C 0.025971 7.9902e-07
20:58886310 A C 0.042943 2.3476e-06
20:58893816 C T 0.735637 -5.0619e-05
20:58893860 G A 0.076289 1.2720e-05
20:58894287 G A 0.679975 -3.7413e-05
20:58894327 T C 0.219775 -2.7674e-05
20:58895846 A G 0.548136 -2.1027e-05
20:58896715 G A 0.693054 -3.4991e-05
20:58898209 C T 0.339703 -1.0200e-05
20:58905142 G A 0.089681 -1.0787e-05
20:58905494 G A 0.972206 -1.5701e-05
20:58907671 T C 0.111076 2.1443e-05
20:58908245 T C 0.185144 -3.0294e-05
20:58912006 A G 0.037405 -6.9062e-06
20:58916564 C T 0.717624 -5.4325e-07
20:58920777 C T 0.323616 6.9630e-07
20:58920825 A G 0.045459 2.7023e-05
20:58923936 C A 0.615222 -3.0355e-06
20:58924584 G A 0.030231 2.6902e-05
20:58928752 A G 0.039081 9.2599e-06
20:58928954 G A 0.023200 -5.0658e-06
20:58929397 C T 0.236481 5.6293e-06
20:58934255 T C 0.094807 9.2918e-06
20:58937346 G T 0.705167 9.7572e-06
20:58939637 A G 0.683273 1.2543e-05
20:58947131 G T 0.024088 -9.7596e-06
20:58948772 C A 0.085257 1.2477e-05
20:58953805 T C 0.069227 -1.2967e-05
20:58956362 G A 0.205268 1.9513e-08
20:58959118 A G 0.821486 1.6975e-05
20:58968412 T C 0.384411 1.7935e-05
20:58968805 T C 0.035868 -1.8658e-05
20:58971103 T C 0.068299 -3.8070e-06
20:58976152 A G 0.028596 2.3544e-05
20:58976244 G A 0.337636 2.5592e-06
20:58978893 T C 0.062363 -3.5239e-05
20:58979510 G A 1.731037 2.1833e-05
20:58980037 G C 0.335545 1.9445e-06
20:58984161 T G 0.068595 -1.4983e-05
20:58986719 G T 0.040509 1.6668e-05
20:58989804 A G 0.791050 -3.8367e-05
20:58994014 T C 0.063383 2.0773e-05
20:58995874 A G 0.040047 1.1740e-05
20:58999594 C G 0.048043 1.8427e-05
20:59005609 C A 0.051548 1.6409e-05
20:59007662 T C 0.405986 -6.2590e-06
20:59033127 T C 0.807135 1.0648e-06
20:59040427 T C 0.435629 4.9731e-05
20:59050476 C T 1.840219 9.5670e-06
20:59051899 G T 0.097147 -1.1496e-05
20:59054734 A G 0.707044 1.0373e-05
20:59055773 C T 0.041920 -9.7555e-06
20:59059249 C A 0.433556 -1.0248e-05
20:59060805 T C 0.067051 2.3651e-05
20:59062741 A G 1.213295 5.4653e-05
20:59071160 T C 0.107995 -8.4872e-06
20:59075175 C T 0.527710 4.6232e-05
20:59077648 C T 0.107499 -7.1311e-06
20:59078074 G A 0.295009 -2.1495e-05
20:59084776 T C 0.205604 -5.6445e-06
20:59085381 T C 1.317724 1.3786e-05
20:59101886 T C 0.037565 -1.4760e-05
20:59102941 A G 0.054275 1.5006e-05
20:59105033 A G 0.035960 -2.9954e-06
20:59105451 C T 0.091839 -1.3345e-05
20:59125742 C A 0.627247 1.1201e-06
20:59130492 A G 0.061006 8.9244e-06
20:59134655 G A 0.435646 4.2351e-06
20:59135039 A G 0.066742 -2.0512e-05
20:59136043 A G 0.126545 -3.0969e-05
20:59142157 T C 0.191118 7.6091e-06
20:59162004 T C 1.099285 2.2893e-05
20:59162965 C T 0.253875 -4.9534e-05
20:59163837 A G 0.100427 2.0957e-05
20:59164203 G A 0.059395 -1.3817e-05
20:59172160 T C 0.026828 -1.9882e-06
20:59172496 T C 0.056794 -1.3404e-06
20:59172692 C T 0.060949 9.0181e-06
20:59174660 A G 0.223545 5.7471e-06
20:59175442 T C 0.055703 -4.7350e-06
20:59177068 C T 1.164466 5.2700e-05
20:59177969 T C 0.038143 -2.3763e-05
20:59179406 T C 0.395790 8.3085e-06
20:59180773 G A 0.189931 -2.7444e-06
20:59187226 A C 0.049675 9.5955e-07
20:59197643 G A 1.102780 -4.3076e-06
20:59199927 G A 1.562973 -4.0101e-07
20:59206197 C T 0.082096 -1.1706e-05
20:59206831 T C 0.044276 -1.6495e-05
20:59210861 T C 0.052718 1.1447e-05
20:59228108 A G 0.075901 1.1055e-05
20:59232536 C T 0.060921 1.2774e-05
20:59236662 T C 0.509919 -3.5207e-06
20:59237898 C T 0.136588 4.4127e-06
20:59242166 G A 0.115920 7.7905e-06
20:59251532 A G 0.027821 -1.6342e-05
20:59252403 G A 0.100189 -9.1503e-06
20:59262648 A G 0.263847 5.2558e-06
20:59264011 A G 0.047754 -1.0864e-06
20:59267000 T C 0.071835 -7.6643e-06
20:59268710 A G 0.747145 -1.3389e-05
20:59272220 A G 0.184923 -1.5359e-05
20:59275927 T C 0.027613 7.9838e-06
20:59276703 G A 1.056158 7.7120e-06
20:59280790 G A 0.055709 1.2861e-05
20:59286946 A G 1.883678 -1.1765e-05
20:59288407 A G 0.034284 1.5443e-05
20:59296196 G A 0.069785 1.0041e-05
20:59302892 C T 1.491723 -3.6717e-06
20:59306900 G A 1.339007 -1.6965e-05
20:59315127 G A 1.130825 -7.7285e-06
20:59322860 C T 0.327192 -3.6861e-06
20:59324181 A G 0.086423 -3.1253e-06
20:59324541 C T 0.042807 -1.6031e-05
20:59325760 T C 0.066042 2.8880e-06
20:59326005 T G 1.193858 -2.3547e-05
20:59328917 A G 0.051759 -8.1058e-06
20:59329100 C T 0.192729 2.3860e-05
20:59329466 T C 0.050525 4.3899e-06
20:59329911 A T 0.817447 -1.7714e-05
20:59331416 T C 0.995335 4.6360e-05
20:59341002 T G 0.045826 8.7378e-06
20:59346576 A G 0.559471 -3.0028e-05
20:59347548 C T 0.181976 1.0503e-05
20:59348469 T C 0.064134 2.6820e-05
20:59349210 T C 0.041923 1.0726e-05
20:59349644 C G 0.045595 -1.4642e-05
20:59351668 A G 0.142408 4.3247e-05
20:59354380 A G 1.598100 1.6747e-05
20:59356370 C T 0.457351 -3.2950e-05
20:59358918 G A 0.395518 -1.5117e-05
20:59359142 G A 0.135143 1.3081e-06
20:59360152 T G 0.113217 2.7470e-05
20:59360980 T C 0.352225 -4.7032e-05
20:59361815 A G 1.943111 1.0139e-05
20:59361931 A G 0.037208 6.7374e-06
20:59362391 C T 1.355795 2.1799e-05
20:59362703 G T 0.058970 -1.3726e-05
20:59363031 C T 0.022711 1.8513e-05
20:59363839 G T 0.376143 7.1715e-06
20:59364466 A G 0.037531 1.0016e-05
20:59370140 A G 0.112119 1.1088e-05
20:59370204 A G 0.382317 -7.5736e-06
20:59371749 A G 0.050566 4.6882e-05
20:59372363 C T 0.534014 -2.1972e-05
20:59372824 A G 0.055985 -4.7352e-06
20:59375382 A G 0.113360 -2.0693e-05
20:59376850 T C 0.366130 -5.9445e-05
20:59379480 T C 0.046122 1.1373e-05
20:59392349 C G 0.071175 7.2981e-06
20:59394125 C T 0.366946 5.0704e-05
20:59395034 G A 0.072083 9.9984e-06
20:59395979 G A 1.328018 8.1377e-06
20:59396214 A C 0.040115 7.4956e-06
20:59396408 C T 0.122730 -4.7596e-06
20:59399629 A G 0.749810 2.7707e-05
20:59402347 T C 0.081684 -1.3450e-05
20:59415170 T C 0.131638 -1.9421e-06
20:59422196 C T 0.026233 -7.7997e-06
20:59430887 G A 0.082619 -1.8577e-06
20:59442875 G A 0.139706 -5.6598e-06
20:59443108 G A 0.367942 -1.4059e-05
20:59446304 T C 0.059725 3.7279e-05
20:59446931 A G 0.046846 -1.5301e-05
20:59447965 G C 0.315973 -2.4729e-07
20:59452276 T C 0.482017 2.3710e-05
20:59454012 A G 0.225116 -7.9751e-06
20:59454299 C T 0.161420 4.9861e-06
20:59454718 C A 0.049841 1.8521e-05
20:59455845 T C 0.119715 -1.6037e-05
20:59456185 C A 0.722211 -5.2351e-09
20:59457322 A G 0.042178 2.2077e-05
20:59457381 T C 1.191203 1.1066e-05
20:59457960 T C 0.081854 -2.3431e-05
20:59460087 G A 0.757943 -3.3507e-05
20:59464773 C T 0.041049 -2.0236e-05
20:59466063 G C 1.966865 -7.4150e-06
20:59467227 A G 0.101665 -4.4997e-05
20:59469428 C G 0.626502 -1.0275e-05
20:59472415 G A 0.037656 -3.6217e-06
20:59472742 A G 0.081324 9.0931e-06
20:59473505 C A 0.208028 1.2192e-05
20:59473649 A G 0.608782 -3.1013e-05
20:59474646 T G 0.105442 8.2632e-06
20:59474787 A G 0.410977 1.7135e-07
20:59475250 C A 0.115584 -2.3753e-06
20:59475749 T C 0.603030 8.8852e-07
20:59482590 G A 0.046091 -1.8042e-05
20:59482896 A G 1.384003 2.1401e-05
20:59491024 C T 0.563245 2.2321e-05
20:59492550 A G 0.028059 -3.5555e-05
20:59495261 T C 0.026808 -2.1070e-06
20:59503238 A C 0.034756 -2.1346e-05
20:59504509 A G 0.053874 -3.2773e-07
20:59505540 A G 0.048175 -3.2684e-05
20:59506271 C T 0.037452 8.2462e-06
20:59509390 G A 0.035722 -8.9922e-06
20:59510176 G A 0.765426 2.7351e-06
20:59510507 A G 0.160206 -6.0897e-06
20:59511471 G A 0.029167 1.5130e-05
20:59518143 T G 0.545723 1.1933e-06
20:59518564 G A 0.040917 -2.9655e-06
20:59525717 G A 0.647000 2.7272e-05
20:59526685 G A 0.066511 -5.3157e-06
20:59528534 T C 1.182581 5.4018e-05
20:59529506 A G 0.030619 -1.3483e-05
20:59531730 C G 1.522757 3.3151e-05
20:59535068 A G 0.189941 -1.6524e-06
20:59535190 G A 0.202735 5.9407e-06
20:59535852 C T 0.321011 -2.9351e-06
20:59539002 C G 0.184770 -1.8383e-05
20:59540427 G A 1.941282 1.5875e-05
20:59545059 G A 0.063985 2.8579e-06
20:59549343 T C 0.134868 6.2857e-06
20:59549499 T C 0.027855 1.4706e-05
20:59550276 A G 0.181166 -1.5576e-05
20:59551175 G T 0.049552 5.6950e-06
20:59552675 A G 0.055142 5.1158e-06
20:59559536 T C 0.845692 1.9352e-06
20:59560031 G A 0.417508 9.7661e-06
20:59560302 A G 0.090252 3.0327e-06
20:59562096 A G 0.051188 -1.3662e-06
20:59562420 A C 0.173139 -1.5172e-07
20:59563751 T C 0.171970 -3.0232e-06
20:59564812 T C 0.030456 5.7394e-06
20:59565183 T C 0.136017 -8.0728e-06
20:59565245 G T 0.360677 -1.4115e-06
20:59570371 A G 0.494599 4.8191e-05
20:59570792 C T 1.856388 3.2386e-05
20:59573866 A G 0.040584 1.2445e-05
20:59579146 G A 0.420510 2.2928e-06
20:59579936 A G 0.079189 1.4859e-05
20:59586563 T C 0.308955 -2.6276e-05
20:59586828 T C 0.148001 -1.4813e-06
20:59591312 T G 0.043004 -1.6414e-05
20:59592609 T C 0.128024 2.9133e-05
20:59593006 C T 1.914586 1.5381e-05
20:59597721 T G 0.064151 1.8670e-05
20:59598476 A G 0.035124 2.7652e-05
20:59600529 T C 1.200328 4.1912e-05
20:59603948 T C 0.049838 2.5418e-05
20:59604811 G A 0.212900 9.2874e-06
20:59607045 G A 1.206267 5.0109e-05
20:59608232 A G 0.190927 -3.1190e-05
20:59608278 C T 0.078046 -2.0201e-05
20:59615081 T C 0.888792 7.1302e-05
20:59615154 T C 0.092608 -2.4771e-05
20:59619893 A G 0.033628 1.6839e-05
20:59622473 C T 1.076404 8.8887e-06
20:59623358 A C 0.292007 2.2631e-05
20:59623849 T C 0.960191 3.0094e-05
20:59625880 C T 1.445744 -4.2359e-06
20:59627238 T C 0.082755 3.3742e-05
20:59627442 A G 0.089718 2.1879e-05
20:59629381 C T 0.288271 -1.8425e-05
20:59630996 C T 1.326635 2.1980e-05
20:59632270 A G 0.051789 1.8018e-05
20:59633587 A G 1.101852 1.4970e-05
20:59636544 T C 0.597196 1.8887e-05
20:59638856 A C 1.826381 1.6720e-05
20:59641272 C T 0.873125 1.2567e-05
20:59641908 A C 0.027267 1.7727e-05
20:59645646 G A 0.103946 1.8815e-05
20:59653525 T C 0.031241 -6.2672e-06
20:59656466 T C 0.492362 1.3279e-05
20:59660564 T C 0.044130 8.8722e-06
20:59662263 T C 0.770777 -3.5381e-05
20:59667386 T C 0.052568 -7.6474e-06
20:59670941 T G 0.064389 -1.3258e-05
20:59675226 T A 0.127816 2.9295e-05
20:59675262 A C 1.662357 -9.3951e-06
20:59678459 T C 0.775313 -3.1709e-05
20:59680831 A G 0.132345 -1.6712e-05
20:59680884 A C 0.412157 -1.1923e-05
20:59684655 C T 0.184549 9.3052e-06
20:59686222 T C 0.057590 -2.2130e-05
20:59686850 T G 0.037653 -1.0814e-05
20:59690648 T C 0.342617 -2.0213e-05
20:59691242 G T 0.130135 -2.6714e-05
20:59691404 C T 0.161570 3.3073e-05
20:59695463 T C 0.219870 -3.3223e-06
20:59697790 G A 1.879983 -1.6489e-05
20:59699099 C T 1.295632 -1.2840e-05
20:59700358 A G 0.685064 6.4916e-06
20:59701101 C A 0.138951 -1.5528e-05
20:59702009 G A 1.258907 -7.8007e-06
20:59702457 T C 0.066586 2.3831e-05
20:59703487 A G 0.071182 3.5751e-06
20:59703896 C T 0.210483 -1.0585e-05
20:59704014 A G 0.786923 5.1872e-07
20:59704394 A G 0.062431 -2.4177e-06
20:59705163 C A 0.260811 -3.5482e-06
20:59705334 T C 1.778967 -8.3376e-06
20:59705661 G A 0.024775 -4.6142e-06
20:59705916 T C 0.105898 -8.7367e-06
20:59707822 A G 0.040533 -1.0222e-05
20:59707964 A G 0.352347 8.6265e-07
20:59708594 G C 0.203435 -6.3398e-06
20:59712217 A G 0.045782 9.4156e-06
20:59713172 T C 0.486977 1.3769e-06
20:59713630 G A 0.212023 6.5857e-06
20:59714025 G C 0.027862 -1.0797e-05
20:59715343 T C 0.091030 3.3635e-05
20:59717569 G A 0.045585 -9.7879e-06
20:59725262 A G 0.233639 8.5687e-06
20:59735719 T C 1.618880 7.4235e-06
20:59738911 A C 0.032560 1.1776e-05
20:59740212 A G 0.118222 1.1082e-05
20:59746221 A G 1.546776 1.0510e-06
20:59746594 T C 0.047560 1.5791e-05
20:59746895 T C 0.022466 1.8973e-05
20:59747046 T C 0.057039 -1.4812e-05
20:59750573 T G 0.068826 -1.8592e-05
20:59752399 T C 0.559332 1.4316e-05
20:59753087 C T 0.098323 5.3841e-06
20:59754235 A G 0.071063 3.4452e-06
20:59754565 C T 0.050770 7.6237e-06
20:59755651 T C 0.203680 -9.1353e-06
20:59756922 G A 0.328834 8.9787e-07
20:59763000 G A 0.232215 -2.0416e-06
20:59765295 T C 0.772463 4.1919e-06
20:59765678 A G 0.178273 7.6609e-06
20:59770014 A G 0.150874 1.4801e-05
20:59770941 G A 1.211846 -6.4828e-06
20:59772135 G C 0.063651 -1.0579e-05
20:59773522 T C 0.086539 -3.1689e-05
20:59774043 A G 0.146335 1.1640e-05
20:59775164 C T 0.128857 2.5756e-06
20:59780142 T C 0.133899 4.4336e-06
20:59782933 G A 0.115604 1.1137e-06
20:59786367 C T 0.294261 4.6532e-06
20:59787011 T A 0.058134 1.8135e-06
20:59787042 A C 0.051235 -4.6643e-06
20:59787284 T C 0.127092 -1.1177e-05
20:59791579 C G 0.204853 -1.7747e-05
20:59792268 T C 0.023755 1.6305e-05
20:59800128 G A 1.343351 -4.0375e-07
20:59801765 A G 0.021252 1.0635e-07
20:59803632 G A 0.137798 -5.1752e-07
20:59804073 T C 0.083102 2.5922e-06
20:59815020 G A 1.047863 -2.7022e-05
20:59830476 T C 0.201460 -1.0709e-05
20:59831418 A C 0.190771 -1.1912e-07
20:59831528 T C 0.105048 2.4444e-05
20:59834206 A G 0.235608 1.6530e-05
20:59837055 G A 0.057549 -6.1527e-06
20:59844279 T G 0.110470 1.8458e-05
20:59846015 T C 0.058106 -8.2597e-06
20:59846819 T C 0.073994 2.4608e-05
20:59847088 T C 0.315313 2.2779e-05
20:59853938 G A 1.459823 -2.0343e-05
20:59858989 G T 1.212866 -1.9157e-05
20:59863896 A G 0.120449 4.8567e-06
20:59864026 C A 1.558917 -1.8613e-05
20:59865794 T C 0.203150 7.4650e-06
20:59870373 G A 1.759779 -1.3210e-05
20:59872944 T C 0.184695 1.0380e-05
20:59874945 A G 0.028766 -3.5249e-05
20:59875525 A G 0.077737 -5.2743e-06
20:59878197 C G 0.022792 -1.6700e-05
20:59879030 C T 1.932769 3.0908e-06
20:59879794 T G 0.040301 -1.6140e-05
20:59880866 A G 1.335443 -2.3223e-05
20:59881363 T C 1.728191 -8.4386e-06
20:59884147 T C 0.063706 1.5372e-05
20:59886152 T C 1.674943 -8.7685e-06
20:59891683 G A 0.041910 1.9898e-05
20:59893345 G A 0.503510 7.4695e-06
20:59893559 G C 0.063879 6.0896e-06
20:59895175 T G 0.464412 -2.4727e-05
20:59895860 T C 0.035304 6.6622e-06
20:59897951 G C 0.024057 2.1931e-06
20:59897979 G A 0.920482 4.0797e-06
20:59903057 G A 0.261365 1.4752e-05
20:59908775 A C 1.223402 -1.3763e-05
20:59918188 A G 0.038921 2.8841e-05
20:59918292 A G 0.283647 1.1873e-05
20:59920129 G T 0.446740 -5.8799e-06
20:59922584 A G 0.168539 -1.0836e-05
20:59923816 C T 0.186684 1.4133e-05
20:59924863 G A 0.026927 1.0605e-07
20:59925824 T G 1.363880 1.5047e-05
20:59926554 C T 0.058198 9.0519e-06
20:59928005 G A 1.104725 -6.5376e-06
20:59931223 A G 0.131974 -2.9769e-05
20:59933907 C T 0.518344 1.4269e-05
20:59937855 T C 0.361891 3.0165e-05
20:59938740 G A 0.461217 -1.2950e-05
20:59938795 C A 0.066463 -1.4039e-05
20:59942115 G A 0.398184 -6.7649e-06
20:59942514 G A 0.027590 4.2967e-06
20:59946357 A G 0.100006 3.3227e-05
20:59947044 A G 1.513271 1.5443e-06
20:59951215 G T 0.095130 2.8061e-05
20:59956627 T C 0.026719 -2.1998e-05
20:59959761 C T 0.027161 -1.6368e-06
20:59959900 T C 0.429986 -8.7509e-06
20:59960327 A G 0.401662 8.1893e-06
20:59960966 A G 0.049593 -1.0107e-05
20:59962839 T C 0.310132 1.6374e-05
20:59962872 A G 0.026624 -2.1952e-05
20:59966387 A C 0.504255 2.5438e-05
20:59966701 G T 0.045133 1.1399e-05
20:59969198 G A 0.092931 9.3897e-06
20:59969754 G A 0.053466 -6.3800e-06
20:59971286 A G 0.282280 3.2142e-05
20:59972888 T C 0.483958 -2.1758e-05
20:59974772 A C 0.891124 2.2347e-05
20:59975961 C T 0.053319 -1.8012e-05
20:59976479 C T 0.475968 3.7032e-05
20:59978087 G A 0.843880 2.0604e-05
20:59978617 A G 0.115189 2.0795e-05
20:59978826 A C 0.035678 -2.9128e-06
20:59979354 G A 1.366361 -1.3723e-05
20:59981084 C T 0.122567 8.7653e-06
20:59983680 A G 0.060840 1.3408e-06
20:59984927 C T 0.472191 5.9268e-06
20:59986272 A G 0.122717 -1.5264e-05
20:59986469 G A 1.517235 2.4086e-05
20:59988176 T C 0.162403 1.3739e-06
20:59989639 G A 0.936971 1.1262e-05
20:59991591 T G 1.160060 -1.5584e-06
20:59994054 T C 0.038704 -1.9908e-05
20:59996131 G A 0.099115 2.5555e-05
20:59996632 C A 0.517314 6.6063e-06
20:60001289 A G 0.176685 -6.6388e-06
20:60003721 A G 0.042151 -1.4681e-06
20:60010190 A G 0.091255 1.3433e-07
20:60011991 C T 0.042566 1.0532e-05
20:60012470 T C 0.057879 7.8185e-06
20:60013640 C T 0.360164 1.8260e-07
20:60017325 A G 0.065348 -3.9104e-05
20:60017451 T C 0.048277 -1.4626e-05
20:60022160 C T 1.419773 -1.8667e-05
20:60022733 A C 1.115145 -7.2253e-06
20:60029944 A C 0.328732 1.0684e-05
20:60034951 T C 0.136425 -2.3318e-05
20:60042404 C G 0.036966 1.2155e-05
20:60043365 A G 0.052432 1.4436e-06
20:60050458 C T 1.851747 -2.5920e-05
20:60050848 C T 0.890492 1.5381e-05
20:60056333 T C 0.113687 -2.1669e-06
20:60059991 A G 0.072641 7.5863e-06
20:60075870 T C 0.032077 1.6790e-05
20:60081627 G A 0.028504 2.9001e-06
20:60081842 G A 1.955541 -4.7746e-06
20:60082582 G A 1.495609 -1.6633e-05
20:60090140 T C 0.087338 -1.1799e-05
20:60090295 A G 0.088185 2.6777e-06
20:60090948 T C 1.018046 6.9202e-06
20:60091406 G A 1.113911 4.6199e-06
20:60091494 A G 0.070852 4.7690e-06
20:60095078 C T 0.882880 -1.0813e-06
20:60097897 T C 0.192433 1.4192e-05
20:60097938 T C 0.250173 -6.3626e-06
20:60099144 G A 0.584134 -2.8113e-05
20:60099470 T C 0.230219 -3.5192e-06
20:60102244 A G 0.063091 -1.5824e-05
20:60102832 T C 0.039506 7.2479e-06
20:60103997 A G 0.101522 -3.5524e-05
20:60104659 T C 0.273281 -1.5962e-05
20:60111095 C T 0.746978 -2.7855e-05
20:60112024 A G 0.130516 9.2559e-06
20:60112199 G A 0.266223 -1.3484e-05
20:60119193 T C 0.037884 3.4692e-06
20:60119410 T C 0.066297 -4.6720e-06
20:60120157 C T 0.436534 2.3994e-05
20:60120495 T C 0.409121 2.3559e-05
20:60120633 C T 0.335158 4.5811e-06
20:60128452 G A 0.095372 1.3645e-05
20:60129599 A G 0.134925 -7.5180e-06
20:60130163 G A 0.726328 3.4012e-05
20:60130758 C T 0.494977 2.1894e-05
20:60131514 A G 0.023452 4.6228e-06
20:60133475 A G 0.047043 -1.7197e-05
20:60133486 C T 1.445234 1.4401e-05
20:60137695 C T 0.409889 1.2500e-05
20:60138217 T C 0.042467 4.9837e-06
20:60140715 T C 0.415710 -1.6234e-07
20:60141354 A G 0.038632 -2.6246e-06
20:60142009 A G 1.114700 -1.8892e-06
20:60146508 C T 0.035137 -2.5600e-06
20:60148268 T C 1.499288 -2.9028e-06
20:60150313 G C 1.546855 -4.8214e-06
20:60153802 G A 0.049161 -8.0025e-06
20:60159518 G C 0.067364 -2.2035e-05
20:60159710 G A 0.030612 1.4803e-05
20:60162313 C T 1.971819 8.6767e-06
20:60163109 T G 0.055927 1.2482e-05
20:60164174 C T 0.099421 -6.1464e-06
20:60165474 A G 0.073134 8.2737e-06
20:60166005 T C 1.551723 -5.7646e-07
20:60172064 A G 0.199260 1.0503e-05
20:60175608 G A 1.960038 6.1496e-06
20:60175722 T G 1.427198 7.5841e-06
20:60182551 A G 0.447549 -1.3637e-05
20:60183100 A C 0.020875 1.4198e-05
20:60183964 A G 1.248503 2.3011e-05
20:60185597 G A 1.969585 6.2858e-06
20:60185696 T C 0.167166 6.8959e-07
20:60196676 A G 0.134670 6.6073e-05
20:60198066 T C 0.695882 5.6192e-06
20:60199095 A G 0.034304 -1.6069e-06
20:60210003 C T 0.056961 -2.2785e-05
20:60212494 T C 1.108917 -1.4768e-05
20:60212798 T C 0.087158 1.4442e-06
20:60218706 A G 0.314572 -2.2487e-05
20:60222397 T C 0.028521 1.1285e-05
20:60223822 A G 0.055400 -3.0125e-05
20:60224497 G A 0.915157 3.1420e-05
20:60225921 T G 1.621780 2.7012e-05
20:60229579 G T 0.023367 5.6484e-07
20:60230907 A G 0.088803 7.9478e-06
20:60231824 G A 0.685979 -1.2048e-05
20:60232649 C T 0.383578 1.6272e-05
20:60234167 A G 0.146199 5.6797e-05
20:60236951 A G 0.398374 -4.5952e-06
20:60237298 T C 0.987774 1.8663e-06
20:60238864 A C 0.249000 -9.4603e-06
20:60240701 A G 0.230593 -1.6734e-05
20:60242140 A G 0.075214 1.7757e-05
20:60242376 A G 0.216361 -9.4060e-06
20:60243411 A G 1.478263 8.4140e-06
20:60243614 T C 0.034253 -6.8838e-06
20:60245808 A G 0.444965 -2.5817e-05
20:60247557 A G 0.054390 -1.2372e-05
20:60248095 C T 0.232388 -2.8426e-05
20:60248733 C T 1.909959 4.9619e-06
20:60250076 C T 1.176016 5.0074e-05
20:60254559 T C 0.114683 2.8482e-06
20:60254932 C T 1.883944 4.3439e-07
20:60256746 C T 0.029174 8.2275e-06
20:60257003 G A 0.183573 -9.3833e-06
20:60257179 A G 0.082140 2.3275e-05
20:60260044 A G 0.088882 1.2542e-05
20:60260168 G A 0.224585 3.2095e-07
20:60262691 G A 0.027022 -3.2169e-06
20:60266918 C A 0.079008 -6.0597e-06
20:60268917 T C 0.490421 7.4185e-05
20:60269787 A G 0.187504 -2.4517e-05
20:60272196 G A 0.082000 -1.5843e-05
20:60273413 C T 0.091520 -1.5596e-05
20:60275289 G A 0.487181 1.6138e-05
20:60276185 C T 1.863232 1.5716e-05
20:60281728 G A 0.733933 -3.1514e-05
20:60285970 T C 0.037024 -1.7285e-05
20:60286573 G A 1.314538 1.4406e-05
20:60288109 T C 0.095742 4.2758e-05
20:60291661 A G 0.348805 1.0480e-05
20:60292863 T C 0.566948 -2.9210e-06
20:60292969 T G 0.036511 -2.1436e-05
20:60293919 A C 1.888717 -4.4775e-05
20:60294615 T C 0.036667 -2.6695e-05
20:60294864 A G 0.134735 3.1901e-05
20:60295764 T C 0.103650 3.0592e-06
20:60297168 T C 0.044602 6.6368e-06
20:60297659 T C 0.376003 1.8182e-05
20:60298250 A C 1.190268 -9.9299e-06
20:60298506 T C 0.054846 -2.0850e-06
20:60298930 A G 1.213509 -1.2681e-05
20:60301114 A G 0.105167 5.6302e-06
20:60301957 G A 0.030969 -4.3755e-06
20:60303855 T C 0.803398 -2.2815e-05
20:60304104 A G 0.058742 4.0382e-06
20:60304823 C A 1.866159 -1.0491e-05
20:60305258 T C 0.044459 -7.0276e-06
20:60305484 A G 0.090000 -1.1262e-05
20:60305845 A T 0.051874 -5.1378e-06
20:60307393 G A 0.937800 -1.2243e-05
20:60307928 C A 0.864486 -2.3311e-05
20:60308457 T C 0.154865 -1.8929e-05
20:60309969 A G 0.369731 1.8423e-05
20:60311201 C T 0.541119 1.1456e-06
20:60314539 T C 0.210571 -4.7370e-06
20:60315229 G A 0.113075 -1.5383e-05
20:60315706 A G 0.311971 3.8749e-06
20:60315878 C T 1.031034 1.2787e-05
20:60317218 G A 0.427871 1.8020e-05
20:60317789 A G 0.062166 3.2391e-06
20:60318561 C T 0.076839 -8.6946e-06
20:60320184 G A 0.037524 -1.8630e-05
20:60320985 T C 0.152394 -1.1329e-05
20:60321627 A G 0.489109 5.7563e-06
20:60332244 T C 0.119827 -2.7617e-05
20:60333560 A G 0.147834 -2.2581e-05
20:60336449 G A 0.089463 1.2034e-05
20:60337262 G A 0.346656 -1.0322e-05
20:60337752 G A 0.546756 -4.3917e-05
20:60339324 T C 0.470501 2.6902e-05
20:60339580 G C 0.583012 1.4669e-05
20:60339789 T C 1.448843 1.4973e-05
20:60339961 T C 1.041447 1.6916e-05
20:60340365 G A 0.051823 -4.1878e-06
20:60342888 G A 0.085468 2.0042e-05
20:60342916 T C 0.187538 -1.0177e-05
20:60344741 T C 0.553681 -2.8328e-06
20:60344854 A G 0.221668 -1.3840e-05
20:60345470 T C 0.186518 -7.3050e-06
20:60345634 C T 0.055788 -2.9870e-05
20:60348084 T C 0.089840 1.0063e-05
20:60348334 A G 0.106884 1.7914e-05
20:60348392 A G 0.077006 9.9620e-06
20:60348590 T C 0.093988 4.9365e-06
20:60354708 C T 0.036140 1.4462e-06
20:60355031 G A 0.939993 -1.1691e-05
20:60356650 A G 0.319111 -1.0062e-05
20:60360353 G A 0.035416 -6.3499e-06
20:60362267 T C 1.572568 1.5321e-05
20:60362804 A G 0.618353 -3.7003e-07
20:60367514 T C 0.057685 2.5879e-05
20:60368586 C T 0.515416 -1.1473e-05
20:60369567 C G 0.374919 2.9191e-06
20:60371138 T C 1.413323 -8.3896e-06
20:60374341 A G 0.185729 -4.6111e-06
20:60374399 G T 0.176583 -8.2697e-06
20:60376704 A G 0.519180 -8.7621e-06
20:60377044 C G 0.292422 2.1237e-06
20:60377650 C G 0.051314 9.7935e-06
20:60378771 T C 0.241078 -3.6268e-05
20:60380813 A G 0.044575 2.6558e-07
20:60383852 T C 0.058161 -6.8946e-06
20:60384223 A G 0.284531 -8.0240e-07
20:60385452 C T 0.121404 2.2856e-05
20:60387892 G A 0.047829 -1.7535e-05
20:60389226 A G 0.983769 2.5727e-05
20:60390093 A G 0.922623 4.5113e-06
20:60392038 A G 1.249425 -1.8899e-06
20:60403091 G A 0.031030 3.0766e-06
20:60403851 T C 0.029888 5.3155e-07
20:60405088 G A 0.085764 -2.8660e-05
20:60406571 A G 0.701118 1.3500e-06
20:60407972 C A 1.164239 -5.0550e-06
20:60415760 G A 0.079257 -6.5039e-06
20:60419133 G A 0.021494 7.9935e-06
20:60419176 T C 0.061969 2.2992e-05
20:60419750 T C 0.101865 2.0999e-05
20:60420660 T C 0.026097 -7.4630e-06
20:60425036 G A 0.538515 4.2602e-07
20:60425089 A G 1.164198 -1.2904e-05
20:60428075 T C 0.026369 -1.2599e-05
20:60428369 G C 0.052748 5.6298e-06
20:60429070 A C 0.184111 -1.2346e-05
20:60429118 A G 0.083449 2.2460e-05
20:60430371 A G 0.055094 -2.0897e-05
20:60430663 A C 0.332567 1.3736e-05
20:60431355 T C 0.836853 -1.0616e-05
20:60431371 A G 0.060252 -1.3344e-05
20:60433882 G A 1.663975 -1.0764e-05
20:60436482 A G 0.214811 -7.7011e-08
20:60438922 A G 0.023877 -2.4288e-05
20:60443636 A G 1.249462 -4.2085e-05
20:60445555 A G 0.397946 -1.0927e-05
20:60447313 C T 0.057848 -2.7553e-07
20:60451516 T C 0.031353 -1.8223e-05
20:60451598 C T 1.628478 3.4082e-06
20:60451627 C T 0.817991 -3.2967e-05
20:60452535 C T 0.132940 -1.8813e-05
20:60452789 T C 0.100818 -2.7328e-05
20:60454191 C T 0.050603 -2.1655e-06
20:60455871 T C 0.046503 -1.0548e-05
20:60457289 T C 1.341818 -9.5823e-06
20:60457483 T C 0.046095 -1.8574e-05
20:60457720 C T 0.035521 2.2030e-05
20:60457797 G A 0.332054 1.6513e-05
20:60457820 A G 0.034875 2.1087e-05
20:60457853 G A 0.319400 2.1616e-05
20:60458241 T C 1.193559 -3.9240e-05
20:60459592 T C 0.080841 1.0460e-05
20:60460612 A G 1.799244 8.8670e-06
20:60460931 C G 0.130013 -1.4261e-05
20:60463765 T C 0.056604 -8.7004e-06
20:60467252 C T 1.882438 7.6061e-06
20:60467272 T C 1.858275 4.9347e-06
20:60467860 C T 0.298130 -3.0894e-06
20:60476246 G A 1.761302 -9.6721e-06
20:60487863 A G 0.627815 -1.0335e-05
20:60488571 T C 0.147505 -3.7488e-06
20:60489119 A G 1.901905 -1.6790e-05
20:60489982 C T 0.097691 1.6671e-05
20:60500449 A G 0.818079 -1.4147e-05
20:60500603 C T 1.019471 1.3141e-05
20:60500970 A C 0.132477 -8.8192e-06
20:60503350 G A 1.024472 1.7984e-05
20:60506540 G C 0.040233 -7.7233e-06
20:60511737 C T 0.489894 1.6241e-05
20:60514224 A G 0.498533 1.6991e-05
20:60516597 A G 0.880187 -3.3948e-05
20:60524411 C A 0.062856 -2.2764e-06
20:60533715 A G 0.871630 -2.6534e-05
20:60534523 T C 0.476183 2.9243e-05
20:60537424 G T 0.075551 2.3607e-07
20:60541886 A C 0.926309 -2.8769e-05
20:60542411 G A 0.095946 -1.2754e-05
20:60544005 G A 0.314035 5.5600e-06
20:60545683 A C 0.982644 -5.5608e-06
20:60558063 A G 0.022813 1.0012e-05
20:60567191 C T 0.061394 -1.3471e-05
20:60573417 G A 0.259539 -9.7201e-06
20:60574345 A G 0.022163 8.9916e-06
20:60576195 C T 0.156939 2.5010e-05
20:60577204 C T 0.082351 -8.0276e-06
20:60577365 C G 0.104477 -1.4638e-06
20:60577598 A G 1.100822 -4.9664e-06
20:60580041 T C 1.949088 1.2981e-05
20:60581049 A G 1.307895 -5.5519e-06
20:60594886 C A 1.694315 -1.2424e-05
20:60605117 T C 0.037245 -1.2389e-05
20:60620894 A G 0.074487 -6.1456e-06
20:60621854 C T 0.207481 -1.0428e-06
20:60626377 T C 1.154556 -9.0929e-06
20:60630015 T C 0.590644 -1.1331e-05
20:60631958 A G 0.119116 4.8328e-06
20:60634691 G T 0.147620 -2.3819e-06
20:60648876 T C 0.218177 -4.3746e-06
20:60649278 G A 1.939048 -1.5297e-05
20:60659837 G A 0.047057 -2.3005e-05
20:60660576 T G 1.043950 -2.2582e-05
20:60661012 T C 1.005290 -1.0482e-05
20:60662086 G A 1.043232 8.7539e-06
20:60662201 T C 0.104908 -1.1972e-05
20:60662814 A G 1.167496 4.1169e-06
20:60672642 A G 0.208586 1.8800e-05
20:60674873 C G 0.050736 -8.4689e-06
20:60677616 A G 0.068540 5.5873e-06
20:60680114 G C 0.078638 -1.6204e-05
20:60683359 T C 0.290409 5.8018e-07
20:60692498 T C 1.691228 3.7854e-07
20:60692764 T C 0.401128 1.0601e-05
20:60698512 T C 0.068802 -9.1757e-06
20:60700445 T C 0.038809 -1.4324e-05
20:60712511 G A 1.609099 2.8945e-06
20:60725888 A C 0.087814 4.3146e-06
20:60727824 A G 0.084550 1.5800e-05
20:60728767 C T 1.621824 6.0902e-06
20:60728796 T C 0.098891 4.3793e-06
20:60732036 A C 0.092686 -8.1083e-06
20:60738620 T C 0.090245 1.3833e-05
20:60741278 T C 0.035436 -2.1374e-06
20:60741632 T C 0.182897 -1.2831e-05
20:60743515 A G 0.077948 7.0811e-06
20:60746386 A G 0.270524 -1.9152e-05
20:60750857 T C 0.120401 -1.4681e-05
20:60756026 C T 0.065379 9.2415e-07
20:60759101 T C 0.188554 -4.5627e-06
20:60760736 C A 0.712576 -2.5046e-05
20:60762586 G C 0.314324 2.0920e-06
20:60765222 C G 0.067888 -3.0268e-06
20:60768497 T C 0.225238 -4.9484e-06
20:60768615 A G 0.320858 -6.4529e-07
20:60770931 G A 0.025886 -1.7439e-05
20:60773684 T C 1.065651 1.2446e-06
20:60775184 C T 0.078566 5.9387e-06
20:60776275 G A 1.005987 8.8788e-06
20:60778208 T G 0.421337 4.7195e-06
20:60783727 C A 0.222620 3.4371e-06
20:60787909 A G 0.044565 -1.3419e-06
20:60791404 T C 0.785407 -1.9598e-05
20:60791866 A G 0.032699 7.9353e-06
20:60792177 T C 0.058922 3.3612e-06
20:60792972 T C 0.025162 -1.6673e-05
20:60796524 T C 0.350172 -5.7072e-06
20:60797734 T C 0.280213 -2.0064e-05
20:60798268 T C 0.023863 1.6110e-05
20:60801349 T C 0.034906 3.3309e-06
20:60802021 T G 0.155056 -2.0350e-06
20:60811208 T C 0.088950 -6.0609e-07
20:60815313 G C 0.060796 7.8046e-06
20:60815446 G A 0.915922 3.5548e-05
20:60826850 T C 0.133603 4.4813e-06
20:60829150 A G 0.023143 -1.0252e-06
20:60831300 A G 1.906111 1.0971e-05
20:60831429 A C 0.217136 -1.7317e-05
20:60832067 T C 0.346795 1.5133e-05
20:60849854 A G 0.127704 2.8566e-05
20:60851579 A G 0.936869 -2.5720e-05
20:60855449 T C 0.416104 -9.7193e-06
20:60858776 G A 0.923881 3.7201e-05
20:60863171 T G 0.032125 2.9879e-06
20:60866735 G C 0.082922 2.7281e-05
20:60871735 T C 0.089405 8.1557e-06
20:60874972 C T 0.139610 -1.1375e-05
20:60880901 T C 0.118701 1.8597e-05
20:60882747 A C 0.046642 -6.9279e-06
20:60883191 T C 0.029364 2.1523e-06
20:60884339 A G 0.179337 -8.5993e-07
20:60884427 T C 0.025400 -9.4614e-07
20:60884852 A G 0.023183 6.6900e-06
20:60885362 A G 0.047458 -8.1049e-06
20:60887581 A G 1.252824 2.5815e-05
20:60889385 T G 0.035549 -1.9933e-05
20:60890564 A C 0.402491 1.1297e-05
20:60894470 T C 0.639724 -2.9366e-05
20:60897721 T C 0.458622 2.3888e-05
20:60898244 G A 0.465799 -8.4020e-06
20:60899206 T C 1.374643 2.5441e-05
20:60900481 G A 1.893208 1.5780e-05
20:60902366 A G 0.023707 2.0032e-05
20:60902389 A G 0.186225 -6.2762e-07
20:60905878 G A 1.861182 1.8400e-05
20:60908969 C T 1.860546 2.2886e-05
20:60909316 T C 0.033036 -1.1980e-05
20:60910124 G T 0.059082 -3.3932e-06
20:60920700 C T 0.496921 -1.4695e-05
20:60921044 C T 1.365556 3.1513e-05
20:60921643 C T 1.966658 6.9767e-06
20:60926828 A G 0.074480 4.0303e-06
20:60927603 A G 0.023041 -1.3863e-06
20:60940086 A G 0.115383 -3.1587e-05
20:60944084 C A 0.313154 -1.9414e-05
20:60945610 A G 1.905930 -1.2433e-06
20:60949652 T C 0.044796 3.5185e-06
20:60951422 G A 0.077441 -5.8535e-06
20:60958651 C T 0.716479 -2.8786e-05
20:60958938 A C 0.076068 -5.1638e-06
20:60962943 C T 0.067514 -2.4340e-07
20:60963055 C T 0.375612 3.5836e-05
20:60963494 T C 0.401845 2.1722e-05
20:60964857 T C 0.143303 -1.1670e-06
20:60966460 G C 0.042943 1.8674e-05
20:60966571 T C 0.035555 -1.6754e-05
20:60966896 A G 0.055720 1.4210e-05
20:60968547 G A 0.147566 -3.3008e-05
20:60968596 G A 0.455573 -9.4032e-06
20:60974987 C T 0.107502 1.0846e-05
20:60978361 C T 1.134572 3.0274e-06
20:60980601 T C 0.034552 -3.6959e-05
20:60981155 G A 0.978003 2.1524e-05
20:60986019 C A 0.524623 -1.8457e-05
20:60987737 T C 0.291239 4.8330e-05
20:60989607 G A 0.036280 -1.2719e-05
20:60990075 G T 0.573030 -2.4328e-06
20:60998081 C T 0.886704 -2.3403e-05
20:60998304 C T 0.073229 -1.9113e-05
20:60998628 A G 0.055353 1.0187e-05
20:61004807 A G 0.670146 -9.1864e-06
20:61005595 A G 0.047326 -3.8863e-06
20:61006564 T C 0.094413 -2.1111e-05
20:61007422 G A 0.847916 -1.8003e-05
20:61007473 T C 0.045585 2.7014e-05
20:61010335 A G 0.111688 -9.2112e-06
20:61014066 T G 0.217609 -1.1429e-05
20:61019224 G A 1.191080 6.8147e-05
20:61024823 G A 1.468434 1.1396e-05
20:61028447 G C 0.520516 -1.7520e-05
20:61028986 C T 1.045840 -1.7930e-05
20:61031249 A G 0.025213 1.4442e-05
20:61038322 T C 1.861226 4.5823e-05
20:61038853 A G 0.035062 2.3783e-05
20:61039343 C T 0.519639 -6.3873e-06
20:61039662 C T 0.047971 8.5773e-06
20:61044227 C T 1.011131 -7.8362e-06
20:61044980 T C 0.271602 -2.0118e-05
20:61045920 A G 0.302452 4.0156e-05
20:61047465 G A 1.245362 -3.3847e-06
20:61049831 C T 0.423679 5.7088e-05
20:61056050 G T 1.167060 -6.6291e-06
20:61057074 A G 0.147838 -1.6423e-05
20:61064203 T C 0.304580 9.2724e-06
20:61065194 T C 0.445832 1.4294e-05
20:61065347 A G 0.035385 -2.7697e-05
20:61065489 A G 0.183182 4.1742e-06
20:61069961 A G 0.340387 -1.2339e-05
20:61072425 G A 1.157745 1.7385e-05
20:61075000 T C 0.277888 1.2882e-05
20:61080655 A G 0.053748 2.9203e-07
20:61088021 T C 0.544322 2.0356e-05
20:61088415 T C 0.656003 1.7529e-06
20:61089674 A G 0.269844 -2.9145e-07
20:61091315 T C 0.503813 2.1554e-05
20:61091370 A G 1.155178 -9.2617e-06
20:61091395 C T 0.961286 2.9745e-05
20:61141745 T C 0.132239 3.5948e-06
20:61150190 T C 0.145203 -2.1749e-06
20:61151090 C T 0.043885 -1.1177e-05
20:61153365 C T 1.071036 -7.1337e-06
20:61154641 T C 0.628933 -2.5267e-06
20:61158870 C T 1.462199 3.8980e-06
20:61166220 T C 0.134337 -2.8394e-05
20:61166540 T C 1.054278 -4.1547e-06
20:61167883 A G 0.766187 -1.7504e-05
20:61181787 C A 0.873887 1.7829e-05
20:61183197 G A 0.662428 -1.6102e-05
20:61185858 T C 0.054319 7.7183e-06
20:61186235 A G 0.181738 -6.9911e-06
20:61187199 C T 1.220499 2.2292e-05
20:61195281 T G 0.069560 1.9722e-05
20:61199023 T C 0.316088 -1.0947e-05
20:61199642 T C 0.111140 -4.0433e-06
20:61201038 T C 0.512003 -9.3171e-06
20:61201127 T C 0.102382 2.2534e-05
20:61204793 C T 0.038857 2.8802e-05
20:61205611 T C 0.175584 -1.4216e-05
20:61206736 T C 0.067058 1.3253e-05
20:61207180 A G 0.035623 1.1487e-05
20:61212452 A G 0.239698 2.9877e-06
20:61266500 A G 0.020321 -7.7655e-06
20:61267466 T C 0.150344 -2.8458e-05
20:61268219 A G 0.057348 -1.5235e-05
20:61271339 A G 1.191740 -2.3572e-05
20:61272161 A C 1.254868 -3.5662e-05
20:61280312 A G 0.107791 -1.0220e-05
20:61282214 T C 0.041695 -1.8817e-05
20:61284092 G C 1.561056 -5.9623e-06
20:61287016 A G 0.058491 2.4980e-05
20:61287237 C A 1.977877 5.2987e-06
20:61288015 A G 0.108730 1.4301e-05
20:61288355 T G 0.567672 2.4218e-05
20:61294415 G A 0.732291 1.7649e-05
20:61295254 T C 0.092179 1.8599e-05
20:61299525 A G 0.095766 1.1389e-05
20:61300863 A G 0.421711 -6.3667e-06
20:61302148 A G 0.034712 1.3033e-06
20:61302839 G A 0.060408 3.6956e-05
20:61303004 C T 0.835265 -1.3347e-05
20:61303346 T C 0.049801 -9.3918e-06
20:61303815 C T 0.420691 5.5923e-06
20:61305280 T C 1.662755 4.1628e-06
20:61305936 A G 0.259046 -3.2177e-06
20:61307430 A G 0.443799 -3.6127e-06
20:61308996 T C 0.042522 3.7017e-06
20:61310070 A G 0.286748 -7.0363e-06
20:61311507 G T 0.022976 4.3688e-06
20:61311509 A G 0.055227 8.9831e-06
20:61311993 T C 1.525531 1.1631e-05
20:61314506 A G 0.353286 1.5939e-05
20:61314972 G A 0.077907 -5.3923e-06
20:61315199 A G 0.810300 5.7709e-06
20:61317643 T C 0.707530 6.9497e-06
20:61317786 A G 0.040152 9.3683e-06
20:61321110 T C 0.040771 -5.6805e-06
20:61322018 T C 0.273193 3.9332e-05
20:61324107 C A 1.536370 2.3136e-05
20:61324336 T C 0.044347 1.6321e-05
20:61327146 G A 0.521441 -2.7951e-06
20:61328358 T C 0.067928 1.3922e-06
20:61331445 A G 0.594799 -5.9160e-06
20:61331649 G A 0.084890 1.1683e-05
20:61335090 G A 0.671737 -7.9702e-06
20:61336359 G A 1.454209 -8.6711e-06
20:61337911 C T 0.567369 2.6358e-05
20:61339488 G A 0.049355 4.5900e-06
20:61340774 T C 0.025655 3.4603e-05
20:61341286 G A 0.462464 1.0061e-06
20:61343484 A G 0.198046 -4.9156e-06
20:61343602 G T 0.145740 -1.7805e-06
20:61347858 A G 0.027576 -2.2430e-05
20:61347958 C T 0.025635 -2.7267e-05
20:61349359 A G 1.551540 -4.2646e-06
20:61353177 T C 0.593844 -2.4901e-05
20:61363675 T G 0.314776 -8.1091e-06
20:61364133 C T 0.574567 -9.2943e-06
20:61365273 G A 0.101464 3.1967e-06
20:61368528 T C 1.787202 -4.4605e-06
20:61368631 T C 1.544046 -1.1995e-05
20:61369111 C T 0.297444 8.6939e-06
20:61369471 A G 0.047509 2.9555e-06
20:61370540 G A 0.021269 -1.6940e-05
20:61372012 G A 0.082969 -9.2044e-06
20:61373122 A G 0.066868 4.5338e-06
20:61374823 G A 0.040217 -7.6319e-06
20:61375479 T G 0.024978 -1.3742e-05
20:61384046 C T 0.104347 -5.5580e-07
20:61384726 C T 0.114319 -3.1280e-06
20:61385618 A G 1.872510 9.0730e-06
20:61391977 T G 1.749946 1.7249e-05
20:61395161 T C 1.756709 1.1752e-05
20:61397042 A G 0.107788 -2.3767e-05
20:61397324 A G 1.877943 8.3006e-06
20:61403400 A G 0.175196 -5.5265e-06
20:61405148 T C 0.054856 -3.1466e-05
20:61406425 A G 0.571296 1.4912e-06
20:61407256 T C 0.451428 -6.8703e-06
20:61407964 T C 0.078651 -1.6804e-06
20:61408259 A G 0.113323 -6.3726e-06
20:61412572 G T 1.518313 8.7537e-06
20:61418482 A C 1.374949 5.0738e-06
20:61419074 A G 0.065861 -9.1994e-06
20:61420278 G A 1.835275 -9.5611e-06
20:61420879 T C 0.032247 8.8784e-06
20:61421893 T C 0.038918 -2.2009e-05
20:61426678 A G 0.135320 -5.8860e-07
20:61429144 A G 0.485189 3.3078e-06
20:61431503 C T 1.018250 -1.6617e-06
20:61432931 T G 0.051528 -1.0594e-05
20:61438080 A G 0.744061 3.5722e-06
20:61442043 T C 0.528934 1.4801e-06
20:61443080 C G 0.086053 2.8328e-06
20:61443716 A G 0.042756 1.9995e-05
20:61444523 T C 0.029840 7.6810e-06
20:61444939 C G 0.067099 -5.5494e-06
20:61445362 G A 0.039101 -2.1278e-05
20:61447759 C T 1.051409 2.9824e-07
20:61451997 T C 0.325526 -3.7297e-05
20:61454347 A G 0.729469 -3.0520e-06
20:61454759 A G 1.053309 1.1787e-05
20:61454782 G T 0.037643 -6.9096e-06
20:61459315 T C 0.125056 -4.9295e-06
20:61459679 T C 0.350464 2.6336e-05
20:61462502 C G 0.135201 7.2540e-06
20:61463522 A C 0.417369 1.6231e-05
20:61464142 A G 0.232595 -1.7959e-05
20:61465756 T G 0.028973 7.4339e-06
20:61467445 T C 0.107547 1.4102e-05
20:61468147 G T 0.049056 -2.0966e-05
20:61468413 T C 0.102426 -3.4446e-06
20:61469969 G A 0.109971 -1.3686e-05
20:61470065 A G 0.029405 9.7836e-06
20:61472386 G A 0.538019 -4.1480e-05
20:61474960 G A 0.084023 -1.3976e-05
20:61477928 G T 0.021126 2.7720e-06
20:61478212 A G 0.853145 -5.6847e-05
20:61479056 G A 0.091428 -5.5193e-06
20:61479690 A G 0.047237 1.2264e-05
20:61489101 C G 0.380886 -2.1076e-05
20:61491494 C T 0.145512 -2.1623e-05
20:61493536 C G 0.537107 -3.4825e-05
20:61494162 G A 0.027845 -1.2410e-05
20:61494225 T G 0.144785 -1.9703e-05
20:61494438 G A 0.139648 -2.4669e-05
20:61500073 C T 0.080460 -2.4071e-05
20:61500096 G A 0.486222 -8.4070e-06
20:61503838 A C 0.416737 -3.1799e-07
20:61504457 C T 1.845009 -1.0313e-05
20:61504585 G A 0.276956 -2.0210e-05
20:61505930 A G 0.253586 -6.7326e-06
20:61507075 C T 1.009778 -2.0636e-05
20:61508011 A G 0.029446 -2.0546e-06
20:61511626 T C 0.069193 3.3179e-05
20:61512185 C G 0.161539 -1.6286e-05
20:61516372 T C 0.165809 -2.2663e-05
20:61519618 C T 0.454736 1.1830e-06
20:61522908 G A 1.058307 1.1816e-05
20:61528306 G A 0.800026 7.5161e-06
20:61538110 T C 0.371536 1.7842e-05
20:61538311 C T 0.024407 -1.0202e-06
20:61539055 C T 0.052293 -1.5171e-05
20:61542863 A G 0.112500 -1.5715e-05
20:61543161 C T 0.066562 1.4731e-05
20:61556270 A G 0.059320 4.9189e-05
20:61558775 C T 0.424906 -9.7754e-06
20:61559126 T C 0.040876 7.6636e-06
20:61561153 A G 0.997685 2.0742e-06
20:61566874 C G 0.084567 -5.0671e-06
20:61569131 G A 0.183417 7.2954e-06
20:61575990 A G 0.051718 -2.0118e-05
20:61579558 T C 0.096603 -1.9189e-05
20:61582138 T C 1.440773 1.7227e-05
20:61583049 T C 0.020402 -1.2615e-05
20:61587367 T C 0.970976 2.1094e-05
20:61588159 G A 1.334539 1.0693e-05
20:61591693 T C 0.070863 2.2990e-05
20:61594943 A G 0.032747 -1.3937e-06
20:61595636 T C 0.490737 -2.7684e-05
20:61597214 C T 0.177257 3.4164e-07
20:61598731 T C 0.049906 -1.3113e-06
20:61600777 A G 1.026566 1.6827e-05
20:61601579 A G 0.100767 5.0671e-06
20:61604773 C T 1.084883 6.1726e-06
20:61605744 A G 0.102573 1.0527e-05
20:61605769 A G 0.600487 1.6949e-05
20:61606150 T C 0.100655 4.0083e-07
20:61614173 A G 0.621246 1.5859e-05
20:61614790 T C 0.040594 1.3167e-05
20:61614961 A G 0.201613 1.8850e-05
20:61615271 C A 0.024843 1.8467e-06
20:61616623 C T 0.665083 -9.5668e-06
20:61620694 T C 0.051613 8.4550e-07
20:61622313 A G 0.037422 1.5281e-06
20:61622950 T C 0.024795 3.6646e-06
20:61625674 T C 0.040862 -2.6741e-06
20:61626303 T C 0.226313 2.1632e-05
20:61626942 T C 0.114846 6.7854e-06
20:61628698 G A 0.096701 8.9484e-07
20:61630715 T C 0.405976 -5.4004e-05
20:61631033 C T 0.080960 -3.1842e-05
20:61634104 A G 0.045272 1.9979e-06
20:61635513 T G 0.124569 -3.5378e-06
20:61639280 T G 0.121863 6.0838e-06
20:61639750 G A 0.060275 5.1593e-06
20:61645022 A G 0.024418 -1.3172e-05
20:61645779 G T 0.501997 1.2075e-06
20:61647024 C T 0.065419 -1.2517e-05
20:61647633 G T 0.600959 -1.1947e-05
20:61651259 T G 0.168852 4.6291e-06
20:61655576 A G 0.597335 1.6484e-05
20:61656294 G A 1.279125 1.2248e-06
20:61661766 G C 0.538304 -2.3564e-06
20:61665975 A G 1.313899 -1.0922e-05
20:61669036 G A 1.295213 -1.5283e-05
20:61679007 G A 0.260107 -1.3988e-05
20:61681388 T C 0.035841 -2.7989e-06
20:61681411 T C 0.076860 -2.9799e-05
20:61682128 A G 0.057046 -1.1128e-05
20:61691380 G A 1.516079 6.7585e-07
20:61701531 C T 1.074969 7.2081e-06
20:61706750 T C 0.721320 2.1438e-06
20:61710649 G A 0.121894 -1.4411e-05
20:61711484 C T 0.211530 3.5948e-06
20:61712518 C A 0.912227 -2.3799e-06
20:61712990 A G 0.179177 4.2879e-06
20:61714905 T C 0.125011 -4.4577e-06
20:61716640 G T 0.200855 -3.3797e-06
20:61717712 G T 1.265186 5.5938e-06
20:61720533 A G 0.067446 -5.7919e-06
20:61723021 A G 0.045269 -3.2533e-05
20:61723417 T C 0.262514 -7.0865e-06
20:61723741 T C 0.088688 -1.4697e-05
20:61724045 T C 0.022000 2.2569e-06
20:61730820 A G 1.544550 -4.2592e-06
20:61731627 C T 1.604835 1.2276e-06
20:61731714 C A 0.109488 -1.6057e-06
20:61732088 G A 0.163848 -2.0514e-05
20:61733641 C T 0.627097 -3.1857e-06
20:61735187 T C 0.024927 -2.0002e-05
20:61737520 C G 1.295394 -8.2358e-07
20:61739896 C T 0.500219 8.1558e-06
20:61739990 C T 0.444738 -5.0144e-06
20:61745282 C T 0.051399 2.0944e-05
20:61747343 A G 0.208766 1.3567e-06
20:61747522 C T 1.799067 3.0675e-06
20:61751874 T C 0.255966 -7.9372e-06
20:61753969 C G 0.693125 -5.8152e-06
20:61754113 G A 0.051405 2.1762e-05
20:61754323 A G 0.754111 6.6722e-06
20:61760306 A G 0.825531 -2.4593e-05
20:61760927 C T 0.546270 2.2871e-05
20:61764187 T G 0.584793 2.0280e-06
20:61764527 C G 0.119834 -2.0890e-05
20:61768026 T C 0.943237 1.5687e-05
20:61768527 A G 1.416114 3.4806e-05
20:61771527 A G 0.054152 5.4469e-07
20:61772029 A G 0.024601 2.3691e-05
20:61773955 G T 0.220288 -1.3761e-05
20:61781503 C G 0.044793 1.3764e-05
20:61790616 A G 0.988339 -1.3231e-06
20:61791624 T C 0.063927 -9.3012e-06
20:61793778 C T 1.252855 5.2209e-06
20:61794245 C A 0.104752 -3.2503e-06
20:61795945 G T 0.026264 6.7057e-07
20:61796621 T C 0.250111 1.6895e-06
20:61798243 C G 0.123434 -2.7198e-05
20:61802599 A C 0.028807 -3.3478e-06
20:61811288 A C 0.081987 1.6077e-05
20:61822223 C G 0.036405 -1.6472e-05
20:61822934 G A 0.045449 8.3246e-06
20:61822979 A G 0.041175 6.9571e-06
20:61824507 G T 0.052966 7.6354e-06
20:61834695 A G 0.607800 2.4995e-06
20:61835245 A G 0.049702 9.8872e-06
20:61835497 T C 0.030340 -4.0871e-06
20:61841612 T C 0.396837 -2.8670e-06
20:61842847 T C 0.658335 -2.6559e-05
20:61844363 C T 0.213740 6.8971e-06
20:61850563 T C 1.377574 -2.6655e-05
20:61855766 A G 0.028504 3.4588e-05
20:61856471 C T 0.181071 1.4679e-05
20:61862300 G A 1.255605 -2.2812e-05
20:61865026 T G 0.114033 -1.3071e-05
20:61869956 A G 0.023765 -6.7051e-06
20:61872136 C T 0.319012 -2.8044e-05
20:61873039 C T 1.049535 -5.2748e-05
20:61876788 A G 0.030248 3.2822e-05
20:61880169 G T 0.768503 -1.3452e-05
20:61880561 T C 0.031703 9.7344e-06
20:61881074 T C 0.051320 -2.4618e-05
20:61882030 T C 0.045867 4.8747e-06
20:61883807 T C 0.728582 -1.7404e-05
20:61890829 C T 0.612835 -1.1980e-06
20:61890903 A G 0.021640 2.7101e-05
20:61892498 T C 1.689015 -2.8821e-06
20:61894614 G A 0.117454 9.0654e-07
20:61895523 A G 0.023435 4.8146e-06
20:61895712 A G 0.060724 1.8399e-05
20:61895909 G A 1.106799 3.2639e-06
20:61895920 C A 1.825868 -2.0993e-05
20:61898628 C A 1.079974 -9.4537e-06
20:61898803 T C 0.377543 -5.1415e-06
20:61899714 C A 1.194956 1.0695e-05
20:61899996 G A 1.495738 -1.6796e-05
20:61900305 T C 1.507046 -2.5886e-05
20:61905015 C G 0.154202 4.9028e-05
20:61905252 A G 0.112721 -6.6981e-06
20:61907075 C T 0.854379 -5.5389e-06
20:61908155 C A 0.166347 -1.4673e-05
20:61915375 T G 0.802059 -1.4789e-05
20:61916286 A C 0.138121 2.0621e-05
20:61916379 T C 0.896526 -2.0900e-05
20:61927475 A G 0.137978 6.1888e-05
20:61943089 A G 0.028086 9.9905e-06
20:61943803 T C 0.097976 2.8882e-06
20:61945237 A G 0.029568 2.1876e-05
20:61947318 C T 0.109348 3.5232e-05
20:61948549 A G 0.214974 -2.3745e-05
20:61949703 A G 1.381943 -2.5324e-05
20:61954484 T C 0.104368 3.3550e-06
20:61960080 G A 0.127133 2.2701e-06
20:61966954 C A 0.065834 -2.6122e-05
20:61970176 A G 0.462869 -1.4773e-05
20:61973574 G A 0.080831 2.3397e-05
20:61974832 G A 0.095392 3.1083e-05
20:61975378 G A 0.101930 -1.6803e-05
20:61979623 C T 0.061448 -2.0659e-05
20:61981554 A C 1.779165 -1.5483e-05
20:61982692 T C 1.908514 -5.4723e-06
20:61983901 A G 0.160506 2.8124e-04
20:61990731 T G 0.054411 -1.6607e-06
20:61990939 A G 0.128367 1.4175e-05
20:61991301 C A 1.920652 -7.8030e-06
20:61993790 G A 0.198930 -1.3441e-05
20:61994974 G A 0.069105 3.7273e-06
20:61995322 T C 1.739373 -2.6300e-04
20:61997901 G T 0.200379 -1.2377e-06
20:61999308 A G 1.181581 -6.8186e-05
20:61999390 T C 0.074324 -7.0139e-06
20:62001546 T C 0.986768 -1.6809e-05
20:62002451 T C 0.145339 5.6670e-04
20:62004773 A G 0.038721 1.3382e-05
20:62007620 C T 0.794494 9.5974e-06
20:62008596 A G 0.681144 4.7758e-06
20:62009176 A G 0.034705 -1.2382e-05
20:62010682 A G 1.201555 3.9165e-06
20:62015238 T G 0.219071 4.1328e-05
20:62017206 C T 0.037922 4.5727e-06
20:62018747 G A 1.241639 1.3100e-05
20:62022727 A G 0.164368 3.9606e-06
20:62026811 A G 0.119524 2.2383e-05
20:62029070 C T 0.456049 5.9871e-05
20:62043227 G A 0.044595 2.1767e-05
20:62047709 A G 0.073045 -7.0946e-06
20:62050005 C A 0.310958 -6.3531e-06
20:62051974 A G 0.041743 1.2711e-05
20:62052011 A G 0.048485 4.0562e-05
20:62053131 A G 0.278398 -2.7852e-05
20:62056013 A G 0.648747 7.9950e-06
20:62056148 A G 0.218503 -4.7461e-06
20:62057928 G T 0.210316 -3.4307e-05
20:62059116 T C 0.167768 -1.0043e-06
20:62060764 T C 0.045190 9.4986e-06
20:62064534 A C 0.285436 -2.0220e-05
20:62070301 T C 0.583733 2.2351e-05
20:62081262 G A 0.164772 7.1743e-05
20:62084516 A G 0.057814 -3.9931e-06
20:62085061 A G 0.051959 4.2702e-07
20:62085978 C T 1.405272 3.9411e-05
20:62097245 C T 0.159078 -2.4060e-06
20:62099338 A G 0.094835 -1.7174e-05
20:62099386 C T 0.609377 1.5905e-05
20:62101092 A G 0.121632 -1.3113e-05
20:62105598 T C 0.430418 2.2793e-05
20:62108589 T C 0.044191 -5.9981e-06
20:62109405 A G 0.510783 -1.0169e-05
20:62117887 A G 0.555752 -3.4290e-05
20:62118023 C G 1.956805 1.5296e-05
20:62118068 C T 0.455916 -6.6324e-05
20:62119875 C T 0.779246 1.6752e-04
20:62124731 A G 0.052075 8.2786e-06
20:62131968 G A 1.724883 1.9837e-05
20:62132661 C T 1.091554 2.3718e-05
20:62133081 G A 0.332979 -7.8808e-06
20:62133177 A G 1.025777 -9.6252e-05
20:62133549 A G 0.145985 -2.0113e-05
20:62135206 T C 0.039091 -8.0485e-06
20:62135662 C T 0.181432 3.0934e-05
20:62142649 G A 0.034471 2.4655e-06
20:62143510 T G 0.030670 -1.0566e-05
20:62148912 T C 0.278782 -1.8594e-05
20:62149997 G A 0.045809 -7.6334e-06
20:62153828 G A 0.369537 3.8901e-05
20:62156597 A G 0.292871 8.4847e-06
20:62159084 T C 0.041576 -2.4599e-06
20:62159173 C T 0.121771 2.1014e-05
20:62163012 T C 0.070519 1.8296e-05
20:62171298 T G 0.047128 -4.0292e-06
20:62171507 A G 0.334060 1.5786e-05
20:62172244 G C 0.061445 -1.1995e-06
20:62172269 A C 0.100890 1.6064e-05
20:62172281 T C 0.104711 1.8278e-05
20:62173562 T G 0.443391 -1.8519e-05
20:62173817 T C 0.053309 2.6844e-05
20:62176291 G A 1.035039 2.1186e-05
20:62179331 T C 0.041315 -1.0987e-06
20:62181508 G A 0.409842 4.8088e-06
20:62182802 A G 0.088875 4.7050e-06
20:62186719 A G 0.240510 -8.5325e-06
20:62187187 C T 0.811670 1.2602e-05
20:62188465 T C 0.044058 6.8894e-08
20:62193445 A G 0.353758 -3.1975e-05
20:62194030 C G 0.884960 -2.6849e-05
20:62194128 A G 0.516260 -3.3944e-07
20:62195672 T C 0.447219 -3.6333e-05
20:62196253 A C 0.821159 4.0655e-05
20:62196807 C T 1.894092 1.7063e-05
20:62198348 T C 1.799519 2.0656e-06
20:62199447 G C 1.799914 -1.3943e-06
20:62200576 A G 0.447247 -2.7989e-05
20:62205352 T C 0.067204 -3.5406e-07
20:62207862 A G 1.842082 1.1601e-05
20:62209688 T C 0.106924 -1.3379e-05
20:62210943 T C 0.067837 2.1026e-05
20:62214159 A G 0.038931 2.4396e-05
20:62214376 T C 0.031975 -1.3874e-05
20:62226580 A G 0.187871 -2.7200e-05
20:62229989 A G 1.215450 2.8197e-05
20:62230974 A G 1.165089 4.7235e-05
20:62234688 A G 0.045996 4.7078e-05
20:62244032 T C 0.102780 1.7492e-05
20:62251882 T C 0.192841 -2.0627e-08
20:62252044 T C 0.483312 -2.1180e-05
20:62254228 A G 0.038435 1.2507e-05
20:62259859 C T 0.052582 6.3494e-06
20:62268341 T C 0.049719 5.3242e-05
20:62268955 T C 1.017332 3.4372e-05
20:62270905 C T 1.958073 2.1275e-05
20:62270930 A C 0.498125 -3.3718e-05
20:62272658 C T 1.778138 -6.0646e-06
20:62273015 C T 0.043769 6.9992e-06
20:62280682 T C 0.394889 -5.2010e-06
20:62285039 A G 0.170651 -9.8413e-06
20:62289137 T C 0.300198 1.1901e-05
20:62290663 T C 1.143085 3.0599e-05
20:62293272 G A 0.168407 -1.0210e-05
20:62306208 T C 0.965016 3.1366e-05
20:62307938 A C 0.155042 2.7436e-05
20:62308354 T C 0.321365 -3.8052e-05
20:62309514 A G 0.022922 3.1582e-06
20:62309640 A G 0.083177 -2.5791e-06
20:62309839 G A 1.507328 2.2639e-05
20:62313878 T C 0.144469 2.8036e-05
20:62318220 C T 0.219975 -3.3530e-05
20:62319284 A G 0.150119 -1.6301e-05
20:62321128 A G 0.043783 4.3310e-05
20:62321189 T C 0.164014 -3.2854e-07
20:62322290 A G 0.033998 6.6869e-06
20:62325833 A C 0.040111 9.9124e-06
20:62328375 G A 1.834918 2.4164e-05
20:62328480 T C 0.139780 -1.8001e-06
20:62329169 A G 0.502936 -2.0677e-05
20:62332537 T C 0.240435 -2.7919e-05
20:62337406 G A 1.331231 4.3056e-05
20:62340115 G C 1.836713 2.5880e-05
20:62341931 G T 0.391279 6.4966e-06
20:62343956 G T 1.332843 3.3882e-05
20:62349586 G A 1.332645 3.5461e-05
20:62353508 G A 0.040791 2.9853e-05
20:62360064 A G 0.068802 2.1729e-05
20:62361737 A G 0.491370 -2.1194e-05
20:62364516 C G 0.078291 6.5592e-06
20:62373707 T G 1.424424 3.0980e-05
20:62378349 T C 0.682562 -2.1485e-05
20:62387417 A G 0.379770 -2.0350e-05
20:62388378 A G 0.202718 -4.5097e-05
20:62388897 C T 1.841446 2.0189e-05
20:62392652 C T 0.940551 3.7173e-05
20:62398825 A G 1.623085 1.9570e-05
20:62401114 T C 0.256962 -1.4342e-05
20:62401143 T C 0.311312 -4.9030e-06
20:62402072 A G 0.478158 -7.3719e-06
20:62409394 A G 1.128700 3.4183e-05
20:62409713 T C 1.835503 2.3451e-05
20:62410070 G T 0.238103 -2.2378e-05
20:62412658 A G 1.835496 2.3423e-05
20:62422080 C T 0.268909 -5.8626e-05
20:62422504 A C 0.115791 -2.3653e-05
20:62423164 T C 0.151146 -3.7611e-05
20:62434444 G A 0.105255 -7.8517e-08
20:62439638 C G 0.079012 -6.8659e-06
20:62450998 G A 0.279850 -4.5713e-05
20:62451079 C T 0.469227 -1.9118e-05
20:62453723 A G 0.302853 -8.0249e-07
20:62465930 G A 0.153356 -3.7607e-05
20:62470112 T C 0.869478 6.1309e-06
20:62470872 T C 0.784523 -4.4312e-05
20:62473704 G A 1.345004 -1.0519e-04
20:62474185 C T 0.128248 -1.7821e-05
20:62474676 A G 0.138393 1.5524e-05
20:62482220 T C 0.146141 -6.2143e-05
20:62488635 A G 0.146631 -8.7850e-05
20:62489507 C T 0.089099 -1.5469e-05
20:62493978 A G 0.139974 9.3299e-06
20:62500374 T C 0.140423 7.4929e-06
20:62509525 A G 0.044827 -5.3168e-07
20:62512883 T C 0.045796 -3.4251e-06
20:62515614 T C 0.163399 1.5327e-05
20:62516193 T C 0.044616 4.5656e-07
20:62520674 T G 0.784621 1.1932e-05
20:62522466 G A 1.148980 7.8224e-06
20:62524121 A C 0.099730 -2.8960e-05
20:62541982 A G 0.193735 -1.0524e-05
20:62549214 A C 0.424662 -2.2908e-06
20:62549297 A G 0.190706 1.4157e-05
20:62556254 C T 0.124151 5.6064e-06
20:62559964 A G 1.788728 3.2096e-05
20:62562169 A G 0.061428 -9.8973e-06
20:62565129 T C 0.148565 1.1269e-05
20:62565833 T C 0.087838 5.9781e-06
20:62567221 T C 0.069955 -1.5392e-05
20:62569286 T C 0.453064 1.3493e-05
20:62578800 A G 0.074167 7.3712e-09
20:62582983 T C 0.024010 -1.9962e-05
20:62585096 C G 0.035440 1.1251e-06
20:62590334 T C 0.021681 8.6038e-06
20:62594831 A G 0.345017 4.1239e-06
20:62595547 T C 0.443272 4.3644e-06
20:62597666 T C 0.426300 1.1440e-05
20:62608720 G T 0.025774 2.6403e-05
20:62611478 A G 0.275192 -7.9062e-06
20:62611904 T C 0.053411 -1.2787e-05
20:62614338 G A 0.975361 3.7293e-06
20:62617036 G A 0.037180 -2.8859e-06
20:62622463 A C 0.086668 4.5308e-06
20:62626152 A C 0.346772 -4.0354e-06
20:62630644 C T 0.060772 -8.0613e-06
20:62641575 A G 0.111793 1.5078e-06
20:62641605 A G 0.039129 -3.2072e-06
20:62649655 C A 0.211857 7.6211e-08
20:62654023 C G 0.115880 1.8987e-06
20:62668813 A G 0.115468 3.0758e-07
20:62671777 G T 0.341451 -9.3766e-06
20:62672376 G C 0.073542 -6.4229e-06
20:62675410 A G 0.240051 -6.7298e-06
20:62687017 A G 0.408897 -4.6633e-07
20:62688877 G C 1.169440 -1.4464e-05
20:62690683 T C 1.125494 -1.0347e-05
20:62691313 G A 1.710519 -1.1747e-05
20:62693864 A G 0.073885 -1.2440e-05
20:62694319 T G 0.485804 1.1407e-06
20:62696038 A G 1.975606 -8.8320e-06
20:62697000 A C 0.486260 9.8472e-08
20:62700410 T C 0.080436 -8.1304e-06
20:62701627 A G 0.021021 1.0473e-05
20:62702838 T C 0.148239 3.3126e-05
20:62712053 C T 0.905233 -1.2437e-05
20:62715966 A C 0.068455 -5.5867e-06
20:62717930 T C 0.919407 -1.1884e-06
20:62721250 C G 1.808189 8.9260e-06
20:62723719 A G 0.191022 -9.7962e-06
20:62724253 T C 0.079216 -8.6705e-06
20:62727915 T C 0.926472 3.9026e-06
20:62727979 T C 0.121241 1.2414e-05
20:62729431 T C 0.309523 5.6728e-06
20:62731992 C T 1.807417 1.1656e-05
20:62735386 A G 0.300391 -2.3068e-08
20:62737318 A G 0.921665 1.3598e-05
20:62737537 A C 0.247004 1.5888e-05
20:62737568 C T 0.252260 1.4791e-05
20:62737888 A G 0.080154 -2.0563e-05
20:62739567 G A 1.807635 1.4634e-05
20:62743322 C T 1.707836 7.7689e-06
20:62746210 T C 0.123675 1.8440e-06
20:62746376 G T 0.999075 1.1976e-05
20:62751035 T C 0.099132 7.9168e-06
20:62755846 G T 0.061669 4.7597e-06
20:62769443 G A 0.498482 -3.5585e-06
20:62772637 T C 1.047903 3.3320e-05
20:62774372 G A 0.077710 -6.0232e-07
20:62778579 T C 0.054703 6.7416e-06
20:62782798 G A 0.494276 -2.0464e-05
20:62783286 T C 0.116162 1.2551e-05
20:62786373 C T 0.150503 -3.0881e-05
20:62786705 A G 0.091693 3.0139e-05
20:62787144 T C 0.091258 4.5727e-07
20:62790429 G A 0.546351 -9.6520e-06
20:62791535 A G 0.083585 -1.5101e-06
20:62797624 A G 0.021004 -1.1313e-05
20:62811392 T C 1.762825 2.3652e-05
20:62811755 A G 1.429279 7.5724e-06
20:62812218 G A 0.041083 -1.0605e-05
20:62812253 A G 0.036263 -7.9333e-06
20:62813157 C T 0.029378 -1.3927e-06
20:62813844 A C 0.041049 7.5247e-06
20:62814893 A C 0.066528 8.2587e-06
20:62816511 T A 1.218850 7.6385e-05
20:62817759 G A 0.211129 1.1258e-05
20:62823274 T C 0.069761 -6.9244e-06
20:62823902 G C 1.129057 2.1756e-05
20:62826143 G T 0.176764 -1.7103e-05
20:62831525 C T 1.881401 2.3272e-05
20:62832008 T C 0.275420 -1.1564e-05
20:62832889 T C 0.295451 -1.4083e-05
20:62841415 T C 0.098551 1.8290e-05
20:62852398 A G 0.225663 2.0141e-05
20:62852770 A G 1.122591 2.5421e-05
20:62854912 T C 0.030935 -7.5117e-06
20:62856434 A C 0.612604 -1.7105e-06
20:62856686 G A 0.556755 3.1757e-07
20:62857182 A G 0.058134 -5.5337e-06
20:62858955 C A 0.079943 3.2047e-05
20:62859179 G A 0.259015 4.5973e-06
20:62861021 C T 1.881642 3.1020e-05
20:62864371 C T 0.106091 -3.2400e-05
20:62877913 C A 0.984072 -1.0914e-06
20:62879331 G T 0.308225 9.9815e-06
20:62879410 A G 0.902755 -5.9146e-06
20:62881486 A G 0.040764 1.0487e-05
20:62883069 G A 0.916827 1.3921e-05
20:62884411 A G 0.258186 -6.6583e-06
20:62884632 G A 0.071213 -2.8675e-05
20:62900380 G T 0.885093 -4.3697e-06
20:62903550 G A 0.410631 1.6663e-05
20:62905851 A C 0.331500 3.5880e-05
20:62906157 C G 0.074317 -2.4830e-05
20:62910548 A C 0.109661 -1.1856e-05
20:62910550 T C 0.050450 -3.1362e-06
20:62911117 A G 0.794906 -1.8811e-05
20:62913278 A C 0.108475 -2.2186e-06
20:62915231 A G 1.005586 3.2894e-06
21:14595742 A G 0.022962 3.6357e-05
21:14615731 G T 0.028878 -2.2772e-05
21:14627705 A G 1.054275 1.6730e-06
21:14652908 C T 0.029164 1.1554e-05
21:14670124 G A 0.037758 -2.5268e-05
21:14677301 C T 0.926696 6.0034e-06
21:14693381 A G 1.153380 -4.3257e-08
21:14713941 G A 0.990185 -1.9778e-05
21:14717531 A C 0.021330 1.6254e-05
21:14726399 G A 0.266570 7.0980e-06
21:14738829 A G 1.936257 1.2800e-05
21:14756749 A G 0.033733 2.9836e-06
21:14756794 A G 0.679597 2.2653e-05
21:14766284 T G 1.937418 1.0949e-05
21:14770820 C A 1.953025 1.3527e-05
21:14773232 T G 0.929059 2.1802e-05
21:14774192 T C 1.006279 -1.1784e-05
21:14778196 C T 0.183312 -2.6608e-07
21:14778931 T C 0.035572 8.1746e-06
21:14779793 A G 0.055383 -2.8062e-06
21:14811739 C T 0.178304 -2.7322e-06
21:14847294 G A 0.274287 6.1223e-06
21:14888052 A G 0.069435 -1.6839e-05
21:14890467 A G 0.139304 -2.3738e-05
21:14899588 T C 0.054047 -4.2479e-06
21:14911701 T C 0.679305 -4.4540e-05
21:14919405 G A 0.216779 1.5827e-05
21:14924935 T C 0.912635 -1.7849e-05
21:14932042 T C 0.981131 -1.6571e-05
21:14954443 A C 0.054271 -3.9489e-06
21:14973865 A G 1.070951 -3.5793e-06
21:15170020 C T 0.082619 5.5174e-06
21:15199286 G A 0.088293 -1.0971e-05
21:15206684 G A 0.514842 -3.2349e-05
21:15208053 T C 0.118382 -6.4150e-06
21:15212272 T C 0.405238 -3.6396e-06
21:15216110 C T 0.111963 -5.1346e-07
21:15218416 G A 0.069183 -2.7215e-05
21:15224474 T C 0.037684 2.1892e-06
21:15248281 C T 1.968303 -1.8574e-05
21:15260770 T C 0.116298 2.2672e-05
21:15274491 T C 0.026954 1.3221e-05
21:15275981 C A 1.245032 -8.8831e-06
21:15283458 C A 1.210894 4.9354e-05
21:15290259 A G 0.846950 1.9152e-05
21:15291916 A T 0.381990 -3.9255e-05
21:15301813 A C 0.124879 -1.3103e-05
21:15303312 A G 0.302380 1.6795e-05
21:15330476 T C 0.232004 2.8376e-05
21:15331478 A C 0.920791 -4.4964e-06
21:15335070 T C 0.504132 -1.4525e-05
21:15352605 A G 1.123386 -3.9691e-05
21:15352657 A C 0.166578 -1.4237e-05
21:15375576 G A 0.138342 2.2872e-05
21:15384535 C G 0.849833 4.2111e-05
21:15385599 G A 0.224494 -1.1085e-05
21:15390708 C T 0.042987 3.0735e-06
21:15394771 C G 0.419042 -1.0170e-04
21:15397562 A C 0.267447 1.5001e-05
21:15400807 C T 1.845182 -6.1271e-06
21:15412399 A G 1.113336 -3.4017e-05
21:15412546 C A 0.155073 8.2877e-06
21:15412831 G A 0.114622 1.6486e-05
21:15416257 T C 0.039839 -1.0675e-05
21:15417667 T C 0.303067 5.4899e-05
21:15426293 C T 0.386743 2.2789e-06
21:15427599 G A 0.109481 -2.8862e-05
21:15434955 A G 0.042409 -1.8025e-06
21:15436120 T C 0.118157 8.4203e-06
21:15443575 A G 0.413446 -6.3445e-05
21:15447212 G T 1.736779 -6.1841e-05
21:15448512 T C 0.117029 6.9297e-06
21:15451404 T C 0.053833 5.5994e-07
21:15452496 G A 1.172408 -9.5819e-06
21:15459285 C G 0.387559 -7.2580e-06
21:15465979 C T 1.317312 1.3693e-05
21:15467704 C T 1.375490 2.4979e-05
21:15468057 T G 0.151775 -1.5691e-05
21:15474153 C T 1.699918 5.1589e-06
21:15481365 T G 1.019542 8.5510e-06
21:15485897 A G 0.523814 5.9436e-05
21:15486578 G A 0.482703 -3.5224e-05
21:15486701 C A 0.352361 -1.2712e-05
21:15491856 A G 0.048638 -3.5015e-05
21:15492886 T C 0.090660 4.7631e-05
21:15495503 T C 0.059072 3.6595e-06
21:15498708 C T 0.045255 -1.6933e-05
21:15504422 A G 0.052361 4.3971e-06
21:15516357 T C 0.320141 1.0743e-07
21:15524921 T C 0.044840 -1.2529e-05
21:15527705 C A 0.789932 -2.8884e-05
21:15529175 T C 0.025434 5.2696e-06
21:15531486 A G 1.486821 -9.0747e-05
21:15537589 G A 0.025920 1.7032e-05
21:15552993 G A 0.051657 -4.8128e-06
21:15553718 A G 0.595554 -2.7542e-05
21:15558761 T C 0.126800 -9.7129e-06
21:15567181 C A 0.455491 6.8864e-05
21:15567892 G A 1.113506 2.5557e-05
21:15571710 A G 0.403511 7.1053e-05
21:15576264 A G 0.034559 -1.4603e-06
21:15584788 A C 0.091149 4.3713e-05
21:15589167 C T 1.769230 -1.1921e-05
21:15592343 G A 0.456695 -4.9347e-05
21:15593495 G T 0.389069 5.6925e-06
21:15595581 T C 0.384122 1.3116e-05
21:15599354 A G 0.029337 -7.4198e-06
21:15600292 G A 0.042025 -1.0882e-06
21:15605927 C A 0.163742 2.1852e-05
21:15609831 T C 0.059952 -7.2376e-06
21:15611241 A C 0.399850 3.8212e-06
21:15613159 A G 0.505465 -2.1852e-05
21:15620695 T C 0.021069 -2.1675e-05
21:15626660 A G 0.774480 2.2885e-05
21:15632141 T G 1.106989 1.1494e-05
21:15635835 A G 0.151200 1.6654e-05
21:15636684 T C 0.045449 2.2833e-05
21:15639282 T C 1.682331 9.9087e-06
21:15640055 G A 0.033441 1.1082e-05
21:15646439 T C 0.134932 1.5782e-05
21:15647347 A G 0.303971 3.4269e-05
21:15647353 T C 0.259488 5.7785e-06
21:15653503 G A 0.269949 7.5710e-06
21:15654243 C T 1.938422 -1.8168e-06
21:15659254 G A 1.446118 -3.1656e-06
21:15659354 C T 0.429761 -6.5020e-06
21:15659550 A G 1.596825 8.5272e-07
21:15662385 T C 0.716938 -1.1939e-05
21:15663291 T C 0.308381 1.1425e-05
21:15664040 T C 0.056281 2.9310e-05
21:15666543 G T 0.036297 8.0990e-06
21:15671844 A G 0.308745 1.3540e-05
21:15672376 G A 1.294724 4.5500e-06
21:15672510 T C 1.192127 5.4226e-06
21:15675988 G A 0.485583 -2.8810e-06
21:15676037 C A 0.204391 4.9215e-06
21:15685569 A G 1.258081 -7.7594e-06
21:15685873 A G 0.122060 -1.0966e-05
21:15687273 T G 0.157119 5.5965e-06
21:15691132 C T 0.132161 -1.3702e-05
21:15697243 G A 0.518031 1.7706e-05
21:15704917 G A 0.255157 5.1251e-05
21:15707829 G A 1.047536 8.3464e-06
21:15710625 G A 0.118219 -1.4833e-06
21:15712410 A G 0.608068 -6.4111e-06
21:15713139 G T 0.028572 7.6360e-06
21:15714172 T C 0.294414 -3.8831e-08
21:15714442 T C 0.067364 -1.4874e-05
21:15715256 T C 0.533130 -3.0665e-06
21:15716124 T G 0.185760 -1.1107e-05
21:15726868 A G 0.038670 4.0068e-06
21:15733674 C T 0.721735 -6.7660e-06
21:15740166 G A 0.490241 1.9979e-05
21:15745390 C T 0.284786 -1.4154e-05
21:15748186 A C 1.493178 3.3937e-06
21:15760715 T C 0.043256 -4.0074e-06
21:15766134 C T 1.078114 -4.3083e-06
21:15769844 T C 0.066813 1.3001e-05
21:15770202 C T 0.051467 -2.5733e-06
21:15770474 A T 0.096728 -5.9245e-06
21:15774461 A G 0.040087 5.2024e-06
21:15786271 C A 0.329606 1.1460e-05
21:15787255 G A 0.044004 -1.2066e-05
21:15791600 C G 0.051834 4.6557e-06
21:15795520 T C 0.034114 2.3095e-05
21:15805720 C T 0.215535 1.9167e-07
21:15806446 A C 0.070900 2.4327e-05
21:15815894 C T 0.054645 -9.3287e-06
21:15817177 A G 1.942152 -1.4065e-05
21:15818954 T C 0.037245 -2.1848e-05
21:15819721 T C 1.152764 3.7236e-06
21:15821945 G A 0.050851 4.4182e-06
21:15822407 G A 0.194038 1.6743e-05
21:15822544 T C 0.211408 4.7407e-06
21:15827689 G C 0.074755 1.5412e-05
21:15829159 C T 0.054622 2.6473e-05
21:15833994 A G 0.043378 -1.3146e-05
21:15834113 G T 0.042688 2.2782e-05
21:15834187 C T 0.126167 -1.1261e-04
21:15841092 C T 0.445261 3.3429e-05
21:15841939 C T 0.085101 2.7719e-06
21:15842270 G A 0.510568 4.3003e-05
21:15842296 G A 0.700360 -2.4739e-05
21:15845052 G A 0.332802 -5.3670e-06
21:15845811 T C 0.097187 4.0615e-06
21:15849705 G A 0.161859 2.6077e-06
21:15855286 T C 0.054356 4.9207e-06
21:15855466 G T 0.291616 2.8335e-05
21:15856095 C T 0.269324 6.9285e-06
21:15857013 G A 0.257656 -2.0631e-05
21:15857846 G C 0.242343 -8.0840e-06
21:15859322 A G 0.059864 -1.2692e-05
21:15859450 T C 1.759687 1.0128e-05
21:15861595 C T 0.339608 2.2905e-06
21:15861633 T C 0.177345 2.7650e-07
21:15861654 A G 0.056774 1.0190e-05
21:15862491 G A 0.154536 2.0436e-05
21:15863004 T C 0.051494 -1.3306e-05
21:15864345 T C 0.247276 -6.2324e-06
21:15865123 G T 0.977735 4.5503e-05
21:15865391 T C 0.077683 -2.6191e-05
21:15872032 A G 0.401730 1.3767e-05
21:15875108 A C 0.021031 2.7189e-05
21:15895685 T C 0.703012 -3.8465e-06
21:15896281 G A 0.275953 2.1046e-05
21:15897991 A G 0.039027 -8.7127e-06
21:15898920 A G 1.689984 -1.5043e-05
21:15899173 G C 0.691881 -1.3391e-05
21:15899506 A C 0.067809 -4.2613e-06
21:15899720 A G 1.174448 -2.5108e-05
21:15909363 G A 0.454832 -4.1776e-05
21:15910479 T C 0.037602 -2.7051e-05
21:15918577 C G 0.446808 3.9091e-06
21:15927691 T C 0.924769 -2.7843e-05
21:15928470 T C 0.058606 1.5190e-05
21:15930463 C T 0.044038 -2.5157e-05
21:15933046 T C 0.173605 2.0471e-06
21:15938084 A G 0.539191 -2.1232e-05
21:15938619 C A 0.069309 -2.1282e-05
21:15940552 C T 1.772708 -5.2878e-05
21:15942716 A G 0.420490 7.1570e-06
21:15947634 T C 0.180082 -6.9963e-07
21:15951707 A G 0.770390 3.3431e-05
21:15952353 T C 0.044657 -2.6340e-06
21:15954528 A G 0.921947 -6.9099e-06
21:15954593 A G 0.638541 2.8212e-05
21:15954660 C T 1.648955 3.3071e-05
21:15955575 T C 0.038513 1.0094e-05
21:15957095 A G 0.031159 2.2108e-06
21:15957324 C A 0.059222 5.4972e-06
21:15959372 G T 0.198053 -2.0716e-07
21:15964119 A G 1.556333 1.7393e-05
21:15969987 G C 0.051936 -5.8080e-06
21:15973297 A G 0.023979 -1.2098e-05
21:15983853 C G 0.034172 -9.4571e-07
21:15988057 G T 1.087046 -1.6399e-05
21:15989929 G T 0.201181 -2.0129e-05
21:15991786 G C 1.577994 1.6072e-05
21:16000804 G A 0.235999 -1.0239e-06
21:16008484 A G 0.166010 2.0757e-06
21:16010433 T G 0.028076 1.3354e-06
21:16011939 T C 1.470773 2.2214e-06
21:16016754 A G 0.084499 -2.5560e-06
21:16026567 T G 0.040798 -9.7224e-06
21:16028906 T G 1.168822 1.7666e-05
21:16047534 C T 0.033441 -9.3946e-06
21:16049200 A C 0.183152 1.2777e-05
21:16050353 T C 0.044055 -9.7452e-06
21:16050720 G A 0.088059 3.7616e-06
21:16052436 A G 0.390572 1.9945e-06
21:16053025 A G 1.098241 4.1587e-06
21:16056682 G A 0.028936 -5.4963e-06
21:16057936 A G 0.272343 2.6700e-05
21:16058208 G A 0.038598 -3.3021e-05
21:16059181 A G 1.642121 -4.0480e-06
21:16060592 A C 0.802375 -1.1911e-05
21:16062441 A G 0.075357 7.6969e-06
21:16064137 C T 0.451874 -1.8927e-05
21:16073200 T G 0.028035 1.1415e-05
21:16073352 T C 1.557795 -5.2312e-05
21:16088156 A G 0.801933 -2.0634e-05
21:16091027 A G 0.655792 -2.8261e-06
21:16093071 G A 0.255976 5.2982e-06
21:16093561 C A 0.529686 -2.4603e-06
21:16098111 C T 0.029303 -1.5041e-05
21:16106977 G A 0.031030 4.2036e-06
21:16108008 A G 0.170063 1.0088e-05
21:16112643 G A 1.773409 6.9008e-06
21:16115679 C T 0.545872 -2.4393e-05
21:16119646 C T 0.438169 -3.9939e-06
21:16121060 T G 0.063893 1.6710e-05
21:16123230 C T 0.967352 2.9412e-05
21:16126012 T C 0.740978 1.2601e-05
21:16132115 C T 0.123689 2.6458e-05
21:16135896 T C 0.609938 -6.5668e-06
21:16137222 T C 0.414421 1.7036e-05
21:16137349 G A 0.980108 2.5364e-06
21:16138085 G A 0.066674 -3.3778e-06
21:16140244 A G 0.186878 -1.2955e-06
21:16140347 G C 0.629943 1.1147e-05
21:16140918 A G 0.372804 -1.6365e-05
21:16141341 C T 0.400200 5.7855e-06
21:16141723 A C 0.974576 1.9415e-05
21:16143715 A G 0.058508 1.0600e-05
21:16143938 G A 0.284501 1.2461e-05
21:16148021 A G 0.387267 6.6692e-07
21:16150057 C G 0.139940 1.1608e-05
21:16157707 T C 1.674154 -1.0303e-05
21:16159938 G A 0.547956 1.1622e-05
21:16168754 A G 0.204030 -6.9140e-06
21:16188059 C T 1.677061 -1.0593e-05
21:16188182 A G 0.055115 1.6166e-05
21:16189671 C A 1.760122 -6.7580e-06
21:16192772 G A 0.034620 -1.2139e-05
21:16196699 T C 0.033077 9.2333e-06
21:16198017 T G 0.030830 1.6891e-05
21:16199390 A C 0.072630 7.8160e-06
21:16204196 A G 0.317360 -5.1513e-06
21:16204291 G A 0.363414 -7.3391e-06
21:16209483 C T 0.842530 -1.4222e-05
21:16214917 G T 1.017570 1.8173e-05
21:16215307 T C 0.041719 -2.9433e-06
21:16216345 A G 0.110929 8.2791e-07
21:16220419 T C 0.111909 -7.8985e-07
21:16224456 A G 0.248252 1.8556e-05
21:16225451 T C 0.153713 -7.7473e-06
21:16225476 C T 1.539627 2.6216e-06
21:16225950 C A 0.063519 -1.5162e-05
21:16225991 T C 0.028293 -7.1084e-06
21:16230735 T G 0.077985 9.2488e-06
21:16234795 T G 1.279782 9.4182e-06
21:16235764 A G 0.055098 7.2214e-06
21:16236732 T C 0.155341 2.9524e-05
21:16238548 G A 1.850472 1.4705e-05
21:16239937 G T 1.656247 4.7172e-06
21:16241232 T C 0.077414 -8.8296e-07
21:16241910 C T 0.329215 -1.1439e-05
21:16242676 T C 0.117641 9.7069e-06
21:16246638 C T 0.200137 -5.0593e-05
21:16247212 G A 1.582454 1.0536e-05
21:16247733 T C 0.098183 2.2958e-05
21:16247966 A G 0.029374 -8.8683e-06
21:16248158 G A 0.186450 3.1088e-05
21:16249930 T C 0.316469 -2.6786e-05
21:16254985 T C 0.053160 -1.2084e-05
21:16255403 G C 0.118232 1.0992e-05
21:16255542 C T 1.023534 1.1254e-05
21:16256077 C T 0.484607 -3.8434e-05
21:16261346 T G 0.053166 7.3482e-07
21:16265705 G A 0.023248 1.0555e-05
21:16266353 C T 1.070795 -3.0646e-05
21:16267163 C T 0.074640 2.3990e-05
21:16295275 T C 0.873741 1.5845e-05
21:16295354 T C 0.886426 1.8730e-05
21:16311964 T C 0.075306 -4.5339e-06
21:16313667 C T 0.134368 6.1014e-05
21:16318226 A G 1.274774 6.3659e-06
21:16319556 A G 0.076877 -2.9533e-07
21:16321941 T G 0.307830 -6.6482e-06
21:16322828 C T 0.138400 -3.0582e-05
21:16326450 T C 0.059493 4.3700e-06
21:16335989 G A 0.185219 8.2196e-07
21:16337111 A G 0.020409 -1.9054e-05
21:16338106 A G 0.045867 -1.7153e-05
21:16339172 C G 0.207229 2.2396e-05
21:16339348 G A 0.036419 1.2866e-05
21:16339852 C T 0.027879 7.1397e-06
21:16340289 T C 0.846022 4.4730e-06
21:16350485 T C 0.501851 -7.7097e-06
21:16353531 C T 0.389790 3.0519e-06
21:16353809 C A 0.194963 1.9339e-05
21:16359831 T G 1.973512 8.7813e-06
21:16368653 T C 0.662285 8.5145e-06
21:16376250 T C 0.032441 8.8564e-07
21:16390101 C T 0.048328 8.0465e-06
21:16398326 G A 0.317241 1.2494e-05
21:16400141 A C 0.032635 -1.6668e-05
21:16402431 C T 0.109311 1.6367e-05
21:16408797 C T 0.110661 1.7496e-05
21:16409421 G T 0.031238 -1.1171e-05
21:16413392 C T 0.425539 -5.2020e-06
21:16416574 G T 0.185562 1.3077e-05
21:16422879 G A 0.358300 -2.3507e-06
21:16428247 T C 0.061214 -1.6848e-05
21:16431762 G T 1.455097 3.9372e-06
21:16435223 G A 0.555786 7.9252e-07
21:16441645 A G 1.032179 5.7109e-05
21:16442143 A C 0.795167 3.8289e-05
21:16447754 C T 0.165330 -1.1789e-05
21:16448591 T C 0.087953 1.0181e-05
21:16451233 C T 0.022174 3.4082e-05
21:16451854 T G 1.040410 -3.5591e-05
21:16451986 G A 0.024414 2.7505e-06
21:16452352 T C 1.405548 -2.2164e-06
21:16454335 T C 0.243115 -1.3817e-06
21:16455404 C T 0.034481 -1.5829e-06
21:16460664 T G 0.073514 1.3843e-05
21:16462189 A G 0.149534 1.2313e-05
21:16462769 A G 0.515549 -1.6693e-05
21:16465246 A G 0.393601 4.0783e-06
21:16465726 G T 0.060575 1.3669e-05
21:16473448 A C 0.133973 -3.6702e-06
21:16478023 T C 0.029840 -8.5654e-06
21:16480898 T C 0.951202 -1.3885e-05
21:16481356 C T 0.035096 -5.3980e-06
21:16481934 A G 0.351358 -8.7432e-06
21:16482558 C A 0.026308 1.6397e-05
21:16483539 C T 0.441171 -3.4365e-05
21:16484571 A G 0.062254 -1.4578e-06
21:16486886 T C 1.234901 -2.1624e-05
21:16487700 G A 0.326815 -2.4574e-06
21:16487786 T C 1.205489 1.3327e-05
21:16488347 C T 0.433885 1.2791e-06
21:16489857 T G 0.071638 -2.2274e-05
21:16498695 A C 0.063583 1.9036e-05
21:16499941 T G 0.050049 1.3538e-05
21:16505064 A G 0.292847 4.9456e-06
21:16507044 A G 0.054146 -2.3078e-06
21:16510753 G T 0.256347 -6.7104e-06
21:16511502 G A 0.024166 1.7312e-05
21:16519704 T C 0.147450 -4.9029e-05
21:16519724 A C 0.061000 -2.3090e-05
21:16520686 T C 0.059269 7.8867e-06
21:16523219 G A 0.135031 -5.8757e-06
21:16534968 C T 0.438516 1.1529e-05
21:16547722 A G 0.039040 -1.3069e-05
21:16552671 G A 0.135449 -1.8032e-05
21:16560529 G A 0.069625 1.6004e-05
21:16561704 A G 0.044198 -7.7424e-06
21:16562709 T C 0.176080 -2.5313e-05
21:16566350 G A 0.174373 1.4905e-05
21:16568524 T C 0.644413 -1.1045e-05
21:16569932 G A 0.054428 5.3319e-06
21:16573322 T C 0.043191 4.9911e-06
21:16579046 T G 0.233717 9.2610e-06
21:16580011 G T 0.111371 -1.8951e-06
21:16583736 G A 0.037823 -1.4754e-05
21:16587118 C T 0.101107 3.4381e-06
21:16593184 T G 1.230824 8.2593e-05
21:16594849 A G 1.043164 7.6943e-05
21:16596139 A G 0.063080 2.8881e-05
21:16596199 C A 0.121180 3.5168e-06
21:16596404 A G 0.086389 -1.3319e-05
21:16600516 A G 0.267858 1.8336e-05
21:16609462 G C 0.058049 -9.0683e-06
21:16611077 C T 1.220873 8.3256e-05
21:16615717 T C 0.048978 9.4313e-06
21:16616826 G A 0.321287 1.4345e-05
21:16621859 G A 0.226632 -3.4276e-05
21:16632404 T C 0.131077 -3.4310e-06
21:16632813 A G 0.458180 -1.2918e-05
21:16635767 A G 1.709458 4.4143e-06
21:16647725 C T 0.163990 8.2573e-06
21:16648103 T C 0.052833 -3.2642e-06
21:16658799 C T 0.255561 3.6084e-05
21:16659399 G T 1.009397 -1.6377e-05
21:16664297 A G 0.026719 1.8561e-05
21:16666163 G A 0.064767 8.5924e-06
21:16674204 G A 0.212258 1.7438e-05
21:16675662 C T 0.028919 -6.0573e-07
21:16678278 T C 0.053238 1.4472e-07
21:16682922 G A 0.353809 1.7655e-05
21:16686538 C G 0.625931 -6.7846e-06
21:16693035 G A 0.059361 1.1551e-05
21:16695506 T C 0.036001 -7.1636e-06
21:16710026 G A 1.129832 3.4617e-05
21:16711501 A G 0.224341 3.3084e-05
21:16715359 C T 0.024557 5.9107e-06
21:16717942 T C 0.260171 -1.3286e-05
21:16727616 G A 0.045265 -1.5002e-06
21:16733939 A G 0.021987 1.3064e-05
21:16743349 T C 0.049971 -8.6457e-06
21:16744368 G A 0.080695 -2.2600e-05
21:16750671 G A 0.127004 -6.4794e-06
21:16756444 A G 0.052231 9.8705e-06
21:16758302 A G 0.022214 -4.7097e-06
21:16767346 G A 0.024829 -6.4659e-06
21:16772574 A G 0.878419 -5.5936e-05
21:16780934 A G 0.032564 3.1724e-05
21:16782627 T C 0.586704 6.7532e-06
21:16790735 C T 0.130693 -1.7035e-05
21:16793150 C T 0.142113 -1.7967e-05
21:16794505 G A 0.602432 2.4839e-06
21:16798616 G T 0.675562 9.5352e-06
21:16798661 G C 0.056556 4.8216e-05
21:16802053 G A 0.032166 -1.0265e-05
21:16806827 A G 0.106717 -1.0611e-05
21:16812552 A C 0.857690 1.3003e-04
21:16817051 G A 0.887728 6.9010e-05
21:16817311 A G 0.592521 6.5700e-06
21:16828249 G C 0.072035 3.2126e-06
21:16841195 C T 0.917357 6.9492e-05
21:16841960 T C 1.190118 -1.7261e-06
21:16848564 C T 0.351841 -7.3288e-06
21:16849795 C T 0.028953 2.3830e-05
21:16853276 A C 0.048464 3.8878e-05
21:16853463 G A 0.107917 2.6526e-05
21:16853467 C T 0.024418 4.1978e-06
21:16855993 T G 0.408563 -1.3441e-05
21:16858567 T C 0.034637 6.1817e-06
21:16863515 C T 0.478729 4.1351e-06
21:16869159 G A 0.063257 2.0367e-06
21:16869936 C T 1.236689 -2.3420e-05
21:16870438 T G 1.341046 -2.2813e-05
21:16888242 T C 0.175380 -1.6832e-05
21:16895284 T C 0.280693 1.7642e-05
21:16895833 T G 0.035300 -5.6599e-06
21:16903355 G A 1.721470 -2.5953e-05
21:16905247 T G 0.056519 -8.0683e-07
21:16911132 A G 0.330677 -1.2095e-05
21:16918134 T G 0.020923 6.7936e-06
21:16920596 T C 0.098765 1.9907e-05
21:16922693 C A 0.790785 -1.2750e-05
21:16924093 T C 0.036820 -1.9383e-05
21:16924221 G A 0.392914 1.2717e-05
21:16929486 T C 1.182193 -5.5359e-06
21:16936395 C T 0.358290 1.1504e-06
21:16937077 A G 0.390837 5.4709e-06
21:16947026 T C 0.203867 -5.1385e-05
21:16950627 C A 1.950679 7.3678e-06
21:16954133 A G 0.035086 -3.1985e-06
21:16956149 G A 0.035311 -5.8802e-06
21:16956866 C T 1.399126 -2.6276e-05
21:16957021 C T 1.936236 1.0532e-05
21:16961910 A G 0.204792 -5.0054e-05
21:16962765 G T 0.036436 -1.9917e-05
21:16977568 C T 1.475428 -6.7459e-05
21:16992940 A G 1.495392 -7.0172e-05
21:16999267 A G 0.081613 8.4238e-06
21:17001636 A G 1.469753 -4.5514e-05
21:17012401 A G 0.132770 1.8769e-05
21:17013934 A G 0.030636 2.7716e-05
21:17014200 A C 0.268389 4.2655e-06
21:17018522 C T 0.055536 -1.7319e-05
21:17020990 T C 0.024424 1.3137e-05
21:17022415 C A 0.054207 -5.5990e-06
21:17026360 T C 0.192369 -2.0753e-05
21:17029017 G A 1.654102 1.0246e-05
21:17036954 G A 1.328392 1.3651e-05
21:17041945 G A 0.054278 -1.1074e-05
21:17044347 T C 0.086447 2.4910e-05
21:17047540 T C 0.290154 -4.2026e-06
21:17049598 C T 0.038292 2.2115e-06
21:17049913 C T 0.040424 1.8630e-05
21:17052392 G T 0.045782 -1.3506e-05
21:17056144 C T 0.301595 -1.3118e-05
21:17058713 A G 0.152356 -9.8752e-06
21:17066268 A G 0.051806 5.2921e-06
21:17068804 C T 1.896115 -1.5572e-05
21:17069166 T C 0.186324 1.5096e-05
21:17079346 C T 0.180979 1.7591e-05
21:17079538 G C 0.046503 -1.0647e-05
21:17088977 G A 1.642325 1.7505e-06
21:17100275 C T 1.830682 1.4818e-05
21:17101594 C T 0.064954 4.2961e-06
21:17103037 A G 0.040217 2.2901e-05
21:17110755 A G 0.256751 5.0202e-07
21:17115398 T C 0.037605 -1.4346e-05
21:17128718 A G 0.041182 -1.2641e-05
21:17134334 T G 0.024394 8.8846e-07
21:17135395 G A 0.095895 -8.5228e-07
21:17143899 G A 0.061635 -4.1036e-06
21:17144836 G C 0.053262 -3.2468e-05
21:17145011 A G 0.448709 -1.4339e-05
21:17145473 G A 0.373443 1.2052e-07
21:17161704 A G 0.180755 1.9147e-05
21:17168105 A G 0.099588 -5.4138e-06
21:17171858 A C 0.177875 1.9258e-05
21:17174817 G A 0.047213 -1.3165e-05
21:17188154 G A 0.037799 -1.6327e-06
21:17188204 A G 0.070247 6.9560e-06
21:17198170 G A 0.069292 1.4604e-05
21:17203648 T G 0.080239 1.9337e-06
21:17203785 T A 0.083343 -1.5640e-06
21:17219811 G A 0.035113 -1.6298e-05
21:17242234 G A 0.272095 1.5194e-05
21:17247111 A G 0.031659 -1.2693e-05
21:17247213 T C 0.253872 1.0664e-05
21:17257764 G A 0.043355 7.0582e-07
21:17260269 G C 0.078594 1.0975e-05
21:17277516 A G 0.082966 -8.1531e-06
21:17278962 C A 0.040458 9.2111e-06
21:17295381 T C 0.063046 6.4483e-06
21:17295733 C T 0.239460 1.7679e-05
21:17308629 T C 0.075564 -2.5018e-05
21:17309623 C G 1.829543 -2.1913e-05
21:17312072 G A 0.240857 -2.8562e-06
21:17314193 C T 0.448668 7.6432e-07
21:17321799 A C 0.215131 2.7145e-06
21:17327135 T C 0.366576 2.2835e-06
21:17333558 C T 0.201079 2.5894e-05
21:17340801 G A 1.080464 -5.0142e-05
21:17342750 T C 0.061656 -2.9533e-05
21:17343760 C A 0.025709 7.2610e-06
21:17345167 G T 0.079369 -4.6566e-06
21:17346248 G C 1.186269 -1.8506e-06
21:17351099 C A 0.033308 -5.4298e-06
21:17357892 T C 0.039020 1.6004e-06
21:17362334 C G 0.053928 1.9423e-06
21:17362346 C A 0.028725 5.0720e-06
21:17366493 T C 0.093801 1.1416e-06
21:17367447 G A 0.050824 2.3951e-06
21:17371850 C T 1.195357 5.0461e-06
21:17373082 C T 1.317975 3.0984e-06
21:17373401 G A 0.057940 2.2993e-05
21:17377165 T C 0.123165 -4.5650e-06
21:17384453 C T 0.045122 -1.5848e-05
21:17389445 C T 1.517742 1.5543e-05
21:17391497 C T 0.035878 -2.2407e-05
21:17394903 G A 1.516294 1.6252e-05
21:17398251 A G 0.082140 -2.4305e-05
21:17399131 C T 0.094250 1.1035e-05
21:17400711 C T 1.522770 1.0299e-05
21:17406819 G C 1.699755 -1.8959e-05
21:17408456 G A 0.218082 9.0214e-06
21:17410959 C T 1.554480 -4.5501e-06
21:17416115 A C 0.046731 1.8209e-05
21:17416393 C A 0.379719 -2.5282e-06
21:17416526 C T 0.084673 1.4509e-06
21:17421475 T C 1.250618 -1.6601e-05
21:17426883 T C 1.612036 -1.3230e-05
21:17431897 T C 1.160366 -1.1566e-05
21:17438341 T C 0.652950 2.5086e-05
21:17440093 A G 0.066575 1.5520e-05
21:17441765 C T 0.103623 1.3230e-06
21:17443017 C T 0.808648 2.4032e-05
21:17444579 A G 0.033923 1.2176e-05
21:17447996 C T 0.029942 8.0906e-06
21:17459507 T C 0.124733 2.2796e-06
21:17470264 C T 0.804724 6.7438e-05
21:17471867 C T 0.044310 -1.1801e-05
21:17481982 T C 0.078468 1.9064e-06
21:17488119 C T 0.663724 4.5958e-05
21:17506103 A G 0.056937 -6.4077e-08
21:17526389 T C 0.063240 -9.4338e-06
21:17529193 T C 1.118287 -2.9975e-05
21:17536247 T C 0.632384 2.8340e-05
21:17539232 G A 0.056216 3.9232e-05
21:17541540 A G 0.039955 -1.1099e-05
21:17544930 G A 0.175716 1.4843e-06
21:17548259 G A 0.085591 -1.3199e-05
21:17557635 C A 0.041583 1.8359e-05
21:17557780 A G 1.827813 1.1394e-05
21:17563269 A C 1.338959 5.2492e-06
21:17563694 C T 1.864575 -3.2234e-05
21:17572240 A C 1.862124 6.7111e-06
21:17576565 G A 1.180595 -7.3120e-06
21:17581522 C T 0.082456 4.1576e-05
21:17584300 G T 1.279972 -9.9582e-06
21:17593061 G A 1.136102 -5.3876e-06
21:17607107 C T 0.137672 -2.5764e-06
21:17615869 A G 0.038884 -7.2839e-06
21:17618519 C T 1.858921 5.9821e-06
21:17624130 A G 0.520955 2.3552e-05
21:17625523 C T 0.056855 -1.3632e-05
21:17631636 G T 1.225653 -9.4951e-06
21:17637496 C T 1.966315 6.2012e-06
21:17639822 C T 1.974379 6.4158e-06
21:17640303 G A 0.137502 -7.3663e-06
21:17642347 A G 0.023296 -1.0361e-05
21:17650003 A G 0.829152 -1.3508e-06
21:17657050 G A 0.100526 6.3866e-06
21:17658152 G T 0.130801 -1.4191e-05
21:17659073 A G 0.066929 3.2712e-05
21:17661163 C T 0.284875 1.3736e-05
21:17661418 G A 0.137111 -4.9829e-06
21:17664956 G T 0.761608 -2.2834e-05
21:17667779 A G 0.590111 -2.4745e-05
21:17669569 A G 0.540470 -1.3454e-05
21:17669883 C A 0.109950 -1.4696e-05
21:17670775 G A 0.632778 3.1477e-07
21:17673392 C T 0.074324 1.7978e-06
21:17673453 T C 0.559536 -1.4455e-05
21:17677057 A G 0.062268 -1.1529e-05
21:17685246 A G 0.278323 -2.9354e-06
21:17686610 G A 0.091054 -3.3274e-06
21:17689931 G A 0.031268 -1.0990e-05
21:17690857 T C 0.175944 2.4063e-05
21:17692207 T G 1.170919 2.0961e-05
21:17693951 A C 1.690956 -3.3162e-05
21:17698360 A G 0.024091 -3.7203e-06
21:17703016 T C 1.941397 7.1803e-06
21:17713124 C T 0.085247 2.4245e-06
21:17717092 C T 0.025461 4.2002e-06
21:17717125 G A 0.045258 4.0283e-06
21:17720734 T C 0.122754 5.5427e-06
21:17724889 T C 0.076394 4.0849e-05
21:17727300 T C 1.804041 -9.1801e-06
21:17728224 G A 0.363920 3.3108e-06
21:17728967 T G 0.077285 -3.5092e-05
21:17734464 T C 0.047999 7.1627e-06
21:17735731 T C 0.417529 -4.9334e-06
21:17739886 A G 0.042341 1.0254e-05
21:17740321 G A 1.927897 -3.2338e-06
21:17740482 C G 0.034066 -1.4461e-05
21:17743053 T C 1.107016 -2.8309e-05
21:17743491 G C 1.801134 -1.6782e-05
21:17744472 A G 0.109590 3.1197e-06
21:17746220 C T 1.154610 -2.0842e-05
21:17746249 G A 1.818432 -1.2209e-05
21:17747248 G A 0.024414 -3.6237e-06
21:17748985 C T 1.410396 -1.8803e-05
21:17749198 G C 0.462124 7.8664e-06
21:17751274 T C 0.076989 2.5239e-06
21:17758884 C A 0.477223 -7.9862e-06
21:17759486 G T 0.434729 -1.6959e-05
21:17761933 A C 0.848025 1.7754e-05
21:17762716 G A 1.939272 -6.2838e-06
21:17763803 A G 0.600585 -3.8823e-06
21:17768070 G A 0.056930 -1.8448e-06
21:17772222 T C 0.350359 -9.3103e-06
21:17774476 T G 0.375381 1.4644e-05
21:17774632 T C 0.020280 1.3324e-05
21:17774836 A G 1.167975 3.8761e-05
21:17777893 C T 1.284161 1.3952e-05
21:17781070 C T 0.615572 1.0535e-05
21:17790937 C A 0.476910 -7.0923e-06
21:17796889 C G 1.875784 -3.0409e-05
21:17799234 A G 0.112612 1.8764e-05
21:17802816 A G 0.040414 -1.9216e-05
21:17805131 A G 0.040444 1.2682e-05
21:17805137 T G 1.242652 1.1927e-05
21:17806283 C A 0.186643 2.6239e-05
21:17808052 A G 0.049525 6.8695e-06
21:17808199 C T 0.198050 3.2398e-05
21:17808322 A G 0.030082 1.5760e-05
21:17817068 T C 1.168237 1.0444e-05
21:17817283 A G 0.091462 -6.9240e-07
21:17826149 C A 0.073654 -8.7961e-06
21:17826260 C T 1.036636 -6.0110e-05
21:17826343 C T 0.025206 3.5326e-06
21:17827995 T C 0.175672 3.6666e-05
21:17830006 T C 0.117800 -6.3356e-07
21:17833730 G A 0.112714 -8.5839e-06
21:17841907 G A 1.937953 9.1376e-06
21:17846009 C T 0.033855 4.9845e-06
21:17849370 G T 0.086733 1.5060e-05
21:17865222 A C 0.064219 -4.1875e-06
21:17894421 A G 0.076064 -5.0016e-05
21:17897082 T C 0.065134 -2.5516e-05
21:17898354 C G 0.136139 -1.2537e-06
21:17904243 G A 0.097925 -2.7623e-05
21:17908245 G A 0.039744 9.6782e-06
21:17910459 C A 0.138961 5.9753e-06
21:17913097 C T 0.046839 1.8458e-05
21:17930405 T C 0.227339 1.7634e-06
21:17938901 C T 0.027073 -4.6099e-06
21:17941638 G A 0.197343 -3.8312e-06
21:17945877 G A 0.123295 -3.1295e-06
21:17951417 A G 0.036181 -5.5575e-06
21:17955036 T C 0.062693 -6.4199e-06
21:17961544 G A 0.272941 -9.6805e-06
21:17968542 T C 0.026066 -1.0796e-05
21:17969020 A G 0.098112 2.3155e-05
21:17971373 C G 0.573904 -2.9159e-05
21:17973030 G A 0.027052 -7.4412e-06
21:17978853 A C 0.080324 -2.8858e-05
21:17979019 A G 0.026624 -6.7991e-06
21:17981607 T C 0.041070 8.5546e-06
21:17983240 T C 0.140770 1.6137e-05
21:17989345 G T 1.971659 1.3263e-05
21:17996201 T C 1.741379 -7.6005e-06
21:17997229 A G 0.051463 4.0288e-06
21:18002476 T C 1.751337 3.1517e-05
21:18003265 C G 1.474139 1.0677e-05
21:18007345 G A 1.173476 -7.3277e-06
21:18009636 C A 0.039778 8.6398e-07
21:18010708 A G 0.022983 2.1499e-05
21:18016297 G T 0.022932 1.1758e-05
21:18017485 G A 0.031414 7.9767e-06
21:18021050 T C 0.153543 -1.8511e-05
21:18021716 T C 0.691408 -4.3277e-06
21:18025212 T G 0.060853 4.2645e-06
21:18032349 G A 0.237202 5.9478e-05
21:18042727 G C 0.157847 4.9493e-06
21:18045822 T C 0.023506 1.7114e-05
21:18046205 T C 0.041508 6.4197e-06
21:18046232 G A 0.760962 -2.5174e-05
21:18047417 G A 0.119415 -4.5640e-05
21:18048206 C T 0.721820 4.9471e-06
21:18048568 A C 1.464769 -1.1183e-05
21:18049996 C T 0.697936 -5.8416e-06
21:18050165 C T 0.570398 -3.7596e-06
21:18050542 A G 0.576943 -6.2645e-06
21:18054189 T G 0.795419 1.8673e-05
21:18057043 A G 0.511609 1.8369e-05
21:18063924 C T 0.053568 -1.3921e-05
21:18064711 G A 0.363608 -5.4958e-06
21:18078013 A G 0.042158 1.2218e-05
21:18080579 T C 0.041175 9.6512e-06
21:18081151 A G 1.353048 -1.9853e-05
21:18084285 C T 0.047050 8.4571e-06
21:18091248 T C 0.908286 7.8419e-06
21:18092550 A C 0.030585 -8.5801e-06
21:18097194 T C 0.021028 -1.5884e-05
21:18097487 A C 0.881078 -9.2460e-06
21:18101068 A G 0.078223 7.9965e-06
21:18110165 T C 0.041138 -5.1044e-06
21:18112371 T C 0.092329 -1.4516e-05
21:18113191 A G 0.645062 -2.1424e-05
21:18120464 C T 0.135248 1.0585e-05
21:18120864 C A 0.066677 -8.0618e-06
21:18136417 G A 0.067078 -9.5772e-06
21:18138050 T C 0.104623 7.3322e-06
21:18139477 G A 0.032733 -4.5283e-06
21:18142335 A G 0.141966 1.5747e-05
21:18145697 A G 0.060843 3.2420e-05
21:18146012 G A 0.116991 1.0262e-05
21:18146570 G T 0.109043 7.0340e-06
21:18169975 A G 0.030605 5.4778e-06
21:18170787 G A 1.900725 -3.5034e-06
21:18179091 G T 0.398449 8.8519e-06
21:18187364 T C 0.078546 -9.2939e-06
21:18187408 C T 0.784451 -1.9280e-05
21:18189825 G A 0.102831 -8.3546e-07
21:18201372 A G 0.091295 2.0448e-05
21:18201970 A G 0.028035 1.9494e-05
21:18203166 C T 1.952953 8.5898e-06
21:18208052 A G 0.640302 -3.6966e-05
21:18211592 T C 0.030683 5.3826e-06
21:18214911 T C 0.080634 -1.4294e-05
21:18216920 T C 0.370774 -2.5407e-06
21:18219698 C A 0.604407 1.5949e-05
21:18221647 A G 0.040135 6.7650e-06
21:18224738 T C 0.487851 6.5340e-06
21:18226195 C T 0.199029 2.9905e-07
21:18227964 G T 0.034335 1.5750e-05
21:18236960 A G 0.062723 -1.4152e-05
21:18239304 T C 0.028270 1.4824e-05
21:18248184 C A 0.097629 2.8299e-05
21:18250520 T C 0.036201 -1.6706e-06
21:18260972 G A 0.078298 -2.9373e-05
21:18261286 C T 1.525684 -1.8210e-05
21:18261527 G A 1.450269 -2.7106e-05
21:18262773 G A 0.095328 -1.0579e-05
21:18270570 C G 0.933319 -1.4763e-05
21:18271423 C T 0.108417 2.4866e-05
21:18271587 T C 0.281852 3.1036e-06
21:18275031 T C 0.969548 -3.4814e-05
21:18275118 A G 0.032574 7.6222e-06
21:18282137 G A 0.732488 2.6191e-05
21:18282957 T C 0.034682 -6.1233e-06
21:18285057 A G 0.139967 -7.8790e-06
21:18285438 G C 0.665250 2.9256e-05
21:18292297 A G 0.973835 -9.0564e-06
21:18297514 A G 1.633346 -4.0139e-06
21:18297682 A G 0.027586 8.6923e-06
21:18304035 A C 0.548568 -3.6536e-05
21:18310109 A G 0.036371 3.0468e-06
21:18315261 G T 0.125552 2.0668e-05
21:18320324 C T 0.545270 -3.1631e-05
21:18329122 T C 0.028140 -6.5134e-06
21:18338889 C A 1.037184 -1.2132e-05
21:18340590 C T 0.246494 5.9338e-06
21:18346367 C G 1.027178 -9.1386e-06
21:18347660 A C 1.484886 2.1873e-05
21:18350649 C A 0.022877 -1.1116e-07
21:18351652 A G 0.119793 -1.8116e-06
21:18352621 T G 0.038102 -1.5210e-05
21:18364004 G A 0.379560 4.9385e-07
21:18368564 T C 0.599633 -7.0938e-06
21:18381340 G A 0.682953 1.6930e-05
21:18384238 A G 0.551074 -3.9763e-05
21:18385661 C T 1.720514 6.6770e-06
21:18385875 C T 1.037990 -8.9686e-06
21:18402387 G C 0.178147 1.7480e-05
21:18414153 A G 1.178858 4.3603e-05
21:18422609 C T 0.461699 -6.2347e-05
21:18425348 A G 1.011083 -5.0595e-05
21:18435973 A G 0.363271 1.3650e-05
21:18436537 A C 0.794294 2.0323e-05
21:18438797 T C 0.551108 -5.4861e-06
21:18439288 T C 0.059551 -7.9037e-06
21:18439957 G C 0.034807 2.4766e-05
21:18445229 A C 0.059595 -2.4186e-06
21:18452225 G T 1.870491 -1.3790e-05
21:18462770 G C 1.286778 -8.9961e-06
21:18470709 C T 0.239014 7.1627e-06
21:18470711 A G 0.068177 5.1891e-06
21:18472273 G A 1.049015 -1.2890e-05
21:18473316 A C 0.147393 2.6182e-06
21:18474721 T C 0.103321 -2.0773e-06
21:18476235 C T 0.054982 1.2202e-06
21:18490867 G A 1.268185 -7.0528e-06
21:18501960 T C 1.121571 -1.1191e-05
21:18515397 C T 0.047859 1.0253e-05
21:18517780 C T 1.225891 -7.3200e-06
21:18525178 T C 0.040594 -1.2542e-06
21:18531189 G C 1.611455 2.1082e-05
21:18531622 G A 0.044300 3.7273e-06
21:18535680 T C 0.038479 -1.0047e-05
21:18542754 G A 0.065290 -2.2148e-06
21:18542872 T G 0.555276 -1.3424e-05
21:18543283 A G 0.101339 3.6559e-06
21:18544139 A C 1.147770 -9.9295e-06
21:18544296 C T 0.059086 -4.6629e-06
21:18547354 A C 1.943777 4.1709e-06
21:18547664 G A 0.497071 -4.7929e-06
21:18548183 A C 0.048920 1.0773e-05
21:18557992 C T 0.020365 1.4161e-06
21:18558413 T C 1.900990 -8.3121e-06
21:18564898 T C 0.050317 -1.8371e-05
21:18573289 G A 0.782955 -2.4666e-05
21:18574904 C A 0.090330 -5.5467e-06
21:18582160 T C 0.118463 1.1230e-05
21:18583626 C T 0.338041 -1.0887e-05
21:18587290 G A 0.088457 4.9746e-06
21:18589966 A G 0.328511 -2.4713e-05
21:18597209 G A 0.029242 -1.1821e-06
21:18597853 C A 0.055244 1.5297e-05
21:18621625 T G 0.064253 6.1371e-06
21:18625355 C A 0.160336 -2.3599e-05
21:18626904 A G 0.146614 3.6741e-06
21:18628358 C T 1.344575 4.6029e-05
21:18630762 T C 0.049682 2.7822e-06
21:18632299 T C 0.071763 2.0720e-05
21:18632671 T C 0.500141 1.6227e-05
21:18636633 G C 0.079121 3.8343e-05
21:18637686 C T 0.268018 -1.0046e-05
21:18643607 C T 0.091102 6.7121e-06
21:18650150 G A 0.691381 -1.0020e-05
21:18662318 G A 0.716808 -8.1139e-06
21:18696946 G A 0.031557 -8.8569e-06
21:18698598 A G 1.119235 6.9975e-06
21:18698846 C A 0.444282 -6.8510e-06
21:18710371 C A 0.460802 -6.0662e-06
21:18719994 A G 0.330405 9.0164e-07
21:18722651 T C 0.528404 -1.3981e-05
21:18723765 A C 0.048035 -2.2057e-05
21:18728968 A G 0.038010 -8.2232e-06
21:18730245 C T 0.123563 -6.8168e-06
21:18731281 G T 0.073021 -4.0299e-06
21:18733011 T C 0.516073 -1.6984e-05
21:18736848 T C 0.159156 -1.2886e-05
21:18737223 G A 1.724788 2.0830e-05
21:18739946 A C 0.078583 -2.0883e-05
21:18764297 T C 1.052136 2.0541e-05
21:18764496 G T 0.028300 -4.4831e-06
21:18766325 A G 0.733046 -2.6318e-06
21:18767799 G T 0.689307 3.1651e-05
21:18770484 G A 0.862345 -7.3877e-06
21:18775707 G A 0.116390 -3.3786e-05
21:18781828 C T 0.277786 -2.1557e-05
21:18786001 G A 0.890278 4.1562e-05
21:18786168 G A 0.670295 -1.3169e-06
21:18788509 G A 0.043144 1.7835e-05
21:18790282 G C 1.779719 7.4797e-06
21:18792933 G A 0.960848 1.7391e-05
21:18800329 A C 1.036480 3.4393e-06
21:18803514 G A 0.062938 -3.4929e-07
21:18806326 T C 0.039129 1.6443e-06
21:18808923 G T 1.405769 -3.4285e-06
21:18810795 G T 0.111419 -1.5063e-05
21:18813490 G A 1.070733 6.9875e-06
21:18814425 G A 0.022826 1.4899e-05
21:18819147 A G 0.022714 1.2583e-05
21:18819261 G A 0.169291 1.4255e-05
21:18821866 T C 0.135541 -1.7067e-05
21:18821964 C G 0.927533 -9.3062e-06
21:18822174 A G 0.269973 8.2040e-07
21:18823519 A G 0.042307 -1.9126e-05
21:18824378 C A 0.038170 -2.4130e-05
21:18824403 A G 1.007945 -1.0074e-05
21:18824505 T C 0.034933 -2.8978e-06
21:18825044 A G 0.026631 7.8550e-06
21:18825247 C T 0.385152 -4.5969e-06
21:18825927 G A 0.426362 1.1944e-05
21:18826595 A G 0.096810 -1.4439e-05
21:18828052 C A 1.950284 5.5074e-06
21:18828524 G A 0.025356 -8.0139e-06
21:18830047 A G 0.051715 -4.8297e-06
21:18830470 T C 0.681498 1.7687e-06
21:18832365 G A 0.129775 1.4672e-05
21:18832640 G T 1.346626 1.3384e-05
21:18836059 A G 0.114339 -7.1626e-06
21:18836467 C T 0.021262 7.8171e-07
21:18838900 A G 0.712028 4.1953e-06
21:18839857 G T 0.028185 -1.0245e-06
21:18841879 A G 1.296570 -6.7430e-06
21:18843067 A G 0.520530 2.9081e-06
21:18844860 G C 0.838158 -1.1586e-05
21:18847263 T C 0.027998 -1.4417e-06
21:18849807 C T 0.692802 -1.6928e-05
21:18852105 G A 1.655207 -3.9754e-05
21:18853902 T C 0.714626 -1.2838e-05
21:18865820 A G 1.598342 -1.7979e-06
21:18866646 T C 0.110552 1.0146e-05
21:18872562 T C 0.378193 3.1322e-05
21:18877791 T C 0.740719 -1.6482e-05
21:18885898 T C 0.659161 7.3891e-06
21:18890217 A G 0.424475 6.1896e-06
21:18895367 G A 0.118834 -3.5595e-06
21:18899827 T G 0.041121 2.3636e-05
21:18901969 A G 0.190132 -4.9235e-06
21:18903657 G T 0.303125 -1.0946e-05
21:18908394 T C 0.112422 -3.1125e-08
21:18910659 T G 0.028130 3.9119e-06
21:18920691 T C 1.254552 1.8595e-05
21:18924703 C A 0.069530 -2.6259e-06
21:18933828 G A 0.405371 -3.2464e-05
21:18937758 G A 0.261103 -8.2365e-06
21:18947070 G A 1.739349 7.6207e-06
21:18951211 G A 1.147433 -5.6451e-06
21:18951407 G A 0.038200 3.0719e-05
21:18952076 C T 0.036851 -1.3678e-05
21:18954924 T C 0.112765 -4.0859e-06
21:18956705 C T 0.205638 6.7768e-06
21:18958316 A C 0.860526 -6.1445e-06
21:18958380 A G 0.051382 9.3039e-07
21:18964358 G A 0.269487 1.7140e-05
21:18968320 T C 0.775649 -5.0713e-06
21:18987988 G T 0.075864 -5.2059e-06
21:18989377 A G 0.060010 4.8609e-06
21:18997213 G A 0.313848 -3.8477e-05
21:19011263 C T 0.384248 -2.9880e-05
21:19021099 G A 0.023758 -9.6552e-06
21:19023398 T C 0.390306 7.7152e-06
21:19024276 T C 0.847212 -2.2376e-05
21:19031380 G C 0.429248 -4.4336e-05
21:19035747 T A 0.020409 -9.0166e-06
21:19040005 C T 0.409553 -2.0447e-05
21:19041179 G A 0.167247 1.2104e-05
21:19042323 A G 0.496241 -4.0576e-06
21:19043295 A G 0.028661 7.1786e-06
21:19044157 A G 0.075575 -1.8309e-05
21:19044975 A G 0.153628 8.6707e-06
21:19046239 G A 0.637678 -8.4540e-06
21:19046679 A T 0.447223 -1.7112e-05
21:19046706 T C 0.165476 -2.9988e-05
21:19050937 A C 0.052272 1.5209e-05
21:19052087 G T 0.037667 6.1493e-06
21:19055599 A G 0.365372 -7.9046e-06
21:19065456 G A 0.625115 -1.2209e-05
21:19069533 C T 0.199090 1.1906e-05
21:19070108 C T 0.028834 1.0524e-05
21:19081705 T C 0.203887 1.3645e-05
21:19098871 T C 0.429068 -2.3593e-05
21:19098952 C A 0.033376 -2.5449e-06
21:19101703 A G 0.037779 3.7801e-06
21:19109348 G A 0.090350 2.4213e-05
21:19124722 G A 0.044361 -1.2855e-05
21:19126079 C T 0.028565 -4.9393e-08
21:19128706 G A 1.427171 -7.1310e-06
21:19131238 C G 1.388059 -5.3372e-06
21:19132932 A G 0.344116 6.2070e-06
21:19133448 A G 0.056233 1.0516e-05
21:19133902 C A 0.036820 1.3602e-05
21:19134195 G A 0.195949 1.2041e-05
21:19134859 C G 0.328725 1.5433e-05
21:19136052 C T 0.023969 3.0512e-06
21:19137444 G A 0.132369 3.1065e-05
21:19137559 C T 0.062683 3.8421e-06
21:19139775 C T 0.604876 1.1810e-05
21:19148593 C T 0.268729 -2.0100e-05
21:19149091 G T 0.025883 -6.6198e-06
21:19150133 T C 0.804765 -8.9847e-06
21:19152209 G C 0.032614 -1.6144e-05
21:19153629 A G 0.056036 -3.2982e-06
21:19154859 C T 0.961167 -4.6273e-06
21:19156265 T C 0.062805 9.7322e-06
21:19157375 C T 0.122472 1.7263e-05
21:19157380 A C 0.694111 -1.5383e-05
21:19157415 A G 0.566713 -8.1793e-06
21:19159523 G A 0.956220 -4.4091e-06
21:19169155 C G 0.690888 -9.5166e-06
21:19169218 C G 0.445479 -1.9908e-05
21:19186614 A G 1.264958 -2.6724e-05
21:19195407 G A 0.086804 -2.5541e-05
21:19197465 A C 0.173323 -1.0038e-05
21:19202051 T C 0.118973 -8.3719e-06
21:19225264 G A 1.748726 -1.9956e-05
21:19226121 T C 0.893358 -2.9273e-05
21:19226451 T C 1.347098 1.1251e-05
21:19228178 G A 1.538372 1.6559e-06
21:19231555 T C 0.443367 6.4884e-05
21:19253526 A T 0.189448 -1.1979e-05
21:19254879 A G 0.772157 -3.6223e-05
21:19259311 G A 1.178073 -1.0370e-05
21:19262456 A G 0.117641 5.5847e-06
21:19265968 C A 0.791618 -3.1893e-05
21:19286918 C T 0.850190 -1.2158e-04
21:19308354 C T 0.035576 -4.5106e-07
21:19316624 C A 0.794314 -5.3258e-06
21:19332324 A G 0.615681 -1.8105e-04
21:19332843 A C 1.761659 -4.1422e-06
21:19334643 C T 0.074103 -8.6584e-06
21:19340281 A G 0.741773 -1.4693e-06
21:19349223 T C 0.097697 8.1125e-06
21:19357631 G T 0.226959 -1.2307e-05
21:19357993 T C 0.736976 -6.3330e-06
21:19361543 T G 0.039754 1.1870e-06
21:19362312 T C 1.490809 2.3779e-06
21:19367979 A G 0.030051 8.2031e-06
21:19375928 A G 0.109913 1.6002e-06
21:19377393 A G 0.273115 1.5346e-05
21:19377939 G T 0.226931 -3.2304e-05
21:19391326 C T 0.151330 5.9874e-07
21:19395457 C T 0.380212 -6.4638e-05
21:19397763 A C 0.114210 -1.5623e-05
21:19399885 G A 0.095705 1.4033e-06
21:19403222 G A 1.282855 -9.4074e-06
21:19404052 G T 0.245046 -2.5781e-05
21:19405159 A C 1.012066 -1.3442e-06
21:19408302 C T 0.239983 -1.3303e-05
21:19413893 T G 0.113986 -2.7464e-05
21:19414919 T C 0.870511 -2.8638e-05
21:19418752 T C 0.037918 -1.3136e-05
21:19419466 G A 0.995261 -4.3861e-05
21:19419535 T A 0.080770 -2.3907e-05
21:19424431 G A 1.314912 2.5207e-06
21:19425820 G A 0.045755 -1.7771e-05
21:19426998 T C 0.036028 -4.9253e-05
21:19427023 T C 0.057596 -9.1400e-06
21:19427488 C A 1.960038 -7.5794e-06
21:19427627 A G 1.970864 -1.0188e-05
21:19427805 G A 0.077635 -1.7109e-05
21:19437645 T C 1.731822 1.9225e-05
21:19453447 T G 1.020583 4.0709e-05
21:19462686 T G 0.072382 2.4052e-05
21:19474416 G C 0.029796 -8.0611e-06
21:19474615 T C 1.018444 3.8660e-05
21:19475741 G A 0.109651 4.3736e-06
21:19475795 A G 0.024465 -2.7857e-06
21:19480435 G A 0.117399 1.0948e-05
21:19480530 C T 0.093213 1.9838e-05
21:19480661 G A 0.040771 1.1249e-05
21:19480843 T G 0.082024 -1.5256e-05
21:19481009 T C 0.079457 1.1785e-06
21:19481664 C T 1.673505 -1.3997e-05
21:19482487 T G 0.099118 -1.3481e-05
21:19483119 A G 0.050827 1.6129e-05
21:19484268 T C 1.521995 3.2005e-06
21:19487804 T C 0.366331 -1.3494e-06
21:19488183 C T 0.839148 6.5198e-06
21:19491302 A G 0.707782 1.5307e-05
21:19494271 C T 0.280258 2.9657e-05
21:19494461 A G 0.061108 -5.9030e-06
21:19496596 A G 0.028259 -1.0157e-06
21:19497856 C T 0.032319 -2.8131e-06
21:19501856 A G 0.886647 3.1352e-05
21:19502547 A G 0.146335 3.2602e-05
21:19504855 T C 0.349277 1.6952e-05
21:19506715 T C 1.361326 -3.9373e-06
21:19509875 C G 1.497418 1.0851e-07
21:19510041 G A 0.041780 5.6548e-06
21:19511242 G A 0.037877 7.3142e-07
21:19526240 C T 1.870732 -3.0834e-05
21:19527049 T C 0.275199 -1.7281e-05
21:19527293 G A 0.026158 1.1343e-05
21:19528144 C T 0.101271 -2.1417e-06
21:19529480 T C 0.127738 -1.0648e-05
21:19534836 G T 1.927886 -3.4442e-06
21:19535591 C A 1.175897 7.1301e-06
21:19536638 T C 0.047961 -9.9602e-06
21:19541320 C T 0.210177 8.6113e-06
21:19544039 G C 0.046952 2.1970e-06
21:19545581 G A 1.968725 -5.1835e-06
21:19548232 A G 0.179619 -5.1542e-06
21:19550449 G A 1.518813 4.3243e-06
21:19551284 A G 1.566536 1.1810e-05
21:19551337 G T 1.807040 1.4306e-05
21:19552880 G A 0.403532 7.4297e-06
21:19553380 A T 0.047030 -1.0407e-05
21:19555391 G A 0.030024 -2.6243e-06
21:19556053 A G 0.074177 1.3969e-07
21:19558150 G C 0.161930 2.7289e-06
21:19558337 G A 0.176420 3.9496e-06
21:19559058 G A 0.096514 -1.3286e-05
21:19560078 G T 0.180078 9.0647e-06
21:19560688 G A 0.134613 -1.3445e-05
21:19561040 C T 0.141344 -8.3019e-06
21:19561326 C A 0.239252 -5.7880e-06
21:19562494 G A 0.665281 -1.2121e-05
21:19563533 C T 0.205196 -1.7800e-05
21:19568486 C T 1.180612 1.4904e-06
21:19568932 T C 0.135697 2.1754e-05
21:19571190 A G 0.056185 1.3950e-05
21:19574901 A G 1.499267 -7.1149e-06
21:19575926 C T 0.101383 1.9730e-05
21:19581800 T C 1.825059 1.4184e-05
21:19582526 G A 0.243437 -6.9716e-06
21:19584708 G A 0.767979 3.8928e-06
21:19595527 G A 0.059201 -4.1441e-07
21:19596631 C A 1.553301 -1.9730e-06
21:19600576 T G 0.087372 -1.1393e-05
21:19600970 G T 0.040104 -3.0358e-06
21:19606419 G A 0.189197 1.8211e-05
21:19618935 A G 0.043630 -4.9780e-06
21:19624679 G A 0.233714 -4.6389e-06
21:19625730 T G 0.052010 -8.0297e-06
21:19640343 G T 1.598444 9.0524e-06
21:19642691 G T 1.864109 3.2894e-05
21:19647965 T C 0.063543 -1.9538e-05
21:19654798 A C 1.640064 5.7148e-06
21:19656171 C A 0.847916 -5.7870e-06
21:19656266 C T 0.028562 -1.1588e-05
21:19656267 G A 0.171399 -1.3160e-05
21:19657794 A C 0.037177 9.9387e-06
21:19658718 C T 1.549969 2.7893e-05
21:19660206 C T 0.869637 -5.4130e-06
21:19662058 A G 0.051980 3.3687e-06
21:19664394 G A 1.665570 -2.2278e-05
21:19665104 A C 0.309306 -3.7031e-06
21:19667255 A G 0.201970 1.4377e-06
21:19667434 G A 0.094896 -2.4422e-05
21:19667864 T C 0.189163 6.8053e-06
21:19670118 A G 1.567237 -4.1030e-05
21:19673844 A T 0.038931 5.4698e-05
21:19678660 C T 0.205975 6.9616e-05
21:19680072 T C 0.854389 -2.3184e-05
21:19680830 T C 0.122676 2.5912e-05
21:19683216 A C 0.370149 9.2369e-06
21:19683303 A G 0.781368 -1.1060e-05
21:19685405 G A 0.714388 -3.0601e-06
21:19686959 T C 1.421211 -4.1150e-06
21:19687087 C T 0.769162 9.3756e-06
21:19688786 G A 0.639762 9.8779e-06
21:19697051 G A 0.953388 1.4535e-06
21:19700768 A G 0.327508 2.8203e-05
21:19704296 T C 1.811116 6.1696e-05
21:19706762 A G 0.592446 1.5827e-05
21:19707768 G T 1.746254 1.9205e-05
21:19711087 C T 0.047203 2.5630e-05
21:19717241 C T 1.520768 3.5414e-05
21:19717634 T C 0.315918 -9.8197e-06
21:19718292 T C 0.133848 6.2174e-06
21:19718818 G T 1.163902 2.9946e-05
21:19721194 A C 0.323350 -3.9451e-06
21:19723008 C A 0.333713 -1.2488e-05
21:19723055 A G 0.789116 8.7041e-06
21:19725419 G A 0.092989 3.8766e-05
21:19726138 A G 0.039911 1.2261e-05
21:19729066 G A 1.577028 7.7717e-06
21:19731103 G A 0.027110 -1.4747e-05
21:19734053 A G 0.093866 -3.5670e-06
21:19734185 A G 1.046095 1.3097e-05
21:19738356 C A 0.093845 8.6413e-06
21:19750078 A G 0.219391 -1.3005e-05
21:19756040 G C 0.571395 -4.4098e-06
21:19756765 C T 0.396827 -4.9008e-06
21:19757325 G A 0.040822 1.8589e-05
21:19759893 T G 1.417675 4.4689e-06
21:19766366 C T 0.520363 4.9027e-05
21:19770562 C T 0.166071 7.0232e-06
21:19771590 C G 0.278507 -3.1124e-05
21:19776950 A G 0.060092 7.3183e-06
21:19784160 A G 0.059752 -1.0278e-05
21:19789884 A G 1.376942 1.4039e-05
21:19792819 C T 0.032710 7.5772e-06
21:19794186 T C 0.048604 -8.2663e-06
21:19796510 T C 0.928383 -2.2416e-06
21:19820007 T C 0.100761 -4.1410e-07
21:19822687 C T 0.087644 7.5233e-05
21:19824426 C T 0.923552 -2.9444e-05
21:19826063 A C 0.108818 3.0526e-05
21:19828958 A G 0.021259 -2.4964e-05
21:19842121 A G 0.034080 -1.9298e-05
21:19844745 C T 0.946235 -2.3499e-05
21:19860042 C A 0.023772 -8.0007e-07
21:19864524 G A 0.052908 -9.9067e-06
21:19879704 C G 0.168638 6.3122e-06
21:19880866 G A 0.509273 -1.3481e-05
21:19881373 G T 0.098568 1.1094e-05
21:19881565 G A 0.023795 1.7499e-06
21:19881735 T C 0.052153 1.7213e-05
21:19888026 C T 0.250506 6.8361e-06
21:19889670 A G 0.336484 -1.8659e-05
21:19895526 G A 0.088508 5.0073e-05
21:19899283 G A 0.039883 1.8935e-05
21:19902767 A G 0.045248 -5.8067e-06
21:19923437 T C 0.422404 -1.0006e-05
21:19924888 T G 0.474299 -1.4053e-05
21:19926493 C A 0.656322 -1.0179e-05
21:19926823 C T 1.249554 -1.9843e-06
21:19930102 G T 0.600966 6.8437e-06
21:19933081 T G 0.055244 1.0587e-05
21:19942733 C G 0.021188 -1.6706e-05
21:19949989 G A 0.079804 -9.7830e-06
21:19955453 T G 0.108641 9.1152e-06
21:19957328 G A 0.021460 -1.1237e-05
21:19960870 G A 0.544584 3.9546e-05
21:19962968 G T 1.419147 1.8663e-04
21:19965430 C G 0.194694 3.2463e-05
21:19974000 A G 0.074660 -1.3029e-05
21:19976439 G A 0.082636 1.4943e-05
21:19982048 T C 0.037180 4.5512e-06
21:19983850 A G 0.867839 3.3034e-05
21:19991636 A G 1.457966 4.9133e-05
21:19993809 G A 0.539644 -5.1086e-05
21:19995322 G A 0.075568 -2.5270e-06
21:20001412 A C 0.195898 -3.6423e-06
21:20019689 T C 0.174948 3.9948e-05
21:20028334 A T 1.891797 -3.1239e-06
21:20042430 T G 0.554865 1.0425e-05
21:20048048 A G 0.472263 1.5407e-05
21:20056087 T C 0.024676 -3.1845e-05
21:20057919 A G 0.021405 -3.8101e-05
21:20059827 C G 0.222056 -1.6601e-06
21:20060157 T C 0.032839 -4.7091e-07
21:20075947 C T 0.111212 3.3354e-06
21:20083010 A G 0.836346 2.4360e-06
21:20091383 G A 0.069050 1.3757e-05
21:20092099 G A 1.485716 -2.1103e-05
21:20092277 C T 0.276776 -5.0438e-06
21:20096923 A G 0.610707 -2.2582e-05
21:20110007 T C 0.094583 -7.3076e-06
21:20111649 C G 0.082745 2.6101e-05
21:20113922 G A 0.090109 2.3606e-05
21:20119986 T C 0.908565 2.6741e-05
21:20124590 C A 0.431087 -3.1837e-05
21:20124608 C T 0.051235 -1.4982e-05
21:20136039 T C 0.211343 -1.9899e-05
21:20138944 A G 0.952046 1.0248e-05
21:20142311 A G 0.030333 9.9024e-06
21:20149225 G A 0.900100 7.8944e-07
21:20149246 G A 1.924453 2.1546e-05
21:20150088 A G 0.575226 1.7984e-05
21:20154635 A T 0.033917 4.3025e-05
21:20162176 G A 0.103576 2.0233e-06
21:20162661 T C 0.119041 -2.0973e-05
21:20174646 G A 0.124100 -2.5012e-05
21:20177377 A C 0.113751 8.3667e-06
21:20182086 C T 0.030275 1.0690e-05
21:20182144 C T 0.078869 -1.4338e-05
21:20182432 C G 0.026481 1.0076e-05
21:20184503 A G 1.077982 -1.4486e-05
21:20188177 T G 0.742004 1.3833e-05
21:20192464 G T 1.220910 -2.5415e-05
21:20203056 A G 0.489619 2.6318e-05
21:20207582 G A 1.622742 1.2132e-05
21:20211069 A G 0.122632 -8.3555e-06
21:20211578 T G 0.037412 1.0762e-05
21:20213438 A G 1.712011 -3.8036e-06
21:20226601 T G 1.632275 3.7308e-06
21:20230892 G A 0.089919 -2.1628e-05
21:20234613 A G 0.077237 -2.0660e-06
21:20234877 A G 0.105031 1.8193e-05
21:20235765 A C 0.029504 9.9002e-06
21:20251287 A G 1.034821 -1.0693e-05
21:20254193 T C 0.039061 7.0124e-06
21:20254847 G A 1.673576 -1.2923e-05
21:20255124 A G 1.034780 -1.4748e-05
21:20259923 C T 0.024628 2.1156e-06
21:20265109 G C 0.027018 -3.1087e-06
21:20265398 G A 0.064430 2.4260e-05
21:20266775 A G 1.330752 2.7894e-06
21:20277816 T C 0.112701 -2.0190e-05
21:20280260 C G 1.181765 6.4747e-06
21:20294139 C T 0.028990 1.2635e-05
21:20294431 T C 0.270289 1.1038e-05
21:20298186 C T 1.646582 -9.4844e-06
21:20300442 G A 0.033991 2.0283e-05
21:20300838 G A 1.764538 -1.4086e-05
21:20309005 A G 0.932347 2.4738e-06
21:20347842 A G 0.647721 1.0664e-05
21:20353119 A G 0.049549 3.3095e-06
21:20354581 A G 0.785957 1.7348e-05
21:20356345 A G 1.639296 1.4017e-05
21:20357880 A G 0.059963 1.1911e-06
21:20358771 G A 0.136445 6.0179e-06
21:20359025 T G 0.127453 -8.9011e-06
21:20359202 C G 0.033080 -1.9204e-05
21:20360139 T G 0.242601 -1.3101e-06
21:20362376 C T 0.348778 -4.2466e-06
21:20365194 T C 0.088423 -1.1634e-05
21:20367594 T C 0.024475 1.6246e-05
21:20371026 G T 0.148021 -1.8107e-05
21:20372529 C A 0.022374 1.4284e-06
21:20373020 T C 1.556024 -2.7459e-05
21:20373322 C T 0.028453 -7.6839e-06
21:20382045 G A 0.713755 1.2530e-05
21:20384677 T C 0.351514 -2.5589e-05
21:20387135 T C 1.908106 -9.2196e-06
21:20393699 C T 0.026937 -5.9105e-06
21:20395028 T C 0.589196 1.2219e-05
21:20395279 A G 0.910700 1.0967e-05
21:20402128 G A 0.201824 5.2312e-06
21:20405222 G A 1.106989 -6.5431e-07
21:20406412 T C 0.755927 2.1651e-05
21:20406484 C T 0.035739 1.4761e-05
21:20409988 A G 0.755090 1.6560e-05
21:20410023 C A 0.444724 2.2905e-05
21:20415319 T A 0.329028 4.7360e-06
21:20416887 C T 0.544342 -5.3740e-06
21:20421453 T C 1.349294 8.6095e-06
21:20432638 T C 0.432277 -8.0027e-06
21:20434838 G A 0.096334 -4.3346e-06
21:20435377 A G 0.027926 9.6969e-06
21:20436939 G A 0.163746 7.7228e-06
21:20455028 C T 1.129054 -7.0723e-06
21:20464865 A G 0.066807 -1.4442e-05
21:20467924 A G 0.314606 -2.9927e-06
21:20472631 T C 0.057552 -4.2519e-07
21:20480829 T C 0.029922 -9.7701e-06
21:20482246 T C 0.066280 -2.2566e-06
21:20483821 G A 1.367674 1.0626e-05
21:20491478 A C 1.190407 -1.9488e-06
21:20497038 T C 0.115713 3.6078e-06
21:20497381 G A 0.034804 -9.2454e-06
21:20498204 A G 0.361462 -4.4333e-06
21:20511193 T C 0.033665 4.0847e-06
21:20519598 A G 1.373324 1.0676e-05
21:20525845 A G 1.730102 3.2842e-05
21:20536649 A T 0.825103 3.9266e-05
21:20539478 T C 0.022799 1.0523e-05
21:20542057 A G 0.175648 -6.0610e-06
21:20544254 T C 0.082065 -1.4637e-05
21:20548261 A G 0.172871 2.2995e-05
21:20558644 C T 0.026182 1.2707e-06
21:20561447 T C 0.066575 2.0188e-06
21:20567063 A G 0.069516 -4.6788e-06
21:20570620 G A 0.030765 7.2348e-06
21:20571172 C A 0.476179 -3.7478e-05
21:20574641 G T 0.130567 -5.1632e-05
21:20582999 A G 0.030466 4.4783e-06
21:20589639 G A 0.175264 1.6796e-05
21:20602056 T G 0.080321 -3.1044e-06
21:20611474 A G 0.043113 -1.5226e-06
21:20617818 T G 0.056944 -1.8396e-07
21:20629323 G T 0.659712 -2.0635e-05
21:20630061 T C 0.630844 2.2924e-05
21:20632271 T C 0.101362 1.2000e-05
21:20640957 C A 0.143969 2.1469e-05
21:20645160 A G 0.101825 7.5563e-06
21:20646363 T C 0.078743 -6.9014e-06
21:20657188 T C 0.053177 2.4326e-05
21:20664482 T C 0.069091 -1.8837e-05
21:20676645 G T 0.624626 2.9102e-06
21:20678595 C T 0.150469 2.4539e-05
21:20678826 G A 0.617765 2.0240e-05
21:20684857 C T 1.447893 1.0193e-05
21:20703201 T C 0.074681 4.4256e-05
21:20709596 C T 0.549836 -3.5741e-06
21:20710519 C T 1.519190 2.1411e-05
21:20710914 C T 0.098574 -1.1141e-05
21:20712042 C G 0.505275 -2.0577e-06
21:20712858 C T 0.181452 1.2881e-05
21:20713043 A G 0.178538 -1.4302e-05
21:20715314 T C 0.032088 1.0480e-05
21:20715316 G C 0.042365 -4.5573e-07
21:20715495 C G 0.033747 2.3321e-05
21:20720390 C G 0.753639 2.1806e-05
21:20721766 A C 0.046204 -1.6141e-05
21:20723509 C T 0.035848 2.4885e-05
21:20725695 G T 0.192076 8.5235e-06
21:20729986 G T 0.021188 1.0829e-05
21:20746147 C T 0.043348 -1.3302e-05
21:20761084 T C 1.162206 -1.4589e-05
21:20764950 C T 0.550397 -7.7433e-06
21:20770498 T C 0.078974 2.9571e-05
21:20771259 A G 0.911979 -2.0607e-05
21:20773336 T C 0.078781 -8.2837e-06
21:20779299 A G 0.236893 2.0121e-05
21:20782794 T C 1.384551 -6.1352e-07
21:20786475 A C 0.257554 -3.3558e-05
21:20792036 C A 0.068925 3.6222e-06
21:20796198 A C 0.393115 1.2834e-05
21:20802904 T A 0.906773 -1.6308e-05
21:20804282 A G 0.051511 1.0580e-05
21:20814882 T A 0.073776 5.3086e-06
21:20816852 G C 0.072066 -1.1543e-05
21:20823528 T C 0.070223 -2.8203e-06
21:20824746 A G 1.857755 -1.3679e-05
21:20825271 C G 0.029021 2.0726e-05
21:20827282 G T 0.413191 -1.8712e-06
21:20827898 A G 0.458058 -7.9731e-06
21:20829922 A G 0.198539 -1.1086e-05
21:20835905 T C 1.592154 -6.6436e-06
21:20848066 T C 1.354805 -4.5911e-06
21:20854347 C T 0.077135 2.6011e-05
21:20858608 T C 0.021405 1.8360e-05
21:20859914 G A 1.198114 1.1149e-05
21:20867497 T C 0.021674 2.4575e-06
21:20876494 A G 0.610595 -1.8026e-05
21:20883292 A G 0.764202 -2.4276e-05
21:20883490 T C 1.814407 -4.2501e-06
21:20884328 T C 0.027522 3.7559e-06
21:20892253 C T 0.036885 3.8641e-06
21:20894679 A G 0.195639 3.3824e-05
21:20897134 C T 0.497714 -4.4814e-06
21:20905464 C T 0.061255 -2.4856e-06
21:20919209 A G 0.320617 6.1565e-07
21:20921066 T G 0.328283 1.2393e-05
21:20922289 G A 0.312801 1.0185e-05
21:20923234 T C 0.037860 4.1289e-06
21:20923276 T C 0.029459 1.6568e-05
21:20925880 A G 1.655391 2.0536e-05
21:20935389 C G 0.759731 -1.6847e-05
21:20935961 T G 0.121340 3.8889e-06
21:20940604 A G 0.238498 -2.1476e-05
21:20943854 C T 0.220499 3.2830e-05
21:20944282 C A 0.096351 2.4530e-05
21:20955577 G A 0.111215 2.5564e-06
21:20955904 A G 0.339448 -1.5627e-05
21:20958653 A G 0.042634 -1.9706e-05
21:20959822 C T 0.087569 5.1663e-06
21:20960969 C T 0.359130 -7.6740e-06
21:20961972 G A 0.595550 -1.3937e-05
21:20962677 G A 0.048016 9.3961e-06
21:20965994 G A 0.344303 3.5496e-06
21:20980675 T C 0.706541 -2.5638e-05
21:20992805 A G 0.091809 9.6454e-06
21:20995158 G A 0.361337 -1.0050e-05
21:20996346 C T 0.047135 2.6619e-05
21:21005599 T C 0.187969 -7.2233e-06
21:21011189 T C 0.689134 -2.1363e-05
21:21019083 G C 0.374307 -2.9877e-05
21:21023774 A G 0.202408 -1.4129e-05
21:21023831 G C 1.327855 -1.5186e-05
21:21023966 A G 0.292262 -7.2789e-06
21:21024139 C T 0.095226 -2.6591e-06
21:21025259 C T 0.131301 5.0482e-06
21:21025310 T C 0.031142 1.2957e-06
21:21028006 G A 0.056196 4.7080e-06
21:21028831 A G 0.453897 -2.6476e-05
21:21030126 G A 0.584895 -2.2038e-05
21:21034320 A G 0.052170 -6.1967e-06
21:21036392 C T 0.041277 1.6769e-06
21:21039468 G T 0.088759 6.1511e-06
21:21039806 C T 0.214148 4.1794e-05
21:21046546 G A 0.063587 4.0973e-06
21:21048752 G T 0.066375 -1.2782e-05
21:21048970 C T 0.048029 -5.0015e-05
21:21052220 C T 0.026709 2.6739e-06
21:21052329 C A 0.516321 1.4137e-05
21:21053988 G A 0.456005 1.7014e-05
21:21054839 A G 0.213322 -7.0072e-07
21:21059179 T C 1.065474 4.6524e-06
21:21064207 G A 0.290542 1.1835e-05
21:21068284 T C 0.324367 1.8370e-05
21:21071070 T C 1.373841 1.6624e-05
21:21072770 A G 0.295703 1.2875e-05
21:21079930 T C 0.062404 -1.1397e-05
21:21080507 A C 0.045850 3.4537e-06
21:21094068 A G 0.883026 -1.1719e-06
21:21095569 G T 0.282522 4.9763e-08
21:21104416 C A 0.103698 1.5022e-05
21:21116855 C T 1.536774 -2.5941e-05
21:21134107 T C 0.051181 4.7425e-06
21:21135398 A G 0.246453 -2.2573e-05
21:21136668 G A 0.049648 2.8453e-07
21:21140518 G A 0.132858 -2.1731e-05
21:21151028 T C 1.867591 1.8216e-05
21:21151547 G A 0.050906 5.4476e-06
21:21160582 A G 0.062431 1.0146e-05
21:21168284 A C 0.342736 2.6572e-05
21:21184445 T C 0.540371 2.3810e-07
21:21189775 G A 0.247915 4.5077e-05
21:21192031 C T 1.772701 1.8954e-05
21:21201453 A G 0.604097 5.0482e-06
21:21201520 T C 0.121996 -8.9638e-06
21:21205881 A G 0.058093 -1.5345e-05
21:21208597 A G 1.257350 7.4923e-07
21:21209450 C T 0.038068 -1.5734e-05
21:21210527 C T 0.059113 -1.1466e-05
21:21210822 C T 0.088905 -2.4840e-05
21:21213334 A G 0.271047 1.4400e-05
21:21215357 C T 0.024489 1.5270e-05
21:21220761 G T 0.053860 -1.3104e-05
21:21227579 C T 0.270565 -5.3911e-05
21:21231303 A C 0.638745 -3.7581e-05
21:21240136 G T 1.960123 -1.4800e-05
21:21250552 T C 0.043684 -1.2296e-05
21:21254510 T C 0.038289 1.5839e-05
21:21254852 G A 0.348903 1.6431e-05
21:21258185 C T 0.288744 -1.0218e-05
21:21264975 T C 0.269613 -4.2481e-05
21:21268892 T C 0.055478 2.2496e-05
21:21281548 G A 0.711471 -2.2643e-05
21:21284735 A G 0.060891 -1.1993e-05
21:21293859 G A 0.071002 9.1675e-06
21:21298780 G A 0.037201 -6.0759e-06
21:21300439 A G 1.547042 -1.1280e-05
21:21301975 A G 0.184267 -3.5020e-06
21:21305714 A G 0.184359 -9.7309e-06
21:21306336 C T 0.207158 9.6818e-07
21:21308551 A C 0.156106 2.1484e-05
21:21308745 T C 0.099411 -3.3648e-06
21:21311983 C T 1.700887 7.6071e-06
21:21334350 A G 0.040985 1.8607e-05
21:21338277 A G 0.052140 3.0102e-05
21:21339823 T C 0.106085 -5.8171e-06
21:21348764 C T 0.198536 3.1897e-05
21:21349217 A G 0.047193 1.7415e-06
21:21350768 T C 0.529189 -5.0573e-06
21:21350833 T C 1.692432 -9.4801e-06
21:21356016 G A 0.022418 1.1567e-05
21:21357808 G T 0.235591 6.3637e-06
21:21363141 A G 0.036888 1.1843e-05
21:21366707 G A 0.253817 -3.9963e-06
21:21371073 T C 0.026389 -8.8862e-06
21:21392430 T C 0.045762 3.8788e-06
21:21394598 T C 0.582662 -2.0093e-05
21:21400894 A G 0.039669 -1.1335e-05
21:21401734 G T 0.111235 9.6509e-07
21:21402354 T C 0.049178 -1.6640e-06
21:21406135 C T 0.027953 6.2911e-06
21:21411268 T G 0.148474 -1.1586e-05
21:21420028 C T 0.618523 -1.4158e-05
21:21426535 C T 1.003451 5.9213e-06
21:21426605 T C 0.036395 -3.6930e-06
21:21428478 A G 1.824668 -6.6800e-06
21:21437766 G A 0.224582 -2.9987e-06
21:21441562 T C 1.743937 2.4911e-06
21:21446420 G A 0.077849 3.7471e-06
21:21447956 A G 0.050355 2.5257e-06
21:21472655 A G 1.801746 -2.4899e-05
21:21478900 G A 0.151683 -9.5343e-06
21:21496045 C T 0.133848 -1.2562e-05
21:21504834 A G 1.455127 -7.0723e-06
21:21514753 T G 0.084496 2.4338e-06
21:21514920 C T 0.067684 -6.6171e-06
21:21519057 A G 0.111388 2.0651e-05
21:21522193 C T 0.078815 6.1694e-06
21:21532959 A C 0.138597 -8.7523e-06
21:21533847 C T 0.051450 -1.8171e-05
21:21535472 A G 0.138737 -1.6800e-05
21:21537599 G T 0.058650 -7.7428e-06
21:21540413 T C 0.067983 -2.1127e-05
21:21553510 T G 0.086084 6.8780e-05
21:21555306 T C 0.042777 -6.4514e-06
21:21556476 T C 0.892681 9.8945e-06
21:21559274 G C 0.034648 1.3681e-05
21:21561829 C A 1.588706 -6.9733e-06
21:21570216 T G 0.053224 1.0763e-05
21:21577014 C T 0.050579 6.0094e-06
21:21580966 A G 0.110671 4.9761e-06
21:21594045 G A 0.147484 1.5810e-05
21:21612150 A G 0.068829 1.9545e-06
21:21614115 G T 0.227713 -1.6949e-05
21:21618589 T C 0.223311 -1.1488e-05
21:21619187 A G 0.039193 9.8823e-06
21:21620477 T C 0.037565 2.0527e-07
21:21623876 C A 0.122859 -9.0300e-06
21:21624371 G T 1.679023 -1.4751e-05
21:21632109 C T 0.049076 -2.8290e-06
21:21636059 A G 0.051783 -1.9637e-05
21:21638850 T C 0.048417 -2.2627e-05
21:21640478 A C 1.107635 1.8285e-06
21:21643393 A C 0.057226 -1.0179e-05
21:21644193 G T 0.613294 -1.1661e-05
21:21644798 G A 0.131529 1.3062e-05
21:21651453 A G 0.102491 2.2090e-05
21:21653772 A C 0.447379 1.5261e-05
21:21656700 C T 0.069690 8.1642e-06
21:21670176 C T 0.784485 -5.6996e-06
21:21672120 T C 0.037939 5.0493e-06
21:21672297 G C 0.053595 -3.4417e-06
21:21675842 A G 1.216195 6.8176e-06
21:21677342 T C 0.092479 1.4950e-05
21:21677491 C T 0.437040 1.4106e-05
21:21682852 T C 0.264176 8.4605e-06
21:21684901 C T 0.030785 4.5275e-06
21:21694359 C A 0.115050 -1.4055e-05
21:21699109 T C 0.058919 -8.2109e-06
21:21701730 A G 0.110528 -8.3128e-06
21:21704081 T G 0.055890 -2.6030e-06
21:21720145 T C 0.765909 1.1947e-05
21:21720200 T C 0.036888 -4.2359e-06
21:21722621 A G 0.227350 1.1415e-05
21:21725280 C T 1.447192 3.3316e-05
21:21731461 G A 0.079525 -1.3608e-05
21:21737241 T C 0.081562 -1.1202e-05
21:21742990 G A 1.404137 5.5602e-07
21:21745977 G A 0.084666 -3.0411e-05
21:21755716 C T 0.133161 1.4093e-06
21:21758483 T C 1.686645 -1.4680e-06
21:21759860 T C 0.114615 1.4518e-05
21:21759957 A G 0.063196 2.8521e-05
21:21762443 C T 0.513788 -1.6321e-05
21:21762918 C T 0.600279 2.3745e-07
21:21763036 C T 1.937511 6.6150e-07
21:21766843 C T 0.127034 9.6287e-06
21:21769138 C T 1.624381 -3.6490e-06
21:21773271 T C 0.507641 -2.1635e-05
21:21775361 A G 0.696508 1.7238e-05
21:21775824 G A 1.206713 -2.0795e-05
21:21777078 C T 1.851778 -5.2699e-05
21:21777778 A G 0.095283 -9.3127e-06
21:21778558 C G 1.143571 -2.5628e-05
21:21778576 C T 0.384656 1.6563e-06
21:21779448 C T 1.715336 -1.0363e-05
21:21781810 A C 0.034297 1.6262e-05
21:21783002 T C 0.028375 6.7365e-06
21:21785681 G A 0.054360 1.2898e-05
21:21786228 G A 0.406588 6.7896e-06
21:21787052 A G 0.640595 -1.9504e-05
21:21787598 C G 0.066375 -1.8620e-05
21:21791683 G A 0.092659 3.5461e-05
21:21799765 A G 0.733362 1.6655e-05
21:21800698 G T 1.246025 -5.7135e-05
21:21800805 T C 0.302608 -7.5562e-06
21:21800906 A G 0.222029 1.4493e-05
21:21801002 G T 0.860067 2.7072e-05
21:21802028 T C 1.815124 5.6087e-06
21:21804099 A G 0.912172 2.8352e-05
21:21806238 C A 0.020722 1.6376e-05
21:21812615 T C 0.688739 -2.2712e-06
21:21812900 C G 0.119976 5.1699e-06
21:21813380 A C 1.685139 9.1621e-06
21:21813721 G T 0.318778 2.0959e-05
21:21814428 C T 0.417454 -3.1568e-06
21:21816379 T C 0.099989 -2.9984e-05
21:21816407 G A 0.590974 -6.8666e-06
21:21816578 A G 0.231423 1.7788e-05
21:21816809 G A 1.498567 1.4787e-05
21:21817825 G A 1.222386 -2.4412e-06
21:21819509 C T 0.133338 1.9846e-05
21:21820408 T C 1.542530 -3.0018e-06
21:21830521 C T 1.663071 -3.5207e-05
21:21834354 A G 0.030714 -7.8890e-07
21:21837018 C G 0.055662 -1.3563e-05
21:21839996 T C 0.243597 1.5298e-05
21:21840456 C T 0.031527 2.0869e-06
21:21841121 C T 0.028055 -1.1497e-05
21:21841993 A C 0.240830 -1.8264e-05
21:21844371 A G 1.386971 -1.3401e-05
21:21852165 A G 0.239453 -2.8036e-09
21:21852969 G A 0.556140 -1.3908e-05
21:21856661 G A 1.498302 -2.1655e-05
21:21856748 A G 0.027307 -7.2379e-06
21:21858207 T C 1.529390 -2.1136e-05
21:21867175 C T 0.100897 4.6956e-06
21:21867494 C A 0.568206 -1.1153e-05
21:21869305 A G 0.208916 1.0091e-05
21:21871819 A G 0.089936 4.8521e-06
21:21871855 C T 0.298562 7.8674e-06
21:21876920 T G 0.310128 -1.2581e-05
21:21878296 G A 0.266114 5.2386e-06
21:21880589 G T 1.212516 -4.4133e-05
21:21885302 T A 0.335042 2.5072e-05
21:21885858 A G 0.551448 1.6370e-05
21:21889938 C T 1.450191 -3.1882e-05
21:21900893 G A 0.590162 -5.0577e-05
21:21905570 A G 0.451007 5.6273e-06
21:21906892 A G 0.043780 -1.2358e-05
21:21906975 C T 1.526782 9.9640e-06
21:21907452 A G 0.743728 1.0092e-06
21:21908334 A G 0.131631 4.6949e-05
21:21908554 C T 0.515206 -2.4738e-05
21:21911741 G C 0.292052 -1.0022e-05
21:21914088 A G 0.175900 1.3232e-06
21:21916116 T C 0.283759 5.5958e-06
21:21916864 T C 0.548092 -4.4977e-06
21:21917888 G A 0.547875 -2.1043e-06
21:21922210 G A 1.275294 1.1682e-06
21:21922296 C A 0.279720 1.6245e-05
21:21925160 T C 0.837818 -6.8966e-06
21:21934726 C T 0.034127 -2.1970e-06
21:21935399 T G 0.866822 -7.7868e-06
21:21940287 G A 0.133780 -2.3588e-05
21:21944547 T C 0.026529 1.0741e-06
21:21946366 T C 0.236648 1.3711e-05
21:21952506 G A 0.778981 2.9158e-06
21:21956443 T C 0.063165 -1.3050e-05
21:21956494 T C 0.076799 1.6639e-06
21:21957464 C G 1.016238 1.4949e-06
21:21964421 A G 1.979873 -7.4520e-06
21:21967916 T C 1.017427 1.6366e-06
21:21977475 A G 0.825385 2.6788e-05
21:21978865 G A 0.100495 -1.0778e-05
21:21984714 A G 0.080729 -4.3511e-06
21:21990855 C T 1.401733 -1.8739e-05
21:21991832 A G 1.337120 -3.5238e-05
21:21995550 T C 0.094294 2.0758e-05
21:21998482 A G 0.082935 5.4720e-06
21:22000006 A G 0.057066 4.9749e-06
21:22001062 G A 0.071729 -2.7091e-06
21:22015218 A G 1.076289 1.2393e-05
21:22019596 G A 0.110576 5.7391e-06
21:22022270 A G 0.243145 -8.5327e-07
21:22024429 C T 0.066215 1.2250e-05
21:22031221 C G 0.140593 2.6640e-05
21:22037192 G T 0.055597 5.5214e-06
21:22037500 A G 1.633730 -5.4121e-06
21:22040559 G A 0.044476 2.3412e-05
21:22048283 C T 0.027722 1.4580e-05
21:22049173 C T 0.288291 -5.4630e-06
21:22051451 G A 0.395070 -3.2668e-06
21:22052312 T C 1.428327 1.4381e-05
21:22053130 A G 0.099897 6.8535e-06
21:22060899 G A 0.353269 -6.6800e-06
21:22063689 C T 0.116039 -3.4309e-06
21:22065742 A G 0.755767 3.2337e-05
21:22073224 T G 0.128269 -6.9280e-06
21:22073572 T G 0.289413 1.4000e-05
21:22073764 A G 0.220546 -1.5431e-06
21:22075197 C T 0.404144 -2.7677e-06
21:22077284 A G 0.056604 -1.1509e-05
21:22078117 A G 0.697545 1.9664e-05
21:22079341 T C 0.159431 6.9758e-06
21:22080404 G T 0.131131 -1.7447e-05
21:22082185 G T 0.164218 -4.4786e-05
21:22089551 T C 0.021381 -4.1440e-06
21:22090156 G A 0.173530 -2.9974e-05
21:22090256 C T 1.742440 9.8920e-06
21:22094366 A G 0.037310 4.5495e-06
21:22100840 A G 0.049522 -3.4556e-05
21:22103915 C A 0.190669 -1.3239e-05
21:22104350 G T 0.262993 1.1994e-05
21:22104695 G C 0.648877 1.2975e-05
21:22111558 T C 0.055896 -5.6428e-07
21:22116149 A C 0.197669 3.9794e-06
21:22121391 A G 0.148868 1.8496e-05
21:22126925 T C 1.803018 9.6043e-06
21:22127002 A G 1.795813 1.4153e-05
21:22129610 G A 1.538515 1.6147e-05
21:22133324 T C 1.572744 2.0384e-06
21:22134353 G A 0.203326 1.7570e-06
21:22137976 G C 0.795246 -4.1276e-06
21:22149599 A G 0.034678 -1.0200e-05
21:22153036 T G 0.054764 2.4968e-06
21:22158610 C T 0.222178 2.4614e-06
21:22179707 G T 0.166799 -3.4172e-06
21:22181904 G A 0.211670 8.6740e-06
21:22184341 G A 0.103559 8.4752e-06
21:22184978 T G 0.062485 1.9302e-05
21:22187468 C T 0.666120 -8.3332e-07
21:22187947 C T 0.410763 1.6924e-05
21:22188795 A C 1.486066 1.4045e-05
21:22189963 A G 0.028909 -7.5710e-06
21:22190207 T C 0.020440 4.6330e-08
21:22191148 A G 0.036735 8.3207e-07
21:22191210 G A 1.012450 3.3668e-05
21:22191289 C T 0.648564 1.8267e-05
21:22196057 G C 0.085512 1.0106e-05
21:22200200 A G 0.099193 1.2423e-05
21:22200624 A G 0.029215 5.6414e-08
21:22203055 C T 0.159703 5.4215e-05
21:22204559 G T 0.593473 2.5864e-05
21:22217119 T C 0.912506 9.3950e-06
21:22217613 T C 0.760003 -2.7583e-06
21:22217810 G A 0.052520 -6.6083e-06
21:22223086 T C 0.107183 -1.2946e-06
21:22225371 A G 0.023438 6.8366e-06
21:22227989 C T 0.076329 4.8785e-06
21:22242168 T C 0.084989 -3.8135e-05
21:22248502 T C 0.092159 -4.3462e-06
21:22250767 G A 0.073817 -7.6950e-06
21:22255229 A G 0.046040 -5.2685e-06
21:22256741 A G 0.268678 -2.5605e-05
21:22260665 G A 0.080440 5.4514e-06
21:22261332 A G 0.479368 -1.6475e-05
21:22263591 C A 0.871215 1.5090e-05
21:22264996 C T 0.142551 6.0680e-08
21:22275288 G A 0.104507 7.4099e-06
21:22283984 G A 1.961276 1.1782e-05
21:22287436 T C 0.031751 -7.9211e-06
21:22287596 A G 0.035052 -7.3206e-06
21:22301413 G A 0.067792 -2.3142e-06
21:22307250 C T 0.089691 1.6545e-05
21:22310780 C T 0.438526 1.1625e-05
21:22313619 C T 0.462862 -1.5367e-05
21:22335698 A G 0.049811 9.6007e-06
21:22335762 G A 0.140379 1.4668e-05
21:22342739 T G 0.030411 3.7845e-07
21:22346725 T C 1.636865 -6.0793e-06
21:22347039 C T 0.785073 -3.0775e-06
21:22349423 C T 0.585381 -3.8039e-06
21:22349551 T G 0.152115 2.2131e-05
21:22354626 A G 0.080919 7.7806e-06
21:22355124 T C 0.046792 -1.1242e-06
21:22356348 T C 0.077315 5.3929e-06
21:22359822 T G 0.036008 -8.6128e-06
21:22362499 G T 0.081429 8.7588e-06
21:22363002 T C 0.252542 2.5618e-06
21:22367771 C T 0.084846 -1.6578e-06
21:22368642 T C 0.031887 1.6188e-05
21:22371492 A G 0.049807 -3.8421e-06
21:22371932 A G 0.204108 -1.7715e-05
21:22379468 A G 0.119276 -5.5786e-06
21:22381416 G T 0.984837 7.5008e-06
21:22382639 T G 0.048400 9.9344e-06
21:22399718 C T 0.126895 -5.4226e-06
21:22401089 G A 0.051735 4.8449e-06
21:22402404 C A 1.850591 -1.5949e-06
21:22403964 C T 1.496167 1.1620e-05
21:22427695 C T 0.125382 1.5164e-05
21:22428136 T C 0.021524 7.6937e-08
21:22428580 T C 0.076527 5.6531e-06
21:22434294 C T 0.403525 -1.9233e-06
21:22438388 G A 0.160825 -9.5000e-06
21:22443778 A G 0.034838 1.1888e-05
21:22455583 A G 1.467353 1.8734e-05
21:22456360 A G 0.108131 -1.1545e-05
21:22457306 C T 0.182329 9.5645e-06
21:22459770 G A 0.379896 -1.0501e-05
21:22459980 G A 1.522808 -5.9178e-07
21:22476232 G A 0.082456 3.4628e-06
21:22476751 G A 0.081919 -9.6838e-06
21:22480096 C T 0.029262 -1.9240e-05
21:22482247 G A 1.623211 1.4598e-05
21:22483561 C T 0.093006 -3.1310e-06
21:22483987 G A 0.052884 3.4490e-07
21:22487770 A C 0.147433 4.4050e-05
21:22487854 C A 0.457484 -7.6162e-06
21:22491556 T C 0.089708 -2.4481e-06
21:22494171 C T 0.523290 -4.1809e-06
21:22501716 G C 0.291236 4.9200e-05
21:22503372 T C 0.840518 7.0391e-06
21:22505742 G A 0.780861 -1.3550e-06
21:22510510 G A 0.567271 -3.3023e-05
21:22513505 T C 1.333866 -1.5883e-05
21:22515494 T C 0.077400 8.5373e-06
21:22517387 G T 0.530060 -1.6305e-05
21:22519420 G C 1.213890 -7.9772e-06
21:22525343 T C 0.096290 -1.7746e-05
21:22526217 A G 0.259923 9.3356e-06
21:22542040 A G 0.024710 7.4379e-06
21:22543098 G A 0.047397 1.1606e-05
21:22547565 A G 0.061367 -5.1382e-07
21:22549151 G A 1.926486 -1.9876e-05
21:22554981 T C 1.018774 -2.0059e-05
21:22571465 G C 0.323225 -1.7187e-05
21:22575829 A G 1.936692 -2.3029e-05
21:22583690 G A 0.037520 1.8371e-06
21:22586598 A G 0.033624 -1.6575e-06
21:22588682 T C 0.040437 2.9467e-05
21:22589517 G A 0.035518 -7.3614e-06
21:22592771 G A 0.034110 8.8087e-06
21:22609204 T C 1.097582 -5.4121e-06
21:22618403 C T 0.068931 -1.1145e-05
21:22622666 A G 0.109491 3.6396e-05
21:22628895 C A 0.024781 1.1675e-05
21:22642826 A G 0.024339 4.6807e-06
21:22649414 A G 0.083976 2.5458e-05
21:22659282 T C 1.088732 -3.3013e-06
21:22663747 G A 0.414676 1.9992e-05
21:22667040 G T 0.057613 5.0755e-06
21:22667298 G A 0.045925 5.8141e-06
21:22669522 T G 0.075853 1.1744e-05
21:22670383 G A 0.050508 5.1118e-06
21:22675493 A G 1.541364 1.5020e-05
21:22676058 T C 0.573285 -9.6738e-06
21:22679440 C T 1.594826 2.0838e-05
21:22687890 C T 0.070356 -2.3217e-05
21:22689270 T C 0.201861 -7.3759e-06
21:22689344 A G 0.029946 1.0805e-05
21:22689589 C A 0.458959 2.2106e-05
21:22696657 C G 0.057749 6.5442e-06
21:22702098 G A 0.458690 8.9343e-07
21:22706651 C T 1.083693 1.4407e-05
21:22725646 C T 1.488605 -5.4559e-06
21:22734409 C T 1.292218 4.6587e-07
21:22744212 T C 0.581784 -1.3385e-05
21:22745368 G A 0.122649 -1.2637e-05
21:22746187 C T 0.738537 -3.7200e-06
21:22748467 A C 0.158707 1.2665e-05
21:22773782 C T 0.023544 -1.4225e-06
21:22781651 T C 0.034389 9.3053e-08
21:22784187 T C 0.061822 -2.6330e-05
21:22789132 A G 0.023326 3.7530e-06
21:22791034 G A 0.106486 -2.6997e-05
21:22797017 G T 0.136326 1.1198e-05
21:22810077 G A 0.304553 -1.1470e-05
21:22810603 G A 0.049753 2.8298e-05
21:22810767 G A 0.757593 1.7249e-05
21:22814241 T C 0.829747 -1.7288e-05
21:22814309 A G 0.932711 -1.1859e-05
21:22814571 G A 0.055584 -2.0044e-05
21:22826813 C T 0.387485 -2.5838e-07
21:22827426 T C 0.291861 -4.0713e-06
21:22829992 A G 0.037150 3.6622e-06
21:22830189 A G 0.046652 -1.8637e-05
21:22836549 G A 0.059568 1.2782e-05
21:22839306 C T 1.108210 3.5389e-05
21:22840930 C A 1.110263 4.4660e-05
21:22844475 G A 0.084044 -5.4010e-06
21:22845246 C T 0.043032 3.4114e-06
21:22849208 C G 0.080124 2.3683e-05
21:22849963 A G 0.049257 1.5637e-05
21:22850172 A G 0.035623 1.1310e-05
21:22855368 A G 0.452312 3.8574e-05
21:22865641 C A 0.156858 -1.4472e-05
21:22868864 C T 1.635199 4.4932e-05
21:22872087 G A 0.044113 -6.6512e-06
21:22880651 C T 0.343838 1.7329e-05
21:22881251 G A 0.135962 7.9756e-07
21:22883278 C A 0.207733 1.3129e-05
21:22883448 T C 0.904305 -5.6972e-07
21:22884292 T G 1.282685 2.2331e-05
21:22885662 G A 0.784278 -2.8442e-05
21:22886165 G A 0.025414 -3.4716e-06
21:22888198 T G 1.205006 -3.9031e-06
21:22896615 C T 1.013399 9.3815e-07
21:22909075 T C 1.212666 1.7394e-05
21:22912031 C T 1.000221 1.2134e-05
21:22918320 A G 0.269528 1.1712e-05
21:22919553 C T 0.483016 1.1382e-05
21:22930744 T C 0.061051 1.7942e-05
21:22950983 T C 0.520863 -2.5346e-07
21:22960185 G T 0.054404 -1.1324e-05
21:22973345 C A 0.023486 1.3132e-06
21:22973741 T C 0.107652 1.8264e-06
21:22976176 C T 0.063927 6.5782e-06
21:22985128 A G 0.090269 -2.7225e-05
21:22994891 C T 0.855280 2.4045e-05
21:23005437 G A 0.203670 3.6959e-06
21:23013185 T C 0.364315 1.8865e-05
21:23021549 A G 0.230396 1.1847e-05
21:23028478 C T 0.054955 -5.9658e-06
21:23031941 A C 1.769910 2.0600e-05
21:23046215 G A 0.375561 3.6030e-06
21:23046403 C T 0.023945 1.1187e-06
21:23048077 T C 0.068010 -3.1367e-06
21:23056842 A G 0.234333 -3.5981e-06
21:23059127 G A 1.064437 1.4777e-05
21:23063411 T C 0.020521 6.2979e-06
21:23064311 T C 0.107941 8.2369e-06
21:23072041 C T 0.075782 4.4219e-06
21:23073684 A G 0.751075 -4.5143e-06
21:23073762 T C 0.183699 -2.5393e-05
21:23086732 G T 0.273771 2.6446e-05
21:23087637 T C 0.069962 9.8405e-06
21:23102686 C T 0.262218 3.1039e-06
21:23105383 C T 0.913339 -2.0080e-05
21:23109249 C T 1.391190 6.4343e-07
21:23113496 C A 0.557914 3.3740e-05
21:23114183 G A 0.395359 -1.3429e-05
21:23120478 G A 0.884090 -2.6556e-05
21:23123776 G A 0.698970 -7.7304e-06
21:23124238 C T 0.442048 -6.0508e-06
21:23132743 A G 1.415530 -4.8599e-06
21:23133689 A G 0.055529 1.5339e-06
21:23139738 A G 0.057562 -1.1828e-05
21:23141336 A G 0.119371 -2.2003e-06
21:23150031 G A 0.521774 1.1272e-05
21:23155399 A G 0.184131 -1.3014e-05
21:23155708 G T 0.084326 -7.3818e-06
21:23156374 C T 0.029371 1.1578e-05
21:23158496 C A 0.363179 -5.7023e-06
21:23158504 A G 1.207495 -1.7260e-05
21:23159819 C T 0.094620 2.0748e-05
21:23163131 C A 0.530559 -9.8849e-06
21:23165115 G C 0.023659 9.2973e-06
21:23166752 A G 0.064566 9.4898e-06
21:23169606 G A 0.245437 8.1982e-06
21:23169772 A G 0.114350 -9.6989e-06
21:23176146 C G 0.060384 -6.4176e-06
21:23178740 T G 0.236305 6.8397e-07
21:23178847 C A 0.037272 -1.2012e-05
21:23180856 G A 0.138641 -1.5017e-05
21:23186288 A G 0.026651 7.0019e-06
21:23190739 G A 0.033005 -9.8780e-06
21:23196249 T C 0.396994 -8.6117e-06
21:23199641 C A 0.059694 1.3816e-05
21:23218756 G A 0.048281 -6.8046e-06
21:23218925 G A 1.448967 1.8522e-05
21:23220365 A G 0.532888 4.0425e-07
21:23221088 G A 0.502480 1.0672e-05
21:23221180 C G 1.838923 -2.5820e-05
21:23222304 A G 0.023755 4.9254e-06
21:23222378 T C 0.181432 7.2206e-06
21:23233238 C T 0.123162 6.8463e-07
21:23237117 T C 0.241007 -4.8242e-08
21:23245769 A G 0.020583 -4.7567e-06
21:23247661 C G 0.105823 -3.0757e-05
21:23250041 C T 1.810980 -1.0569e-05
21:23250438 T C 0.053870 -6.0590e-06
21:23253038 T C 0.350834 -7.4106e-06
21:23253391 G A 0.128564 -1.7052e-05
21:23259790 G A 0.060340 2.5662e-05
21:23262758 C T 0.039584 -1.1981e-05
21:23266339 A G 0.302754 -3.2619e-05
21:23267032 T C 0.715231 1.2318e-06
21:23267861 T C 0.094063 4.4994e-06
21:23273404 G A 0.246531 -1.0959e-05
21:23278891 G A 1.839896 -1.7477e-05
21:23279070 T C 0.080545 -2.8910e-05
21:23284218 G A 0.428007 -7.7341e-07
21:23286889 T G 0.202378 -2.0506e-05
21:23288789 C T 0.034886 -1.6401e-05
21:23288810 A G 0.068347 -1.6579e-06
21:23291031 T C 0.911023 -1.2156e-05
21:23291223 A G 0.841915 -4.5538e-05
21:23291777 C T 0.336708 1.3250e-05
21:23294402 G A 0.438730 2.2921e-05
21:23302163 C T 0.169539 6.4750e-07
21:23302945 G A 0.131294 -6.0404e-06
21:23305445 C G 0.038537 -1.5587e-05
21:23307734 C T 0.147821 8.8840e-06
21:23312642 T C 0.198182 7.5492e-06
21:23315891 T C 0.577895 1.4357e-07
21:23320123 G A 1.509188 -4.0566e-06
21:23321076 A G 0.020195 -7.6093e-06
21:23321455 C A 0.089966 -8.8617e-06
21:23321516 C T 1.304685 -1.0349e-05
21:23324584 T C 0.942390 4.0421e-05
21:23324949 G A 0.127102 -2.6584e-05
21:23327851 A C 0.044058 -1.0963e-05
21:23331616 C T 0.338221 -1.1075e-04
21:23332626 T C 0.205339 1.2157e-05
21:23334642 A G 0.401441 2.6368e-06
21:23337672 A G 0.037401 -1.2685e-05
21:23343776 G T 0.082653 2.1441e-05
21:23344052 T G 1.503160 3.0681e-05
21:23344268 A G 0.059986 -3.1580e-05
21:23347592 A G 0.273325 -8.5617e-05
21:23348887 G A 0.336045 -3.8168e-06
21:23351863 T C 0.478756 1.3969e-05
21:23352000 A G 0.140273 2.2458e-05
21:23354274 G A 0.035923 1.1597e-05
21:23355172 A G 0.123199 2.3300e-05
21:23359814 C T 0.123832 -7.3476e-06
21:23362256 G A 0.582849 2.6153e-05
21:23362500 T C 0.075612 -1.3384e-05
21:23364260 G A 0.020379 -1.2050e-05
21:23365170 A G 0.667722 1.6821e-05
21:23376907 T G 0.092536 -9.9929e-06
21:23377110 C A 0.045224 -1.1512e-05
21:23381017 T C 0.064736 -5.6413e-06
21:23392906 T C 0.073001 1.9538e-05
21:23406261 G A 0.060513 2.5270e-06
21:23406557 G C 1.741396 -1.0556e-05
21:23412268 C T 0.098452 -7.4191e-06
21:23414952 A G 0.102906 1.3028e-05
21:23424239 C T 0.083034 -1.8230e-06
21:23439144 T C 0.437877 -1.6505e-05
21:23442667 C T 0.735402 -3.8769e-06
21:23444542 G A 0.072739 -1.5657e-05
21:23450304 A G 0.096116 3.9464e-05
21:23452175 A C 0.064365 -6.7956e-06
21:23464848 G A 0.068860 -2.1645e-05
21:23465032 T C 0.728245 -1.6627e-05
21:23468699 G A 0.192539 1.2040e-05
21:23471970 A G 0.178039 -1.1773e-05
21:23494637 C T 0.461036 2.0048e-05
21:23498643 A G 0.241554 -1.3515e-05
21:23502907 A G 0.074150 1.0118e-05
21:23505638 A G 0.057345 -1.2327e-05
21:23505652 A G 0.167567 -1.5240e-05
21:23506470 A G 0.168883 -1.0539e-05
21:23508194 A G 0.593595 -8.5316e-06
21:23509145 G T 0.265615 -2.1032e-05
21:23512097 C G 0.215324 1.2922e-05
21:23527104 C T 0.128085 2.0917e-05
21:23539544 G A 0.075544 4.7640e-06
21:23543026 G A 0.030027 -1.2255e-05
21:23545148 G A 0.111463 -1.3331e-05
21:23548759 G A 0.262854 8.6207e-06
21:23551720 G A 0.050671 7.4707e-06
21:23552204 G A 0.527455 4.6977e-06
21:23552559 G A 0.115856 1.4309e-05
21:23555108 C G 0.165116 -2.2422e-05
21:23572795 C G 0.744510 -2.2363e-05
21:23575522 C T 0.427749 3.6315e-05
21:23590385 T C 0.038425 -7.8261e-06
21:23592058 A G 0.531838 1.6974e-05
21:23594714 T C 0.100060 3.3350e-05
21:23603486 G A 0.028055 -2.2331e-05
21:23606194 G A 0.048600 1.6904e-06
21:23615318 G T 0.146162 -1.5245e-05
21:23615846 C T 0.051575 1.6146e-05
21:23624026 C T 0.801257 -3.1366e-06
21:23625522 T C 0.131012 -1.6573e-05
21:23627147 G A 0.092142 -4.0732e-06
21:23631405 C A 0.027335 -2.6994e-05
21:23631676 T G 0.733525 -8.7721e-06
21:23634390 T C 0.258217 4.2025e-06
21:23635696 T C 0.995019 1.7945e-05
21:23642860 T C 0.763063 -4.1263e-06
21:23646543 A G 0.032934 -1.5229e-05
21:23646965 G A 0.289260 -1.2020e-05
21:23648369 G C 0.050668 1.0354e-05
21:23648642 G A 0.064923 -3.9046e-06
21:23648692 G A 1.295836 -7.1024e-06
21:23648988 A G 0.081766 8.1583e-06
21:23650356 C T 0.328406 6.9396e-07
21:23650638 G A 1.909493 2.7281e-05
21:23650643 G A 1.714935 7.9438e-06
21:23677271 A G 0.897846 4.6970e-07
21:23682975 G A 1.392374 -1.1704e-05
21:23683584 C T 0.145764 2.2439e-05
21:23683845 C T 0.435959 -4.7902e-06
21:23687152 T C 0.038391 4.6334e-06
21:23688966 G A 0.157490 5.4521e-06
21:23694334 A C 0.116842 8.9149e-07
21:23695278 T C 0.145533 -9.3853e-06
21:23719770 G A 0.060894 -1.2964e-05
21:23725729 C T 0.033386 -2.3798e-05
21:23738352 A G 0.938167 2.7966e-05
21:23745573 G A 0.084853 1.4482e-05
21:23750718 A G 0.100604 -3.4106e-05
21:23757543 T C 0.223389 9.1858e-06
21:23757628 G C 0.061387 -9.6837e-06
21:23769045 G A 1.850292 8.1484e-06
21:23772097 T C 0.197700 6.3191e-06
21:23775972 C T 0.560927 6.8715e-06
21:23783406 A C 0.568461 -1.1876e-06
21:23784873 G A 0.023850 1.7780e-05
21:23787195 T C 1.889710 -1.3118e-05
21:23795605 C G 0.377462 1.3918e-05
21:23797794 A G 0.200712 -3.9286e-05
21:23798298 G A 0.063988 2.5842e-05
21:23810478 G A 0.022922 -3.3910e-06
21:23813668 G A 1.238141 1.5039e-05
21:23814466 T C 1.891029 -1.5190e-05
21:23816553 T C 0.030272 3.8457e-06
21:23825922 T C 0.210551 5.0480e-06
21:23831817 T C 1.269545 2.7130e-05
21:23841256 A G 0.086923 4.0662e-06
21:23841677 T C 0.736344 -6.3252e-06
21:23841848 A G 0.102729 -6.8261e-06
21:23845968 A G 0.774945 3.8141e-05
21:23849359 T C 0.052531 2.5038e-05
21:23852408 A C 1.270119 2.1118e-05
21:23853464 C G 1.894881 -1.1460e-05
21:23860926 C T 0.619441 -3.4792e-05
21:23865206 A C 0.029898 -9.3738e-06
21:23873434 C T 0.439818 5.9052e-06
21:23888859 T C 0.033944 1.0495e-05
21:23888881 A G 0.025709 -1.7446e-05
21:23889178 G C 0.036161 1.1684e-05
21:23892397 C T 0.024394 1.5210e-05
21:23906390 T C 0.564721 -4.7110e-06
21:23906594 T C 0.373256 -1.1494e-05
21:23925128 A G 1.104103 4.3436e-05
21:23935809 T C 1.374276 4.4551e-05
21:23940547 A G 0.076744 -3.0271e-05
21:23943356 G C 0.955928 1.1231e-04
21:23949057 C T 0.057484 -7.1889e-05
21:23954386 A G 0.104232 1.7594e-05
21:23961778 G A 0.514917 -4.6139e-05
21:23962518 T C 0.776360 9.9143e-05
21:23975186 C A 0.831308 1.2387e-05
21:23988226 C A 0.427093 1.0053e-05
21:23996122 G T 0.408560 7.6727e-06
21:24003142 G A 1.102270 -7.8002e-06
21:24014010 G A 1.232017 1.8174e-06
21:24019306 T C 1.744670 -2.0369e-05
21:24021943 C T 1.229913 -2.3880e-06
21:24027256 C T 0.118963 -5.2702e-05
21:24027566 G A 1.196418 -9.5840e-06
21:24029274 G T 0.051524 2.9353e-06
21:24029436 G A 0.054431 -4.1274e-06
21:24033979 G C 0.129336 -3.7640e-06
21:24047912 A C 0.034097 5.5542e-06
21:24048953 T G 0.912948 3.7703e-06
21:24052491 C T 0.406275 4.0333e-06
21:24058063 G A 0.127905 -3.4761e-06
21:24063057 A C 0.063345 -2.5570e-05
21:24071413 G T 0.673624 -6.2588e-06
21:24082881 G C 0.146842 -6.1111e-06
21:24088049 C T 0.061948 -7.2382e-06
21:24091919 C A 0.326026 1.8614e-06
21:24101074 A G 0.049943 2.8383e-06
21:24102779 T C 0.111198 -1.6472e-06
21:24107977 G A 0.033430 -2.9232e-06
21:24108092 G T 0.043990 -3.6537e-05
21:24108921 A C 0.044449 4.2487e-05
21:24126480 G A 0.293935 7.4736e-06
21:24129169 G A 1.075891 -6.6014e-06
21:24134060 C T 0.027304 9.1217e-06
21:24136577 T C 0.460679 -7.2202e-06
21:24149726 C T 0.090394 -2.1375e-05
21:24152228 C T 0.258574 -6.5197e-06
21:24166816 C T 0.279251 -8.9116e-06
21:24166844 C T 1.109814 -3.5065e-05
21:24171208 C T 0.037065 2.2969e-06
21:24185207 A C 0.761829 -3.2533e-05
21:24189081 A G 0.218041 -1.1885e-05
21:24192910 C T 0.026315 2.5459e-06
21:24198815 G A 0.266196 -1.5762e-05
21:24203995 G T 0.036735 2.0524e-05
21:24209386 A G 0.181292 -5.2727e-06
21:24209452 T G 0.061537 6.3524e-06
21:24214617 C A 0.537940 -2.4948e-05
21:24219330 A G 0.089245 2.3449e-06
21:24224714 C T 0.059211 2.1877e-05
21:24247191 T C 0.050963 7.6340e-06
21:24252307 C T 0.036266 4.7951e-05
21:24254943 A G 0.115274 -1.6195e-06
21:24265659 A G 0.043973 1.7073e-06
21:24274239 C T 0.029718 -1.3199e-05
21:24277202 T C 0.161097 -1.2079e-05
21:24278597 T C 1.233078 -5.4745e-05
21:24279231 A C 0.027392 9.7934e-06
21:24298015 T C 0.104871 4.8150e-06
21:24301710 T G 0.026998 1.0358e-05
21:24308918 A G 0.038472 -1.5115e-05
21:24310060 G A 0.283419 -4.4961e-05
21:24310426 T C 0.032183 -3.6112e-06
21:24315531 G A 1.243203 -3.6982e-05
21:24328104 C T 0.088256 8.8427e-06
21:24331798 C A 0.056444 1.0014e-05
21:24332263 C T 0.030904 -1.9296e-05
21:24332939 G A 0.389817 -3.3407e-05
21:24337177 A G 0.127769 -8.7491e-06
21:24354211 C G 0.030911 -1.2922e-05
21:24354480 T C 0.847583 -8.2187e-06
21:24357124 A G 0.160128 -2.3436e-05
21:24360521 G A 0.882730 -1.0266e-05
21:24376914 C T 0.024251 1.9326e-05
21:24391633 A G 0.030170 -7.4784e-08
21:24395806 A G 0.101243 1.7377e-05
21:24397171 G T 0.037061 6.1161e-06
21:24403979 A G 0.114285 -1.5576e-06
21:24407465 G A 0.023435 2.1141e-05
21:24407751 T G 1.096222 3.9443e-06
21:24412500 C T 0.022510 1.9407e-05
21:24412633 T C 0.054860 2.0648e-05
21:24419382 C T 0.713351 2.4609e-06
21:24421847 A G 0.050141 -1.8542e-05
21:24430436 G A 0.052820 2.1853e-06
21:24442736 G A 0.040512 -1.4430e-05
21:24447514 C T 0.174020 -4.8060e-05
21:24455666 T C 0.136615 -1.7634e-05
21:24457005 G T 0.413418 -1.5853e-05
21:24457235 A C 0.046136 -9.1227e-06
21:24458856 G C 0.022765 -8.7458e-06
21:24461563 C T 0.067976 -3.7356e-05
21:24461871 A G 0.076384 -1.1133e-05
21:24463774 C T 1.414309 1.5248e-05
21:24465655 G T 0.246735 1.4771e-05
21:24468555 G A 1.248568 5.4006e-05
21:24476081 T C 0.365008 -9.5195e-06
21:24488182 G T 0.254511 -4.2266e-06
21:24498338 G A 1.831335 -1.4930e-05
21:24505503 A G 0.036453 -1.2239e-05
21:24521970 C T 0.295740 -2.4528e-05
21:24535814 C T 0.129322 -1.7545e-05
21:24555995 C T 0.024792 1.0921e-06
21:24557861 C T 1.575049 -1.1065e-06
21:24563993 T G 0.089286 -9.7939e-06
21:24565925 T G 0.030153 -4.8306e-08
21:24570193 T C 0.021912 1.3464e-05
21:24577828 G A 0.255262 -1.2662e-05
21:24591647 C T 1.667348 8.3465e-07
21:24593303 G C 1.411990 1.0920e-05
21:24605853 C G 0.097051 -6.3281e-07
21:24609476 A G 0.060238 -1.6355e-05
21:24625161 C T 0.027930 -2.4230e-06
21:24625576 G T 1.339275 1.4820e-05
21:24628544 G A 0.096708 -2.3983e-05
21:24632565 G C 0.107125 1.3165e-05
21:24632780 A G 0.032978 1.4088e-05
21:24638617 G A 0.299630 -1.1911e-05
21:24639297 A G 0.566115 -1.1132e-05
21:24640053 T C 0.125222 9.4283e-06
21:24646748 T G 1.891362 -2.2652e-07
21:24648976 C G 0.029136 -2.4333e-05
21:24651596 A C 0.032835 2.2000e-05
21:24652281 G A 1.021242 6.1117e-06
21:24652678 C T 0.049722 -3.9593e-06
21:24653289 G T 0.056321 1.7824e-05
21:24653516 A G 0.072821 -1.0459e-05
21:24659437 T C 1.654585 7.7117e-06
21:24660056 C T 0.026168 1.6303e-05
21:24667308 T C 0.028412 -7.8627e-06
21:24667678 T C 0.212523 -2.2630e-05
21:24675268 T C 1.302050 -6.9054e-06
21:24676994 A C 0.350875 2.8016e-06
21:24680450 A G 1.390731 -8.8276e-06
21:24682270 A G 0.201242 1.1145e-05
21:24683731 C T 0.114176 -4.0056e-06
21:24689362 T G 0.148477 -6.1021e-07
21:24696231 C T 0.229736 8.2660e-06
21:24696254 A G 1.587136 -1.8132e-05
21:24697395 T C 0.208219 1.3356e-05
21:24697989 C T 1.496337 4.3609e-05
21:24703836 G A 0.030809 7.8303e-06
21:24707092 A G 1.484046 -1.6363e-05
21:24710202 G A 0.997508 2.4004e-05
21:24712398 T C 0.176213 -2.7694e-05
21:24719961 C T 0.052061 -6.8154e-06
21:24720611 T C 0.082459 -1.6629e-06
21:24726646 C T 0.460724 -2.3223e-05
21:24728833 C T 0.040166 7.1794e-06
21:24729963 G A 0.662731 8.2232e-06
21:24734484 A C 0.392663 2.4252e-05
21:24739422 G A 0.546096 -1.2248e-05
21:24740555 A G 0.021449 -1.8161e-05
21:24743719 C T 0.076714 -1.4633e-05
21:24744822 A G 0.031071 1.8933e-05
21:24745070 C T 0.284171 1.0486e-06
21:24745658 T C 0.129431 -3.1580e-06
21:24747746 G A 0.062564 -5.4942e-06
21:24751435 C T 0.819218 4.3838e-06
21:24768444 G A 1.173391 1.2539e-05
21:24774973 T C 0.032502 -3.5674e-06
21:24776137 A G 0.040981 1.7546e-05
21:24779993 C T 0.053425 -9.6309e-06
21:24785228 T C 0.061561 2.7891e-05
21:24785506 C T 0.521278 1.8295e-05
21:24788972 A C 0.325751 6.7400e-06
21:24796972 A G 0.435096 7.1998e-06
21:24797450 A G 1.602612 3.3922e-06
21:24804929 C T 0.256493 1.9829e-05
21:24809444 A G 0.779205 -1.1130e-05
21:24810196 A G 1.418202 2.8995e-05
21:24810754 A G 0.141606 1.7003e-05
21:24811335 A G 1.131580 1.2101e-05
21:24819253 G C 0.645932 8.0955e-06
21:24819301 T C 0.065508 -8.7757e-06
21:24819676 A G 0.525534 -2.1248e-05
21:24821922 C T 0.053789 -4.9740e-07
21:24828677 G A 0.067480 3.9900e-06
21:24831180 T C 1.607871 -1.7587e-06
21:24836166 T C 0.471950 3.1959e-05
21:24838986 A G 0.044793 -2.3719e-06
21:24844175 C T 1.406323 1.3322e-05
21:24848379 A C 0.026060 2.5223e-06
21:24863644 T C 0.043321 1.8639e-05
21:24868422 A G 0.188211 1.8799e-05
21:24879624 T C 0.058321 2.7111e-06
21:24882376 T C 0.024944 5.2466e-06
21:24884337 G A 0.604220 1.1185e-05
21:24904530 C T 0.507396 -2.3537e-05
21:24904907 C T 0.102185 1.8834e-05
21:24908850 G A 0.055937 -2.1155e-05
21:24910219 T C 0.078444 -4.1236e-06
21:24915966 C T 1.954215 4.8492e-06
21:24918038 A G 0.042858 2.1518e-05
21:24925997 C T 0.043790 2.3099e-05
21:24926579 C T 0.755801 -1.6483e-05
21:24939320 G A 0.204452 -1.0497e-05
21:24944018 A C 0.706697 2.8168e-06
21:24947514 C T 0.214444 1.7709e-05
21:24952472 A G 0.031020 3.1854e-05
21:24952905 A C 0.176257 -1.6570e-06
21:24965771 C T 0.026624 1.0752e-06
21:24966766 A G 0.031805 -1.8777e-05
21:24972022 G A 0.041359 -1.5988e-06
21:24984928 G C 0.054455 -8.9862e-06
21:24995127 C T 0.030221 -1.2249e-05
21:24996403 G A 0.317166 3.2899e-05
21:25014133 C T 0.344613 -1.1539e-06
21:25016636 C T 0.463821 1.6478e-05
21:25028796 G A 0.130152 2.5536e-07
21:25032264 C T 0.029796 3.0411e-06
21:25033866 A C 0.361146 -3.0115e-05
21:25052229 T C 0.972356 -8.2395e-07
21:25053233 G A 0.235903 2.7440e-07
21:25055193 A G 0.113129 -8.4036e-06
21:25055899 A G 0.251679 -4.7807e-07
21:25059030 G A 0.695729 9.6858e-06
21:25062025 A G 0.077574 -6.8959e-06
21:25067822 T G 0.043572 8.2968e-06
21:25070036 G A 0.666321 8.8639e-06
21:25071096 T G 0.125766 -1.8629e-07
21:25074021 A G 0.090377 4.7392e-06
21:25075033 T C 0.031669 3.2349e-06
21:25075551 A C 0.854222 1.6565e-05
21:25075618 A G 0.350641 1.1909e-06
21:25078330 G A 0.042817 3.6944e-05
21:25079242 A G 0.070421 -1.5988e-05
21:25087062 C G 0.098292 -6.3829e-07
21:25089699 G A 0.080423 1.0066e-05
21:25091082 A C 0.069700 1.5534e-05
21:25091738 T C 0.044670 2.3462e-05
21:25091777 T C 0.103511 2.5987e-06
21:25092171 G T 0.102107 -5.9735e-06
21:25092756 T C 0.179398 -1.1485e-05
21:25093900 T C 0.603237 1.4596e-05
21:25097968 T C 0.481279 2.0247e-05
21:25099624 G A 0.294374 -1.1424e-05
21:25100718 G A 0.948462 9.0419e-06
21:25105211 G A 1.241299 3.5952e-06
21:25106617 G A 1.736453 1.1609e-05
21:25107211 C T 0.284042 5.2526e-06
21:25109093 A G 1.285313 -8.0186e-06
21:25118352 A G 1.489432 -1.8602e-06
21:25125147 A G 0.029092 -9.5188e-06
21:25126738 T G 1.038904 -4.8424e-07
21:25129909 T C 0.047217 -1.2696e-05
21:25143119 A G 1.348179 9.8050e-06
21:25144335 T G 0.518215 2.2565e-05
21:25148429 A G 1.953739 1.6639e-05
21:25155175 A C 0.251175 -1.5490e-06
21:25156080 A G 0.036266 1.2770e-05
21:25158480 A G 0.076095 -4.3851e-06
21:25163615 G T 1.839110 -3.7161e-08
21:25166530 A G 0.082575 8.8688e-06
21:25170883 C A 0.574529 -2.2795e-05
21:25172074 A G 0.024462 -9.8472e-06
21:25175672 C T 0.143462 1.6821e-05
21:25177458 C T 0.075238 4.8038e-06
21:25178145 T C 0.218874 -2.5358e-05
21:25184839 C T 0.053836 -2.3778e-05
21:25191507 C T 0.077829 2.7855e-07
21:25195324 C T 0.119912 9.2331e-06
21:25195496 G A 1.291198 1.0482e-05
21:25211367 T C 1.615446 8.6394e-06
21:25212039 T C 1.616337 1.2370e-05
21:25212422 T G 0.327712 -9.9858e-06
21:25217263 A G 0.068146 1.1466e-05
21:25221327 C T 1.803500 4.9413e-06
21:25222056 T C 1.591114 6.6857e-06
21:25222350 A G 0.116182 -1.4906e-05
21:25225620 T C 0.033821 1.2506e-05
21:25226969 C T 0.215624 -6.3635e-06
21:25231317 A G 0.068075 8.0946e-06
21:25235370 C T 0.096031 3.6520e-06
21:25245493 G T 0.074048 6.1395e-06
21:25246160 A G 0.035997 6.5806e-06
21:25246675 C A 0.040322 2.2784e-06
21:25246682 G A 0.038520 -1.6684e-05
21:25248003 C T 0.206543 -2.1527e-05
21:25248237 A G 0.107662 1.9936e-05
21:25253203 C T 0.045422 1.0618e-06
21:25265783 T C 0.311842 -5.5614e-06
21:25275685 T C 0.067160 2.5194e-06
21:25282352 T G 0.066977 -2.4509e-06
21:25285910 T C 0.166928 -7.6019e-06
21:25289469 A G 0.299256 -1.2529e-05
21:25305610 C T 0.128435 3.0613e-05
21:25308379 A G 0.048437 -1.5419e-05
21:25312815 G T 0.084829 3.9117e-05
21:25314468 C A 1.715884 6.3951e-06
21:25318041 C T 0.384710 -8.6095e-06
21:25318860 T G 0.244916 9.9541e-06
21:25322347 G A 0.021317 1.2769e-06
21:25323183 T C 0.271748 -3.9398e-06
21:25328443 A G 1.478736 -1.0878e-05
21:25333034 C T 0.342141 2.5143e-06
21:25333080 C A 0.068568 -7.3523e-06
21:25333108 C G 0.691113 -5.7018e-06
21:25333463 C A 0.182336 4.8839e-06
21:25333955 G T 0.850309 -1.4741e-05
21:25334207 G A 0.341012 2.4612e-05
21:25335940 A G 0.311356 -2.3177e-05
21:25336701 A G 0.058484 -2.8577e-06
21:25341788 A G 0.128224 -5.7983e-06
21:25342721 C T 0.080185 1.6932e-05
21:25345492 G A 0.125528 2.4348e-05
21:25349947 G T 0.053180 7.0139e-06
21:25353295 A G 0.200862 -6.9672e-06
21:25357226 G A 0.030524 -1.1718e-06
21:25370697 T C 0.704049 1.2185e-05
21:25379620 T C 0.139026 6.0239e-05
21:25383182 G A 0.513502 5.7627e-06
21:25383989 G A 1.399523 7.3091e-05
21:25390676 A G 0.135197 -1.3028e-05
21:25396012 A G 0.052667 2.5242e-05
21:25403033 A G 1.966162 -4.7929e-06
21:25405985 G A 1.401743 6.5599e-05
21:25412718 T G 0.155114 -1.8076e-05
21:25417172 T C 0.062166 1.1666e-05
21:25418346 G A 0.467799 1.5290e-05
21:25427581 C T 0.057987 -1.9459e-05
21:25430095 A G 0.128948 2.9674e-05
21:25433582 A G 0.669303 -1.8085e-06
21:25436729 T G 1.322970 5.6046e-06
21:25438455 C T 1.852390 -5.5291e-06
21:25439017 A G 0.041678 -1.1204e-05
21:25441329 G C 1.238538 1.0742e-05
21:25441375 T C 0.044130 -2.3754e-05
21:25442215 T C 0.034862 -1.0602e-05
21:25443871 A G 0.489384 -2.2729e-05
21:25445783 T C 0.128755 -7.5233e-06
21:25446807 T C 1.106231 8.2015e-06
21:25447731 A G 0.101077 1.3020e-05
21:25452282 G A 1.052282 -4.8593e-06
21:25457318 G A 1.062200 -5.4923e-06
21:25461278 A C 1.020657 -1.1793e-05
21:25465006 T C 0.102586 9.3041e-07
21:25479895 C T 0.043882 -1.1298e-05
21:25479934 C T 1.138196 -1.3280e-05
21:25483596 T C 0.073807 4.4300e-05
21:25492749 C T 0.580605 3.3796e-05
21:25494563 T G 0.058732 -3.9524e-06
21:25494736 T C 1.261069 4.5139e-06
21:25495848 T C 0.153757 -1.6822e-05
21:25500272 A G 0.051919 2.2714e-06
21:25501074 G A 0.207168 3.7984e-05
21:25503001 G A 1.249367 -3.0573e-06
21:25503584 A C 1.043746 -2.7295e-05
21:25506358 T A 0.467578 1.0308e-05
21:25506687 G A 0.622606 1.8814e-05
21:25508817 G A 0.161845 -1.4357e-05
21:25508887 C T 0.127738 8.9429e-06
21:25511283 A G 0.088535 -2.7027e-05
21:25513120 T G 0.693703 2.3151e-05
21:25520840 T G 0.075384 -5.4153e-06
21:25522504 T C 0.175971 3.9202e-05
21:25527837 T C 0.380624 -9.5985e-06
21:25527984 G A 0.050086 -2.0133e-05
21:25533234 A G 0.066256 -2.2349e-06
21:25534658 G T 0.642138 -2.3198e-05
21:25534776 G T 0.062349 1.3325e-05
21:25536091 A G 0.471294 -1.2313e-05
21:25540253 A C 0.161818 3.4778e-05
21:25544867 T C 0.057671 -2.1938e-05
21:25546466 T C 0.058973 -2.3043e-05
21:25557516 T C 0.077615 1.0322e-05
21:25561446 G A 0.060942 -9.3352e-06
21:25563838 C T 0.308408 -5.7837e-06
21:25564938 T C 0.145315 3.8112e-06
21:25569610 T C 0.325584 -9.3667e-06
21:25583260 G T 0.393791 -1.9844e-05
21:25594896 G A 0.027127 -1.1273e-05
21:25594975 T C 0.871364 1.9420e-06
21:25595567 C T 0.251740 -2.3151e-05
21:25596452 A G 1.634754 -7.7635e-06
21:25599254 T C 0.198475 -3.8597e-05
21:25613676 G A 0.551475 -1.3263e-05
21:25638242 A G 0.086029 5.5831e-06
21:25638462 A G 0.065661 9.9449e-06
21:25670440 A G 0.491509 1.3223e-05
21:25671626 G T 1.297988 -1.7082e-05
21:25672590 G A 0.151788 1.4133e-05
21:25677775 T C 0.221454 6.1290e-06
21:25683840 T C 0.067956 8.7295e-06
21:25686101 A C 0.123458 -3.3073e-05
21:25712819 G A 0.117681 -1.8503e-05
21:25720602 G A 0.390694 9.9986e-06
21:25731618 T C 0.161556 -1.7223e-05
21:25731841 A G 0.033546 5.6929e-06
21:25742907 T C 0.030643 -8.8316e-06
21:25743958 T C 0.113109 -5.7138e-06
21:25750893 A G 0.085516 1.2571e-05
21:25758515 A C 0.031595 1.6324e-06
21:25763380 A C 1.494283 -1.7021e-06
21:25775555 G A 0.218058 1.1315e-05
21:25787327 G A 0.121323 2.7640e-07
21:25792902 T G 0.185379 -2.4899e-05
21:25793078 A G 0.790479 -9.7606e-06
21:25793833 T G 0.054394 -7.4736e-06
21:25794389 G A 0.020603 -5.1159e-06
21:25801642 T G 0.467805 -1.9600e-05
21:25808751 G T 0.137965 -1.7807e-05
21:25810079 A G 1.326118 8.6108e-06
21:25810418 C T 0.028460 1.1699e-05
21:25821119 T C 0.101641 -4.7993e-05
21:25829852 G A 0.065572 1.5184e-06
21:25864366 A G 0.038030 1.1875e-05
21:25864683 C T 0.332339 -1.1510e-06
21:25886815 A C 1.766242 1.0807e-05
21:25889085 C T 0.905012 4.3527e-06
21:25895788 A G 0.137934 1.0286e-05
21:25900645 G T 0.553070 -7.3524e-06
21:25900746 C T 0.335556 1.6318e-06
21:25901003 G A 0.077071 3.3662e-06
21:25909595 T C 0.075918 -1.1451e-05
21:25912943 C T 0.038880 -3.5009e-06
21:25924849 G A 1.528506 -2.7723e-05
21:25925580 T G 0.064692 -1.0017e-05
21:25926811 T C 0.100206 5.3475e-06
21:25933522 A G 1.880296 -7.2650e-06
21:25937167 A C 0.253107 1.9293e-05
21:25938595 A G 0.050413 -1.5560e-06
21:25939428 T C 0.081613 -7.1142e-06
21:25941083 T C 1.499794 6.0496e-06
21:25943047 A G 0.093529 1.1264e-06
21:25951855 C T 1.205995 2.4143e-05
21:25955673 G A 1.704851 4.2766e-05
21:25956604 A G 1.412344 1.0688e-05
21:25963403 G A 0.122196 2.2763e-05
21:25963843 T C 0.953195 -1.6849e-05
21:25967451 A C 0.028545 -4.5182e-06
21:25972075 C T 0.029878 -7.5006e-08
21:25978190 C T 0.694937 1.3059e-05
21:25982758 T C 0.048492 6.6643e-06
21:25982886 T C 0.133474 6.5433e-06
21:25993298 T C 0.057372 2.3277e-05
21:25995139 G A 1.094297 -3.2475e-07
21:25999569 A C 0.139750 6.9120e-06
21:25999787 T C 0.123019 2.6909e-06
21:26011850 C T 0.130747 -9.3985e-06
21:26013570 A G 0.498815 8.6958e-06
21:26015184 G A 0.093482 -3.2214e-06
21:26019696 G A 1.009533 -3.6428e-06
21:26024923 G A 0.069526 -7.8802e-06
21:26026296 G A 0.296961 -1.3636e-05
21:26029827 T G 0.038921 5.2082e-06
21:26029954 A G 1.788337 1.2925e-05
21:26045200 T C 0.066008 -5.1598e-06
21:26045741 T C 0.108318 -1.4679e-07
21:26058246 G A 1.090826 2.1193e-05
21:26058373 T G 0.071699 -1.9506e-05
21:26060052 A G 1.634611 -1.0222e-05
21:26066297 G T 0.861185 -5.2227e-06
21:26077918 C T 0.023462 -8.7122e-06
21:26077944 A G 0.092989 2.9664e-06
21:26082270 A G 0.065787 1.5286e-05
21:26084335 G T 0.067694 -1.0731e-05
21:26086324 C A 0.115013 -1.7760e-06
21:26086330 T C 0.096905 1.8509e-05
21:26086387 G T 0.139148 -6.6158e-06
21:26086763 T C 0.032353 2.9211e-06
21:26091601 A G 0.450718 1.7290e-05
21:26093085 A G 0.060986 -3.4695e-06
21:26094076 G A 0.281641 9.9208e-06
21:26096091 T G 0.033733 5.2925e-06
21:26105573 A C 0.324200 -1.4446e-05
21:26110553 A G 0.058032 -6.0784e-06
21:26114593 G A 0.060082 1.3273e-06
21:26119145 T C 0.825579 1.0315e-05
21:26122146 A G 0.031173 -3.6143e-06
21:26122437 T C 0.157085 1.0336e-05
21:26124303 G A 0.033957 -9.9938e-06
21:26126056 A C 0.448634 4.1096e-06
21:26126268 T C 0.276528 -8.0013e-06
21:26132612 C T 0.719637 -1.1022e-05
21:26135698 C A 0.114428 3.1753e-07
21:26143267 C T 0.171820 1.5784e-05
21:26143797 G A 1.895979 1.2448e-05
21:26145390 G A 0.203394 4.0930e-07
21:26174951 T C 0.029854 -3.1146e-05
21:26176311 G C 0.159183 1.2762e-05
21:26178040 T G 0.060962 -2.3205e-05
21:26179417 G A 0.277211 -3.0318e-06
21:26185415 A G 0.048250 1.3394e-05
21:26192668 C T 0.099064 -1.3546e-05
21:26196124 T C 0.509841 -1.6329e-05
21:26196358 T G 0.039601 -2.7607e-06
21:26210883 C T 0.477117 3.7321e-05
21:26225915 T C 0.167054 4.4423e-06
21:26230550 G A 0.184957 -2.7417e-06
21:26239165 G A 0.139029 -5.2868e-06
21:26242548 G C 0.031741 -2.0041e-06
21:26245471 C T 0.608572 -3.0652e-05
21:26273456 C T 0.533538 1.5767e-05
21:26274695 T C 0.041209 6.5458e-06
21:26282604 G T 0.101046 -1.6233e-05
21:26297141 T C 0.129690 1.8401e-05
21:26297354 G A 0.096045 5.6984e-06
21:26302665 C G 0.057681 2.2104e-05
21:26310725 G T 0.093624 -6.1509e-06
21:26312141 G A 1.718729 -8.5567e-06
21:26314171 G T 1.095018 -1.1069e-05
21:26315250 T C 0.078339 -1.2452e-05
21:26323800 T C 0.098642 1.0707e-05
21:26324390 C A 0.094821 -5.0000e-06
21:26331872 G A 0.109573 -1.4295e-05
21:26339863 C T 1.722309 -9.0453e-06
21:26342984 T C 0.058151 5.5448e-06
21:26356980 A G 0.054611 -1.8516e-05
21:26359304 A G 0.131413 -2.2735e-05
21:26367027 C T 0.093750 9.1748e-06
21:26380048 G T 0.060354 -1.0006e-05
21:26382468 A G 0.029028 4.1298e-06
21:26383995 G A 0.091445 8.5713e-06
21:26403654 A C 0.029990 -2.4086e-06
21:26416338 C A 0.384166 -1.5605e-05
21:26425057 T C 1.482601 -1.2924e-05
21:26439630 C T 0.032903 7.8219e-06
21:26446909 T C 0.047995 9.6237e-06
21:26452133 G T 0.525211 1.4449e-05
21:26461157 A G 0.490180 2.7800e-05
21:26463003 A G 0.060738 -9.6267e-06
21:26479193 T G 0.100091 4.3804e-06
21:26487280 G T 0.981791 -1.5203e-05
21:26490477 T G 0.602731 1.3864e-06
21:26494175 A C 0.031282 6.3853e-06
21:26506883 G A 0.073032 -5.7719e-06
21:26508783 T C 0.050824 -1.4690e-05
21:26512773 G C 0.068707 -3.8194e-06
21:26514083 T C 0.123376 8.2178e-06
21:26514597 C T 0.627478 1.1124e-05
21:26514801 A G 0.037976 -4.4112e-05
21:26515093 C T 0.144962 1.6601e-05
21:26519773 G T 0.906501 -2.2112e-06
21:26532584 A G 0.026604 -4.6364e-06
21:26543430 C T 0.524443 -4.0309e-06
21:26548460 C T 0.028457 -1.8483e-06
21:26551550 A G 0.090632 -1.7577e-05
21:26566265 C T 0.067911 -5.2837e-06
21:26569698 T C 0.047747 7.7836e-06
21:26572440 A G 0.105564 1.5143e-06
21:26574194 A G 0.130876 1.9232e-06
21:26587168 G T 0.265744 -8.5633e-06
21:26597068 T C 0.059004 4.3479e-05
21:26598471 C T 0.055145 -1.3713e-06
21:26605984 T C 1.937848 -2.2575e-05
21:26616677 T C 0.057328 4.1404e-06
21:26617025 G C 0.144489 -1.8587e-05
21:26618790 G A 1.973954 -8.7983e-06
21:26636298 T C 0.115747 -1.4371e-06
21:26641847 G A 0.631374 1.0402e-06
21:26645083 T C 1.363485 -3.4118e-05
21:26646303 C T 0.093550 3.0516e-05
21:26662543 T C 1.175978 -6.9337e-06
21:26666834 T C 0.352898 -8.1218e-06
21:26670560 T C 0.063485 3.5853e-05
21:26672000 G A 0.077421 -2.0746e-06
21:26675308 G T 0.086287 2.0298e-05
21:26680569 T G 0.098071 8.5302e-06
21:26690566 C T 0.055992 -1.3165e-05
21:26693104 T C 0.815430 -1.4177e-06
21:26697304 A G 0.385387 -7.0916e-06
21:26703675 T C 0.174170 -1.1076e-05
21:26715166 A C 0.035542 5.4259e-07
21:26743422 C T 0.182040 2.8893e-05
21:26747206 G A 0.039084 2.5019e-05
21:26781161 T C 0.293983 -7.8953e-08
21:26784236 T C 0.108131 -1.4371e-05
21:26789600 A G 0.095892 -5.3496e-06
21:26791884 G A 0.056134 3.1192e-06
21:26792011 A G 0.037646 1.9320e-05
21:26802317 C T 0.046748 6.7752e-07
21:26802819 G T 1.088259 -5.2177e-06
21:26812538 G A 0.093828 -2.6290e-05
21:26812744 G A 0.316364 2.4624e-05
21:26834242 A C 0.024023 -3.6236e-06
21:26834749 T C 0.197383 1.5966e-05
21:26843349 A G 1.881673 -8.8718e-06
21:26847404 T C 0.033794 1.1355e-05
21:26857153 G A 0.043990 -3.2400e-05
21:26857561 C T 0.034474 3.3828e-06
21:26859411 A G 0.086304 -8.2950e-06
21:26860816 G A 0.120432 -3.4425e-05
21:26868270 T C 0.203595 -1.9481e-05
21:26869563 T C 0.245518 -2.2999e-05
21:26885996 C T 0.104606 -2.8017e-05
21:26886067 G A 0.119215 1.8611e-05
21:26889173 C T 0.058990 -1.1961e-05
21:26922831 T C 0.086186 -1.7511e-05
21:26923681 G A 0.040250 1.0188e-05
21:26936318 G A 0.071614 -7.3649e-08
21:26941960 G A 1.496371 -3.3633e-06
21:26947102 C T 0.041226 2.6586e-05
21:26950911 C T 1.493477 2.1133e-06
21:26958726 G C 0.107948 -3.9970e-05
21:26974376 C T 1.496136 -1.9384e-06
21:26978950 G A 1.901687 3.7506e-05
21:26990923 G A 0.262174 2.8931e-05
21:26999949 T C 0.087199 -1.3684e-05
21:27002095 A G 0.142793 -2.3346e-06
21:27002377 T C 0.178127 -1.7361e-06
21:27008784 A G 0.086896 -2.2430e-06
21:27011112 G A 1.660014 2.8004e-05
21:27020687 A G 0.049212 5.7871e-06
21:27021062 A G 0.116077 -6.3742e-06
21:27037191 G A 0.113751 -3.4111e-05
21:27037319 T C 0.082405 -6.4038e-06
21:27046975 T C 0.289576 -1.2552e-06
21:27047447 A G 0.213818 -3.2497e-05
21:27052875 G C 0.777624 2.9971e-06
21:27053184 T C 0.309615 -5.4022e-06
21:27059172 T C 0.038965 -6.1210e-06
21:27076498 C T 0.058049 -7.1759e-06
21:27085824 T C 0.168764 -3.0493e-05
21:27096497 C T 0.047037 -1.7938e-05
21:27103614 T C 0.875284 1.3112e-05
21:27106656 G A 0.194987 1.2475e-05
21:27110611 G T 0.052252 6.6924e-06
21:27112274 C T 0.232262 7.0384e-06
21:27136428 A G 0.094763 5.3002e-06
21:27147019 A C 0.035719 1.3456e-05
21:27157800 T C 0.062574 2.0649e-05
21:27159746 T C 0.051273 1.6896e-05
21:27160832 T C 0.029259 -3.6392e-07
21:27168049 G T 0.654632 -1.8255e-05
21:27169650 T C 0.039163 -2.2739e-06
21:27169717 G A 0.028610 -8.6173e-06
21:27173652 C T 0.078454 -3.2090e-05
21:27181935 C T 0.093998 -1.0495e-05
21:27190018 T C 0.120184 -4.5828e-07
21:27197799 T C 1.072001 -5.3722e-07
21:27198954 G A 0.057059 -1.6014e-05
21:27199554 A C 0.146900 5.1251e-06
21:27204513 G A 0.516929 1.6046e-05
21:27206431 G A 0.021504 -6.0977e-06
21:27209862 G A 0.519313 8.8543e-06
21:27214291 C A 0.315551 -4.4702e-06
21:27219209 G C 1.976874 -4.8795e-06
21:27222822 G A 0.158510 2.4959e-06
21:27228010 C T 0.059021 3.2115e-05
21:27230157 A G 0.039550 8.0437e-06
21:27232495 T C 0.061438 -1.8106e-05
21:27239976 C T 1.041587 -1.4547e-05
21:27242389 T C 0.144339 -9.6431e-08
21:27248814 A C 0.089245 -1.4953e-05
21:27251203 T C 0.167040 6.7353e-05
21:27254218 T C 0.283943 1.1812e-05
21:27263715 C T 0.240027 -3.5828e-05
21:27265520 A G 0.031812 -2.8140e-06
21:27271019 A G 0.031346 -6.3147e-06
21:27275338 A G 0.229077 -1.9037e-05
21:27278247 C A 0.148463 -4.5029e-05
21:27278949 T C 0.106282 1.2019e-05
21:27280038 T C 0.453822 -2.0558e-06
21:27305721 G T 0.228747 -2.7038e-05
21:27309346 C G 1.845940 4.7003e-05
21:27316874 A G 0.391479 5.1443e-05
21:27323504 A G 0.131539 3.3456e-06
21:27326510 C T 1.475064 -1.7739e-05
21:27327580 T G 1.867893 2.7597e-05
21:27333769 T C 0.067357 4.9081e-06
21:27336067 G A 0.029969 -3.7057e-06
21:27338259 G T 0.706017 -1.5724e-05
21:27338895 C T 0.798649 7.1334e-06
21:27340014 T C 1.142694 -1.4060e-05
21:27362519 G A 0.459404 -1.1838e-05
21:27365522 A G 0.026311 2.0651e-05
21:27376344 A G 0.021215 4.0464e-06
21:27380922 C G 0.069547 -2.9104e-05
21:27381182 A G 0.415876 1.6706e-05
21:27384001 G A 0.043385 1.9914e-05
21:27391263 G A 1.933340 1.4247e-05
21:27392604 A G 0.063233 -2.6935e-06
21:27393845 G A 0.031452 3.8149e-06
21:27397607 G A 1.414313 -7.5838e-06
21:27398078 G A 0.022728 9.1519e-06
21:27412605 T C 0.091034 -6.8584e-06
21:27423561 T G 0.596492 5.6389e-06
21:27424038 C T 0.108264 4.4473e-06
21:27425859 C G 0.412086 1.5972e-05
21:27427592 T C 1.386397 9.5664e-06
21:27437496 C T 0.031132 -9.5347e-06
21:27440396 A C 1.920740 4.2833e-06
21:27441414 G C 0.120323 6.4528e-06
21:27444181 C T 0.038588 5.1595e-06
21:27446229 C G 0.028324 -2.0297e-05
21:27446383 A G 0.107550 2.5205e-05
21:27446432 T C 0.124974 -1.7652e-05
21:27446623 G A 0.140946 1.1434e-06
21:27448770 C T 0.157990 1.1950e-05
21:27449935 T C 0.063305 -9.4145e-06
21:27452559 C A 0.032445 2.7783e-06
21:27467801 T C 0.031625 -4.3577e-06
21:27472793 C T 0.048539 5.7953e-06
21:27473391 C T 1.943573 2.0337e-06
21:27485164 T C 0.023540 5.0746e-06
21:27495183 A G 0.214961 1.6731e-05
21:27495856 C A 0.047241 -1.0211e-07
21:27506317 T G 1.766504 1.2333e-05
21:27507685 T C 0.040808 2.7780e-06
21:27513207 A G 0.035532 8.6478e-06
21:27520714 C T 0.650695 -4.2392e-07
21:27525651 C A 0.097228 -7.3883e-07
21:27530987 A G 0.031442 1.8904e-05
21:27544108 G A 0.963952 2.8623e-06
21:27550428 A G 0.075558 -1.7239e-05
21:27555072 G A 0.715707 8.2055e-06
21:27570705 G A 0.272662 -4.6710e-06
21:27577606 A G 0.046377 6.8047e-07
21:27579094 T G 0.042307 -3.9110e-07
21:27579858 T G 1.481258 1.5000e-05
21:27580033 G A 0.028457 -2.3126e-05
21:27580223 T C 0.321552 1.6533e-05
21:27592825 A G 0.076608 1.6258e-06
21:27597762 A G 0.630857 2.1203e-05
21:27597890 T C 0.235584 1.4739e-05
21:27618531 A C 0.058817 6.0637e-05
21:27623811 A G 0.026270 -4.3747e-06
21:27626553 A G 0.020447 -1.2759e-06
21:27627788 A C 0.091210 -7.0137e-06
21:27629443 T G 0.188354 -2.4822e-05
21:27629568 G A 0.597903 -1.7333e-05
21:27636699 G A 0.266713 1.1825e-05
21:27650834 A G 0.439464 -4.3549e-05
21:27652319 G T 0.116899 -1.4044e-05
21:27655314 C A 1.408223 4.9304e-05
21:27660510 T G 0.045949 5.5539e-06
21:27665344 G A 1.833456 2.9924e-05
21:27672146 A G 0.026638 1.7263e-06
21:27674010 C A 0.136159 -1.2687e-06
21:27675707 A G 0.069829 2.5022e-05
21:27676592 G T 0.821322 1.1070e-05
21:27676672 G A 0.251866 1.3931e-05
21:27680924 C A 0.050426 -2.5198e-06
21:27695987 G A 0.313691 -3.1018e-05
21:27697063 G A 0.379094 -3.0923e-05
21:27701685 A G 0.066473 -1.5339e-05
21:27706009 T G 0.216837 1.9552e-05
21:27710757 A G 0.810528 1.4140e-05
21:27715442 C T 0.878249 1.2893e-05
21:27724640 C A 1.943322 3.2355e-05
21:27734605 C T 0.020742 -1.9908e-05
21:27735395 A G 0.350637 -1.3338e-05
21:27738407 T C 0.113017 -1.6260e-05
21:27744853 T C 0.101886 3.9247e-05
21:27749876 C T 0.276827 -1.8294e-05
21:27752806 C T 1.837883 2.6787e-05
21:27763523 T G 1.150983 7.0507e-05
21:27763794 T G 0.060177 3.8314e-06
21:27764349 C G 0.088729 2.1582e-05
21:27766355 T G 0.084159 1.0242e-05
21:27766383 G A 0.088487 1.0576e-05
21:27769895 G C 0.440433 -2.1485e-05
21:27771995 A G 0.046996 -1.3563e-05
21:27774870 C A 1.208440 3.0956e-05
21:27777181 A C 1.808658 9.6943e-06
21:27777822 C T 0.220982 -9.8640e-07
21:27778731 T C 0.700591 1.8809e-05
21:27782968 G A 0.612084 -1.5890e-05
21:27787671 A G 0.167200 2.1123e-05
21:27788794 G A 0.030401 1.3197e-05
21:27788804 C A 0.262126 1.6005e-05
21:27791165 A G 0.863031 2.0112e-05
21:27793805 T C 1.002822 -2.1069e-05
21:27795630 G A 0.044344 1.1732e-05
21:27795838 A C 1.560039 -3.9402e-06
21:27796993 A G 0.111303 5.4524e-06
21:27802198 G A 1.756070 8.4345e-07
21:27806124 T C 0.039431 -1.7525e-05
21:27807137 G A 1.167761 2.0864e-05
21:27810723 A G 1.336960 -9.9569e-06
21:27811081 A G 1.025074 2.6576e-05
21:27815510 T C 0.178888 1.0908e-05
21:27816668 T C 0.075741 8.6688e-07
21:27819148 A G 0.023993 -5.4589e-06
21:27823987 A G 0.056580 2.0869e-06
21:27826101 T C 0.131315 -5.1922e-06
21:27829373 A G 0.029174 -1.5051e-06
21:27830913 C T 0.037490 2.4189e-07
21:27834679 G A 0.255306 -2.1206e-06
21:27835986 A G 0.807907 2.6120e-06
21:27839024 G A 0.040301 1.4260e-05
21:27839251 G A 0.088732 2.7911e-06
21:27841638 C A 0.284337 2.0460e-05
21:27844411 A C 0.214903 2.4238e-06
21:27845535 T C 1.182764 6.4550e-06
21:27845924 T G 0.118103 -8.6852e-06
21:27846116 A G 1.600694 1.3209e-05
21:27848998 G A 0.182343 -1.5417e-05
21:27849346 G A 0.685897 -1.5453e-05
21:27852724 G A 0.910710 -1.1648e-05
21:27858006 A G 1.713987 3.8377e-06
21:27861206 A C 0.062526 2.0974e-05
21:27868059 G A 1.773738 -5.0032e-06
21:27868589 C T 0.490465 8.2543e-06
21:27870039 A G 0.026597 8.9956e-07
21:27872937 T C 0.035083 -5.3074e-06
21:27874365 A G 0.106156 1.8018e-05
21:27874702 T C 0.040713 -9.2813e-06
21:27876208 T C 0.359694 -1.5798e-06
21:27876467 A G 0.894011 -1.0933e-05
21:27877772 A G 0.114822 1.2527e-05
21:27878577 T C 0.387988 3.3955e-05
21:27880516 A G 1.913607 -1.5665e-06
21:27881915 G A 0.090272 -1.8800e-05
21:27887346 T C 1.299110 -3.4596e-05
21:27887936 T C 0.381273 3.3571e-06
21:27897399 C A 1.230039 2.5288e-05
21:27899198 A C 0.586014 -1.9677e-05
21:27901973 C T 0.061244 7.2954e-06
21:27906690 C T 0.087324 -9.6490e-06
21:27908228 C A 0.141528 -1.0357e-05
21:27911779 A G 1.331585 1.3898e-05
21:27911995 C T 0.021191 1.8560e-05
21:27916853 A G 0.046102 -1.5270e-06
21:27919932 T C 1.560049 2.7550e-05
21:27929807 C T 0.107064 -1.0834e-05
21:27929858 A C 1.036280 3.3773e-05
21:27940314 C T 0.064719 1.1412e-05
21:27944631 G C 0.461053 -1.1280e-05
21:27947090 A G 0.153529 4.6952e-06
21:27950340 C A 0.178691 1.2009e-06
21:27951276 T C 0.036065 -3.6618e-06
21:27955031 G A 0.218411 9.0198e-06
21:27959663 T C 0.118528 -6.5092e-06
21:27972137 C T 0.126269 -4.0846e-07
21:27972391 C A 0.074038 -7.9327e-06
21:27983045 C A 0.050372 -8.6909e-06
21:27983696 A C 0.109773 -3.7580e-06
21:27984804 C A 0.045377 6.5721e-06
21:27990559 T G 0.061887 1.6113e-05
21:27992793 T G 0.052847 1.7413e-05
21:27996425 C T 1.852434 2.5319e-05
21:28005018 G A 1.375810 2.3292e-05
21:28007984 T C 0.038853 1.2883e-05
21:28013409 G A 1.255704 2.5886e-05
21:28017591 A G 0.125569 -4.6116e-06
21:28018092 C T 1.801617 1.2282e-05
21:28021290 T C 1.803779 2.6990e-05
21:28022205 A G 0.159197 -6.7041e-08
21:28023105 A C 0.980322 1.8315e-06
21:28023370 C T 1.121176 2.7989e-06
21:28026256 G A 1.115417 -2.2564e-05
21:28030138 A C 0.027188 -1.7964e-05
21:28031451 A G 0.376796 5.2222e-06
21:28051050 T C 0.047302 1.1403e-05
21:28060192 C A 1.296621 -9.0897e-06
21:28062800 A G 0.048889 5.4202e-06
21:28064890 A G 0.064161 6.7656e-06
21:28070037 C T 0.345364 1.3929e-06
21:28072239 C T 0.163484 -4.9580e-06
21:28072863 T G 0.709489 -2.0252e-05
21:28073516 G A 0.131917 6.5313e-06
21:28079135 T G 0.064787 -8.9102e-06
21:28088889 C T 0.046812 -1.5643e-05
21:28092253 G C 0.303057 2.2606e-05
21:28093723 C T 0.341845 -4.0179e-05
21:28094413 T C 1.520302 2.7144e-06
21:28094527 G A 0.109471 -2.4062e-06
21:28095155 T C 0.438400 -1.5882e-05
21:28096470 A G 0.320953 4.4765e-05
21:28101437 T C 0.038452 -1.2896e-06
21:28103644 G A 1.710811 -3.6571e-05
21:28105621 T C 0.630283 -2.1975e-05
21:28106428 G A 1.792975 -3.2382e-05
21:28107542 G T 0.086828 -1.2996e-05
21:28108219 A G 0.274019 -4.0028e-06
21:28110569 T C 0.169022 3.5559e-06
21:28120024 G A 0.113081 -1.7226e-05
21:28122111 T C 0.105452 -6.3401e-06
21:28124166 G A 0.517099 1.8415e-05
21:28126637 C T 0.090371 -1.7889e-05
21:28132525 A G 0.919910 -2.6446e-05
21:28133651 C T 0.828401 -1.6772e-05
21:28138870 G T 0.033039 -4.8811e-06
21:28147729 A G 0.053098 -1.1575e-05
21:28148191 T C 0.549503 -5.4382e-06
21:28151693 T G 0.291599 2.3440e-07
21:28152270 C T 0.390918 -1.4185e-06
21:28157028 A G 0.208042 -1.3390e-05
21:28160152 C A 0.522342 2.3714e-05
21:28161630 T G 0.040981 7.0394e-06
21:28163086 G A 1.160346 4.7181e-06
21:28168090 G A 0.717512 1.7273e-05
21:28181306 G A 1.473238 1.7313e-05
21:28185597 A G 1.938419 1.6265e-05
21:28186589 G A 0.075921 -6.5562e-06
21:28191069 G C 0.150201 -2.9694e-05
21:28191916 G A 0.307065 -2.1060e-06
21:28192958 A G 0.294520 1.1602e-05
21:28197701 T C 0.025441 -1.7862e-06
21:28201168 C T 0.145988 -1.4631e-05
21:28207080 G A 0.037170 1.5432e-06
21:28208904 A C 0.166041 -3.6005e-05
21:28209395 C T 0.126810 -9.6217e-07
21:28209494 C T 0.174136 -1.9267e-05
21:28209667 G A 0.175689 -1.4119e-05
21:28210030 G A 0.051871 1.4135e-05
21:28210854 T C 0.116226 -5.5209e-05
21:28211061 C T 0.025335 1.2907e-05
21:28211688 C T 0.056957 -4.5550e-06
21:28216674 C G 0.486090 -1.1915e-05
21:28217059 T C 0.032713 -8.0149e-06
21:28217320 G C 1.547548 4.1133e-06
21:28218122 T C 0.036613 -6.6411e-06
21:28219307 G A 1.093645 -3.2052e-05
21:28221611 A C 0.247850 1.9579e-05
21:28223092 C T 1.683732 2.7747e-05
21:28223561 G A 0.020511 1.0889e-05
21:28231584 A G 0.928230 -1.1128e-05
21:28240392 G A 0.234353 -1.5598e-05
21:28243076 A G 0.142541 -1.4980e-05
21:28248765 C T 0.515726 1.0257e-05
21:28251455 G A 0.381011 -1.7334e-05
21:28257468 G A 0.023357 -2.0774e-05
21:28263159 A C 0.051922 2.9414e-07
21:28264623 C T 0.057409 -1.0994e-05
21:28273107 G A 0.165775 -2.0143e-06
21:28274812 A G 0.399734 1.0495e-05
21:28279441 C T 0.041590 5.7695e-07
21:28282684 T C 0.712569 -8.5991e-06
21:28286590 T G 0.211180 2.4755e-06
21:28297239 G T 0.062271 -1.5387e-05
21:28297854 A G 0.134980 2.2194e-05
21:28299046 G A 1.271384 -1.1968e-05
21:28302355 G A 1.793624 -2.0634e-06
21:28305202 G A 0.065321 3.5688e-05
21:28305212 T C 0.321113 9.8244e-07
21:28305324 T C 0.023241 1.7617e-05
21:28308275 A C 0.033260 3.6548e-06
21:28317531 G A 0.080902 9.5915e-06
21:28322154 T C 0.109427 -2.3888e-05
21:28338298 G C 0.346031 -2.1159e-06
21:28338423 G C 0.389514 -1.9602e-06
21:28338425 A G 0.045316 1.0720e-05
21:28343353 T C 0.073610 6.2659e-06
21:28345065 C T 0.296522 2.3163e-05
21:28363634 C A 0.363597 -3.9264e-06
21:28369613 A G 0.377730 -4.8645e-06
21:28371629 A G 0.282882 2.2642e-05
21:28374677 A G 0.077332 1.6290e-06
21:28379348 G A 0.488595 -1.3052e-06
21:28382616 T C 0.148038 3.2096e-06
21:28385362 G A 1.690987 1.6387e-05
21:28389167 G A 1.004491 8.6286e-06
21:28389497 C A 1.676884 1.6197e-05
21:28390063 G A 0.112466 2.2697e-06
21:28390188 G C 0.331547 -3.8975e-05
21:28390226 G T 1.948513 1.2444e-06
21:28390248 T C 0.428293 3.6026e-06
21:28390415 C T 0.915045 6.8905e-06
21:28391938 G T 0.295802 -2.9451e-05
21:28392021 A G 0.711318 1.5521e-05
21:28392101 C A 0.675946 1.2575e-05
21:28402565 C T 1.147403 5.1603e-05
21:28407139 G A 0.883743 3.3551e-05
21:28408797 C T 1.405235 2.5097e-05
21:28412516 T G 0.045173 1.2297e-05
21:28418921 G A 0.051487 3.1525e-05
21:28420162 T G 0.114809 9.6081e-06
21:28420360 T C 0.339108 -4.1833e-06
21:28420932 T C 1.165565 1.9680e-05
21:28421321 T C 0.962452 1.2530e-05
21:28438579 G A 0.966049 7.9717e-06
21:28443339 G A 0.034807 9.0362e-06
21:28446090 C T 1.481806 5.7887e-06
21:28451439 G A 0.067901 5.6821e-06
21:28454354 G A 0.061255 2.1587e-07
21:28462174 G A 0.406830 -1.4949e-06
21:28468631 G A 0.066191 9.7328e-07
21:28469007 C T 0.488221 -5.3340e-08
21:28472800 A G 0.171072 -1.2117e-07
21:28477824 G A 0.151795 -1.5788e-05
21:28479344 T C 0.064416 -2.6392e-05
21:28498601 G A 1.606362 -1.0781e-05
21:28503713 C A 0.023741 1.0283e-05
21:28505213 C T 0.205553 1.3406e-05
21:28514582 T C 1.512023 2.4580e-06
21:28516915 T C 0.132817 -1.8819e-05
21:28519832 A G 0.813836 -1.1891e-05
21:28527625 G A 0.560706 1.6318e-06
21:28532011 G A 0.870181 4.5458e-06
21:28541630 A G 0.091146 2.2005e-06
21:28545446 C T 0.082582 1.2689e-05
21:28546042 T C 0.035950 3.9636e-06
21:28550021 C T 0.039288 2.1790e-05
21:28551312 G C 0.942319 -6.6205e-06
21:28554108 T C 1.456117 1.6467e-05
21:28557450 G A 0.027379 -8.9475e-06
21:28559303 T C 0.295312 1.5057e-05
21:28561650 C T 0.065433 -2.2597e-05
21:28562546 C T 0.329361 7.9606e-06
21:28568941 G A 1.657349 -6.8140e-06
21:28569092 T C 0.708897 -6.9522e-06
21:28573120 C T 0.028977 -1.3762e-06
21:28574049 G T 0.035117 -1.0699e-05
21:28575063 A G 1.690167 -8.8349e-06
21:28583196 T C 0.079903 -2.1220e-05
21:28584142 T C 0.107533 1.0496e-05
21:28584349 C G 0.453502 -1.9671e-05
21:28590051 A G 0.300728 4.7916e-06
21:28592007 C T 0.091088 -1.1510e-05
21:28592480 C A 0.099455 -1.6451e-05
21:28599108 A G 0.031788 -4.7499e-06
21:28606581 A G 0.073997 -9.9819e-07
21:28606944 A G 0.973740 1.5605e-05
21:28608163 G A 0.557727 8.5066e-06
21:28610251 G A 0.356822 -3.9344e-06
21:28610925 G C 0.243213 -2.0360e-05
21:28614222 G A 0.028504 -5.7276e-06
21:28614871 T C 0.051167 -1.6671e-06
21:28619820 C A 0.080467 -5.2141e-06
21:28619941 G A 0.048682 -7.8219e-06
21:28620309 G C 1.451632 2.8839e-05
21:28620731 A G 0.230947 2.6893e-05
21:28623355 G A 0.979649 4.4421e-06
21:28623686 G A 0.041818 7.9931e-06
21:28624358 T C 0.156201 -1.1246e-06
21:28626944 T C 0.044840 -1.2862e-06
21:28629970 G A 1.020872 2.0895e-06
21:28630929 T C 0.472909 1.8095e-06
21:28631418 T C 0.186888 8.9571e-06
21:28631839 C T 0.443486 -6.5600e-06
21:28632360 C T 0.206662 -1.2025e-05
21:28641168 A G 0.021225 -2.9216e-05
21:28644960 G T 0.107791 -6.6305e-07
21:28649659 T C 1.165949 3.7473e-06
21:28656402 A G 1.776475 -1.7682e-06
21:28659498 A G 0.077499 5.0760e-06
21:28665347 C G 1.322521 -1.8103e-05
21:28670634 T C 0.063288 -5.5600e-06
21:28671524 A G 0.319709 1.7603e-05
21:28678352 C T 0.146019 -9.8946e-06
21:28683634 T C 0.031098 6.2591e-06
21:28696476 C T 1.498900 2.7254e-07
21:28698918 G A 0.365529 -9.3137e-06
21:28700996 A G 0.034433 -3.7381e-06
21:28704525 C T 0.068370 1.1960e-05
21:28712418 G A 1.217997 1.4777e-05
21:28712666 T G 0.091897 9.0964e-06
21:28712788 T C 0.569372 -6.7621e-06
21:28713295 A G 0.230484 -5.1175e-06
21:28715473 A G 0.056678 -2.1500e-05
21:28718075 G A 1.715533 3.2701e-05
21:28722984 C T 0.395576 -8.4889e-07
21:28727408 G A 0.035525 3.2677e-05
21:28731001 C T 0.081201 1.3963e-05
21:28734301 T G 0.993370 2.0418e-05
21:28742828 A C 1.287302 1.3650e-05
21:28744356 G A 1.233782 2.0339e-05
21:28747305 A G 0.045568 -6.4454e-06
21:28751147 T C 0.093825 -9.6638e-06
21:28776663 C T 0.443843 -2.5874e-05
21:28776734 A G 0.025869 -1.9463e-05
21:28778338 A G 0.464899 1.3401e-05
21:28784491 A G 0.478076 -1.1886e-05
21:28788903 C T 0.753761 1.0028e-05
21:28794748 G A 0.058905 8.8155e-06
21:28796122 G T 0.184111 -1.3671e-05
21:28817490 G A 0.037765 4.0074e-07
21:28818006 C T 1.696811 5.5291e-05
21:28819665 T C 0.195449 -1.0181e-05
21:28821061 T G 0.230488 1.3569e-05
21:28823813 C G 0.051412 -9.9309e-06
21:28824065 C T 0.224953 6.8523e-07
21:28834826 T G 0.348013 -2.7750e-06
21:28834910 G A 0.730136 2.2550e-05
21:28836618 T C 0.380172 -8.4923e-06
21:28837297 G A 1.936117 2.6205e-05
21:28838366 A G 0.044684 -1.4580e-05
21:28843228 G A 0.479973 2.1517e-05
21:28844628 G A 0.024203 2.7019e-06
21:28846775 C T 0.366038 1.9567e-05
21:28846848 G T 0.072957 2.3159e-05
21:28846904 T C 0.057773 1.7664e-06
21:28851580 G A 0.351708 -6.4848e-06
21:28853569 G C 0.061751 -1.2281e-05
21:28861396 C T 0.344796 -2.8066e-05
21:28863909 T C 0.059225 -2.2680e-06
21:28864773 C T 0.041910 -2.2198e-05
21:28865579 G A 0.063658 -9.2618e-07
21:28865917 G A 0.086743 -3.4680e-06
21:28870626 T C 0.061207 -1.8745e-06
21:28883894 A G 1.649873 -4.1686e-06
21:28888680 C A 0.660093 -1.6788e-05
21:28890333 C A 0.035079 1.5462e-05
21:28891358 A C 0.373375 1.0560e-05
21:28897605 G A 0.033067 -5.4488e-06
21:28901549 G A 0.289060 2.9032e-06
21:28917984 T C 0.172476 -1.8035e-05
21:28918654 G A 0.050572 -4.7230e-06
21:28923189 G A 0.120751 -2.4863e-05
21:28924235 T C 0.634798 2.2726e-05
21:28927839 C T 1.033036 -3.8826e-05
21:28929855 G A 0.254062 1.2296e-06
21:28930833 A G 1.585980 -1.2535e-05
21:28934872 A C 0.260114 1.7526e-05
21:28940171 A G 0.321338 1.0391e-05
21:28954864 C T 0.115492 -9.2178e-06
21:28962313 T C 1.875774 1.5505e-05
21:28968765 T C 0.062088 -1.4001e-05
21:28970688 T C 0.437248 -1.3542e-05
21:28982407 A G 0.323146 1.0351e-05
21:28987503 G T 0.032115 4.3421e-07
21:28987735 G A 1.960083 5.0453e-06
21:28988854 A G 0.249686 -7.1988e-06
21:28989487 T C 0.659953 -7.5187e-06
21:28992199 T G 0.090442 4.2081e-06
21:29003210 A G 1.401835 -6.7490e-06
21:29006618 A G 0.036891 1.2639e-05
21:29013165 C T 0.145567 -2.5925e-05
21:29022289 A G 0.080657 1.6467e-05
21:29032506 G A 0.040420 1.4544e-05
21:29045857 T C 0.779793 1.7507e-05
21:29049920 G C 0.105728 -1.8736e-05
21:29052988 C A 0.113170 6.1511e-06
21:29057205 C T 0.063784 7.7617e-07
21:29064538 A G 0.038500 -2.6638e-05
21:29068427 T C 0.044153 -2.3420e-05
21:29070385 A G 0.616752 1.6434e-05
21:29074140 A G 0.039812 -2.5546e-05
21:29075711 C G 0.048600 9.4988e-06
21:29076056 G A 0.037616 3.6901e-06
21:29090518 G C 1.574601 -8.5551e-07
21:29097335 C T 0.138890 -8.7548e-06
21:29105843 G A 0.373855 -1.9223e-05
21:29112663 T C 0.139515 -1.7815e-05
21:29118904 C T 0.058518 -1.9043e-05
21:29119761 C T 0.160890 -1.2051e-05
21:29124566 G A 1.614396 -2.1598e-07
21:29125930 G T 1.381450 -5.0752e-05
21:29128955 A C 0.286061 8.4035e-06
21:29129610 C A 1.591668 1.6058e-05
21:29143094 G A 1.642033 2.6187e-05
21:29168645 G A 0.059351 -1.6996e-05
21:29173136 A G 1.704613 1.0486e-05
21:29173889 A G 0.059344 -3.8140e-06
21:29174612 G A 0.251226 -1.7865e-05
21:29189579 T G 1.089772 -1.0440e-05
21:29201063 G A 0.931990 -7.3571e-06
21:29202551 T C 0.019977 -3.7116e-06
21:29205300 C T 0.919686 -1.0800e-05
21:29206318 G A 0.056437 5.0186e-06
21:29216136 A G 0.101916 -3.7129e-06
21:29235503 A G 0.106044 -3.6590e-07
21:29237272 T C 1.270371 -1.1357e-05
21:29248545 A G 0.541684 -9.7624e-06
21:29256515 G C 1.941632 9.5665e-06
21:29267292 C T 1.456987 -7.4118e-06
21:29274803 G A 0.753319 6.1660e-06
21:29278225 C A 0.888833 -2.4981e-06
21:29285222 G A 1.936423 3.4180e-06
21:29298170 A T 0.028946 -1.2600e-05
21:29305582 T C 0.516487 1.1866e-06
21:29327609 A C 0.345694 -5.9560e-06
21:29336448 T C 1.176073 3.3343e-05
21:29351049 C A 0.141742 8.5825e-06
21:29353800 A G 0.071175 -8.2327e-06
21:29355047 T G 0.266522 5.6968e-06
21:29357172 A G 0.906546 2.4798e-05
21:29360719 G A 1.257387 1.8132e-05
21:29361932 A G 0.054078 -8.5183e-06
21:29366034 A G 0.065178 -1.1204e-05
21:29389645 G A 0.095487 1.1070e-05
21:29392856 T C 0.022449 9.6392e-06
21:29395943 C G 0.290726 8.5797e-07
21:29395991 C T 0.028480 1.5935e-05
21:29396230 T C 0.475492 -1.0225e-05
21:29406365 T G 1.015449 4.0274e-05
21:29415800 C T 0.131852 -1.9810e-06
21:29424056 T C 0.434712 5.7028e-05
21:29424988 T C 0.659504 -1.0717e-05
21:29436077 T C 0.671217 -1.2948e-05
21:29437749 G T 1.868026 -5.5464e-06
21:29440312 C T 0.543893 2.2229e-05
21:29441694 C T 1.206549 8.1959e-06
21:29446989 C A 1.454906 -3.5983e-05
21:29447075 C T 1.809474 -1.2234e-05
21:29447212 A C 1.268266 -2.6307e-05
21:29447435 T C 0.025794 6.9295e-07
21:29447474 T G 0.094212 -1.6901e-05
21:29448093 C T 0.073168 -4.1297e-05
21:29448824 C A 0.625846 1.0155e-06
21:29448903 G A 0.073841 -9.3069e-06
21:29451723 T G 0.503585 -2.8766e-06
21:29454829 T G 0.042930 4.4542e-06
21:29468904 G A 0.326638 -1.4041e-05
21:29471760 A G 0.145315 -1.1877e-05
21:29472526 C A 0.142565 -2.3178e-05
21:29472908 T C 0.053993 -9.0105e-06
21:29474785 T G 0.569956 -3.9054e-05
21:29475196 T C 0.288723 -1.8125e-05
21:29476559 G A 0.027967 -9.4358e-06
21:29477272 A G 0.234853 -1.0061e-05
21:29478268 T C 0.103259 2.0505e-05
21:29481346 C T 0.461947 -4.4251e-05
21:29481630 G A 0.495558 -1.5736e-05
21:29482488 T C 0.333223 4.6620e-06
21:29484455 C A 1.296019 1.5032e-05
21:29485557 T C 0.303791 7.7178e-06
21:29486944 G A 1.051072 2.9808e-05
21:29488258 T C 0.112490 9.4162e-06
21:29495038 A C 1.505176 -4.4928e-05
21:29495371 C G 0.054278 -1.2741e-05
21:29512469 G A 0.974029 -2.6458e-05
21:29513699 C T 0.215141 3.3398e-06
21:29517346 C T 0.208079 3.7545e-05
21:29521271 T G 0.114537 -9.9982e-06
21:29521885 T C 0.069268 -1.5153e-05
21:29524757 C T 1.340995 -2.0749e-05
21:29531827 T C 1.453244 -8.3095e-06
21:29539496 C T 0.099659 -2.2461e-05
21:29539778 T C 0.070958 1.1308e-06
21:29543816 T C 0.255214 -1.2300e-05
21:29544891 C T 1.968249 1.4135e-05
21:29547488 T C 0.034746 -1.9074e-05
21:29559878 A G 0.357852 -7.2083e-06
21:29570428 A G 1.449103 1.8886e-05
21:29577299 C T 0.048580 2.8424e-06
21:29581072 A G 0.066677 2.7760e-06
21:29587675 C T 0.179976 3.0884e-05
21:29593693 A G 0.395852 -8.4945e-06
21:29613367 C T 0.979047 2.7540e-05
21:29613809 T C 0.177712 2.1348e-06
21:29629038 G T 0.068428 1.0421e-06
21:29632917 A G 1.073191 3.0554e-05
21:29635794 G A 1.770349 1.9292e-05
21:29653191 G A 0.083238 -1.3256e-05
21:29655428 T C 0.040414 -1.6727e-05
21:29655818 C T 0.125498 -8.8689e-06
21:29656166 A G 0.087991 2.8895e-05
21:29667475 G C 0.128472 -7.8154e-06
21:29668350 C T 0.096514 -2.3143e-06
21:29670924 C T 0.105320 3.0436e-05
21:29678030 T C 0.774860 -2.2612e-05
21:29682079 A G 0.102702 6.5326e-06
21:29692597 C T 0.022000 -6.6792e-06
21:29729048 T C 0.075119 -2.4044e-05
21:29729869 C T 0.119368 -6.7648e-06
21:29739928 A G 0.246936 -1.4785e-05
21:29740622 G A 0.365936 -2.0139e-05
21:29743564 A G 0.024064 7.9475e-06
21:29751778 C T 0.029684 2.8891e-05
21:29770412 G A 1.012600 1.2700e-05
21:29777369 C A 0.095668 -1.3611e-05
21:29784148 A G 0.031765 1.0252e-05
21:29786180 A G 0.121601 -1.3274e-05
21:29789333 T C 1.818694 -1.3068e-05
21:29795538 A G 0.029874 3.0591e-05
21:29798099 C T 0.397252 -2.8707e-05
21:29800809 A G 1.324775 2.0289e-05
21:29803501 C T 0.179150 -9.0876e-06
21:29803555 T C 1.287169 -9.5873e-07
21:29803882 T C 0.299450 -1.5291e-05
21:29804023 A G 1.748757 9.0195e-06
21:29807465 T C 0.062125 8.7305e-06
21:29808497 G A 1.424835 -4.0878e-06
21:29815683 T C 0.054751 1.0704e-05
21:29817527 T C 0.177161 1.1852e-06
21:29818763 A G 0.054982 1.1015e-05
21:29824695 C T 0.087137 2.6352e-05
21:29827623 A G 1.457698 -1.2802e-05
21:29829787 G C 0.102171 1.2083e-05
21:29838199 C T 1.799975 -9.5264e-06
21:29839191 T G 0.030020 -2.9211e-06
21:29840396 C T 1.634131 -5.4104e-06
21:29865680 G A 1.805228 -1.8144e-05
21:29872274 A G 0.052748 1.5919e-05
21:29873692 C T 0.174207 8.9484e-07
21:29876819 A C 0.112092 -1.5197e-05
21:29879760 G C 0.027647 -1.9042e-06
21:29898407 T C 0.033879 9.9654e-06
21:29908379 A G 0.113432 8.2972e-06
21:29920164 T C 1.906580 -2.7365e-06
21:29923340 T G 1.297427 -1.6369e-05
21:29925971 G A 0.229515 1.4886e-05
21:29934244 T C 0.037483 1.7124e-05
21:29948426 T C 1.520999 -8.7123e-06
21:29955753 T C 0.101927 -2.2794e-06
21:29958771 A G 1.534320 -9.6816e-06
21:29958893 A C 1.102267 -2.6419e-05
21:29961801 A C 0.919842 -3.3802e-05
21:29966583 T C 0.027175 -1.7695e-05
21:29973801 T C 0.259964 1.4656e-05
21:29973840 A G 0.053867 9.3259e-06
21:29974297 C T 0.242880 -4.8761e-06
21:29978255 T G 0.078169 -7.5521e-06
21:29986066 C T 0.159482 -2.9229e-06
21:29987621 G T 0.164453 7.3454e-06
21:29989702 A T 0.089330 -5.2808e-06
21:29997493 T G 0.148497 -3.2519e-05
21:29998134 T C 0.172561 1.5144e-05
21:30004941 T C 0.607276 4.6034e-06
21:30009323 T C 0.185783 6.3725e-06
21:30013823 T C 0.033889 3.2267e-06
21:30016310 G A 0.047723 1.7220e-05
21:30016808 A T 0.064522 4.4172e-06
21:30027050 G A 0.021987 2.9331e-06
21:30027124 C T 0.040818 2.1788e-07
21:30031411 G T 0.060105 -1.6444e-06
21:30043331 G A 0.316812 -4.2751e-06
21:30048319 G A 0.729218 4.4245e-06
21:30062587 G A 0.049447 1.4805e-05
21:30062618 G C 0.039441 -7.5409e-06
21:30080833 T C 0.444768 -6.6900e-06
21:30085640 G C 0.248503 8.8925e-06
21:30100053 T G 0.648084 -5.4447e-06
21:30106157 A G 0.105802 -5.1542e-06
21:30118948 C T 0.276837 -1.1040e-06
21:30121533 C G 0.268664 5.3003e-06
21:30128248 G A 0.035817 -1.1871e-05
21:30134378 T C 0.726814 1.4840e-06
21:30140178 G A 0.621056 -1.2811e-07
21:30141021 A G 0.362414 -2.1388e-05
21:30148448 T C 0.065457 -7.5849e-06
21:30154075 C T 0.173554 1.0352e-05
21:30165735 A G 0.674464 7.8165e-06
21:30167931 C A 0.020892 3.2623e-06
21:30169586 A G 0.040499 -4.2676e-06
21:30178470 A G 0.169131 1.1396e-05
21:30206089 A G 0.059959 1.3250e-05
21:30221981 A G 0.020872 4.1785e-06
21:30233914 C A 0.160502 4.8359e-06
21:30245824 C T 0.329548 5.3937e-06
21:30251113 C G 1.278265 -1.7164e-05
21:30255674 C T 0.129299 -2.1612e-05
21:30264959 C T 1.775778 -1.0200e-05
21:30271636 A C 1.518170 -2.5391e-05
21:30277102 A G 0.514182 4.4347e-06
21:30285565 T C 0.082211 9.0648e-06
21:30289187 A G 0.071478 -1.7047e-05
21:30294244 C T 0.025186 7.8577e-06
21:30294415 G C 0.756671 1.4698e-05
21:30318134 G A 0.174897 -2.3508e-05
21:30332911 T C 0.223528 2.4055e-06
21:30334479 A C 0.086988 2.8234e-05
21:30339120 A C 0.299977 3.6891e-05
21:30339234 C T 0.214090 1.8817e-05
21:30340565 C T 0.037146 -5.5215e-06
21:30341891 G A 1.069652 -1.1295e-06
21:30378536 C A 0.049165 1.6616e-05
21:30379968 G A 0.036718 1.1859e-05
21:30399299 A G 1.785413 -1.6295e-05
21:30408670 T A 0.478926 -1.9627e-05
21:30424401 A G 0.119341 3.7743e-06
21:30432557 A G 0.233207 5.4422e-06
21:30435561 A G 0.049148 5.6848e-06
21:30453009 G A 0.026627 5.8611e-07
21:30458754 C T 0.280009 1.2662e-06
21:30462666 A G 0.530056 4.0972e-06
21:30479858 G T 1.001394 5.5622e-06
21:30491727 G A 0.036953 -3.3743e-05
21:30505980 A G 0.024472 2.1655e-05
21:30531951 G T 0.973043 -8.4343e-06
21:30532786 A G 0.261253 -7.3052e-06
21:30543799 T C 0.212615 1.1923e-06
21:30557510 C T 1.762383 3.5046e-06
21:30567002 G T 0.103300 -1.8783e-05
21:30576166 T C 0.091357 4.6116e-06
21:30582732 G A 1.580564 5.8825e-06
21:30584546 C T 0.027770 -2.4603e-05
21:30594334 C T 1.255354 -5.3618e-06
21:30598750 A C 0.111276 3.6558e-05
21:30608401 C T 0.079841 -3.8170e-06
21:30678752 C T 0.110297 1.9112e-06
21:30683919 C G 0.031387 1.3272e-05
21:30689800 A G 0.047098 8.1799e-06
21:30694006 C A 0.250319 7.9629e-06
21:30699557 C G 0.038778 -7.1769e-06
21:30713598 G A 0.128540 6.0492e-06
21:30715785 A G 0.238943 -2.8067e-05
21:30717737 C T 0.972166 -1.4128e-05
21:30722531 A G 1.228730 -1.9697e-05
21:30744019 C T 0.035103 -6.3490e-06
21:30745615 A G 0.176682 2.9534e-05
21:30751255 T C 0.026005 -2.4076e-06
21:30751296 A C 0.029500 -6.3620e-06
21:30752554 G A 0.682963 -2.6775e-05
21:30758760 A G 0.029674 2.9413e-05
21:30766828 T C 0.081810 -1.0731e-05
21:30771918 T C 0.037945 2.6859e-06
21:30774793 A G 0.289852 -1.6800e-05
21:30784710 A G 0.167785 -7.5409e-07
21:30786567 T C 0.048641 1.9769e-05
21:30790390 A G 0.029204 2.9288e-05
21:30807210 T G 0.137642 -1.6940e-05
21:30825601 A G 1.820367 -1.5318e-05
21:30832471 C T 0.255537 -1.1889e-05
21:30833979 T C 0.753098 -2.0845e-05
21:30844467 G A 0.124855 3.7523e-06
21:30859694 C T 1.949186 -4.0664e-05
21:30860437 A G 0.055594 1.6335e-05
21:30862991 G A 0.065586 -8.6422e-06
21:30868368 G T 0.196241 8.0810e-06
21:30869371 T C 0.043977 -5.7094e-06
21:30869451 T C 1.818660 -2.9565e-05
21:30873877 T C 1.834150 -3.1904e-05
21:30882269 C T 0.060877 1.8885e-05
21:30886765 C G 0.022721 -3.1938e-06
21:30898633 A G 0.025203 1.3025e-05
21:30900129 A G 0.095528 3.0203e-05
21:30910628 A G 0.067493 1.8469e-06
21:30916471 T G 0.084890 -6.7933e-06
21:30916476 C A 1.416866 1.3609e-05
21:30923805 C T 1.535329 -2.5182e-06
21:30925928 G A 0.089157 -5.7577e-06
21:30931293 C T 0.140294 -3.8262e-06
21:30933893 T C 0.108097 -2.2255e-05
21:30940467 A G 0.134953 -4.8015e-06
21:30952639 G A 0.043858 2.4535e-05
21:30957383 T C 1.873170 3.4289e-06
21:30957507 A C 0.502048 -6.4639e-06
21:30963745 C T 0.307738 1.1832e-05
21:30967508 A C 0.708387 -8.9177e-06
21:30969450 A G 0.090252 -6.9220e-06
21:30972607 A G 0.028365 -2.9821e-05
21:30974408 T C 0.078886 6.7090e-06
21:30978632 A G 0.292762 -2.0404e-05
21:30985945 G A 0.768676 1.1466e-05
21:30997263 C G 0.030816 1.2982e-05
21:30997659 A G 0.051249 -2.0559e-05
21:31002393 A G 0.052262 -2.0463e-05
21:31007346 T C 0.238712 7.9068e-06
21:31007951 C T 0.058283 1.4311e-05
21:31017340 T C 0.724978 1.8425e-05
21:31019579 T G 0.137727 7.8037e-06
21:31046457 C T 0.038054 4.1330e-06
21:31050258 T C 0.099305 4.1203e-06
21:31050817 A G 0.138978 -6.1966e-06
21:31065438 T C 0.077706 1.9682e-05
21:31076610 C T 0.143316 -9.8534e-06
21:31100797 A G 0.139372 -1.2978e-06
21:31105139 G A 0.095967 3.9866e-06
21:31107121 C T 0.135527 -5.5611e-06
21:31116200 T C 0.089361 -7.4650e-06
21:31124556 G C 0.042974 2.4799e-06
21:31128084 G A 0.043365 1.4279e-05
21:31133248 G A 0.240969 2.2619e-06
21:31146169 C A 1.589454 1.5232e-05
21:31149627 G A 0.093747 -6.7196e-06
21:31150917 T C 0.075031 -3.3730e-06
21:31151161 T C 1.012426 1.2083e-05
21:31161917 A G 0.168594 -3.3494e-05
21:31169593 A G 0.033866 -1.2178e-05
21:31176283 C A 0.045187 -4.6373e-05
21:31177511 G A 0.329732 6.3243e-06
21:31184827 G A 0.450820 8.5010e-06
21:31186819 A G 0.055645 -3.5280e-06
21:31186996 A C 1.759687 -1.5478e-05
21:31190218 A G 0.088705 -5.0716e-06
21:31195150 C T 0.619356 8.5330e-06
21:31196254 G A 1.790697 -1.1906e-05
21:31196650 T C 0.477298 1.7067e-05
21:31197452 A G 0.066375 1.1382e-05
21:31199280 A G 0.078148 9.1398e-06
21:31201556 C T 0.067099 -1.5623e-05
21:31201813 A G 0.195667 -4.4796e-06
21:31209121 A G 0.838128 -1.8817e-06
21:31209454 G T 0.198631 1.8293e-05
21:31209586 A G 0.042712 2.5055e-05
21:31210998 T C 0.761479 1.2243e-06
21:31227243 G A 0.086294 1.2167e-05
21:31233994 C T 0.516113 -3.9919e-06
21:31240416 C A 0.210633 -6.5244e-06
21:31241199 T C 0.057508 -2.1642e-05
21:31241412 A G 0.155749 -1.3807e-05
21:31245581 C T 0.147495 2.9333e-06
21:31250621 T C 1.464912 8.5371e-06
21:31252105 G C 0.030439 -1.7219e-05
21:31259893 A G 0.060629 4.1357e-06
21:31266019 T C 0.418627 -1.4168e-05
21:31267040 C A 1.922753 1.2761e-05
21:31268365 A G 0.107927 6.8516e-06
21:31282182 T C 0.102586 -1.0892e-05
21:31289643 A C 0.033335 -2.5626e-05
21:31290856 C T 0.318832 8.8380e-06
21:31305974 T C 1.752993 2.6133e-06
21:31309213 T C 0.057620 2.9617e-05
21:31316762 T C 0.021103 7.0881e-06
21:31317009 G A 0.409243 -1.2337e-05
21:31319562 A G 1.523015 -7.8302e-06
21:31325260 A C 0.026736 -1.0933e-05
21:31325984 A G 0.046081 1.5757e-05
21:31333969 T G 0.042154 -3.5608e-06
21:31339218 T C 0.058385 -1.2725e-05
21:31349626 C T 0.055332 8.5692e-06
21:31350941 C T 1.843176 -1.0163e-05
21:31351431 A C 0.106897 5.5885e-06
21:31365623 T C 1.610421 -6.9982e-06
21:31376443 C T 0.026811 -1.4123e-05
21:31378176 A G 0.202089 1.4080e-05
21:31379990 G A 0.143371 1.0218e-05
21:31382068 T C 0.271751 4.9160e-07
21:31384240 T C 0.127055 2.5359e-06
21:31384297 G A 1.513482 1.3471e-05
21:31393087 G T 0.056869 2.4639e-06
21:31398190 C T 0.031656 1.2094e-05
21:31400469 A G 1.702233 2.0459e-05
21:31402104 G A 1.921930 1.5660e-05
21:31407742 A G 0.061513 -2.2168e-06
21:31409225 T C 0.109495 2.5579e-05
21:31416460 A G 0.130495 1.4316e-05
21:31417314 T C 0.105248 -1.1242e-05
21:31418375 T G 0.160370 1.0196e-06
21:31418927 T C 0.053282 1.0359e-05
21:31424402 T C 0.224854 -4.7392e-05
21:31425131 T C 0.032798 3.2076e-06
21:31434180 A G 0.182190 -4.6841e-06
21:31447366 C G 0.128394 9.3639e-06
21:31450932 A G 0.076309 8.4980e-06
21:31456328 A G 0.084462 -1.2812e-05
21:31460445 T C 0.604512 -2.6237e-05
21:31471320 C A 0.176128 -7.7874e-06
21:31483152 C T 0.400900 -2.9628e-06
21:31484643 G C 0.122717 -2.2009e-06
21:31488234 G A 0.296485 -1.3073e-05
21:31490476 G A 0.040774 -1.4798e-06
21:31496400 G A 0.097238 2.7074e-06
21:31497778 T C 1.262120 1.0151e-05
21:31499377 G T 0.036548 1.1984e-05
21:31502949 A G 0.116753 1.4805e-06
21:31509043 G A 0.113823 -9.4532e-06
21:31510097 G A 0.117559 -6.5963e-07
21:31513118 A C 0.024390 -1.0203e-05
21:31524750 G C 1.870878 -8.4852e-06
21:31528084 A G 0.024999 1.5976e-05
21:31532639 C T 0.082113 1.1405e-05
21:31535590 T G 0.137836 9.7151e-06
21:31536513 A G 0.167815 -1.4199e-06
21:31538692 T C 0.156987 -3.7338e-05
21:31543624 T G 0.244389 -3.7286e-05
21:31545508 G A 0.021670 -1.6527e-06
21:31548463 T C 0.030765 -1.3702e-05
21:31549852 G T 0.560607 1.4492e-05
21:31553418 T G 0.235584 -9.6478e-07
21:31558316 A G 1.635393 -1.5980e-05
21:31558445 A G 0.035045 1.7666e-05
21:31559115 C T 0.020661 3.5578e-05
21:31560384 A G 1.120095 -3.7624e-07
21:31560619 T C 0.106544 -3.5153e-05
21:31562315 T G 0.068622 -2.1794e-05
21:31563267 G C 1.866108 -3.2285e-05
21:31570432 A C 0.232922 -3.2149e-06
21:31579024 C T 0.020521 8.0612e-06
21:31582433 T G 0.166326 -2.1323e-05
21:31584389 A G 0.378444 1.0488e-05
21:31584566 A T 0.225578 -8.1927e-06
21:31585079 C G 0.074507 5.5065e-06
21:31587353 A T 0.068952 -1.7915e-05
21:31587793 G A 0.469893 3.3490e-06
21:31587859 C T 0.088021 4.9885e-06
21:31593833 C G 0.156698 -2.4852e-06
21:31595279 A G 0.108563 1.0811e-05
21:31599912 C T 0.129356 -1.3693e-06
21:31603030 T C 0.060020 1.6704e-05
21:31609374 A G 0.110001 7.4120e-06
21:31615371 A G 0.082646 1.3076e-06
21:31617443 G A 1.478654 6.6293e-06
21:31621187 G A 1.274022 8.7102e-06
21:31622031 A G 0.035358 9.6293e-06
21:31631140 C T 0.222467 -6.0276e-06
21:31636659 T C 0.031479 -6.7355e-06
21:31638959 A G 0.204833 -3.3092e-06
21:31639591 A G 0.077135 7.3003e-06
21:31642387 C T 0.117841 -2.2491e-06
21:31645683 A G 1.933448 -6.4605e-07
21:31646807 T C 0.941696 -2.6008e-06
21:31649443 T A 0.022864 2.0362e-05
21:31651711 T C 0.071291 -7.2813e-07
21:31654638 T C 0.034376 -1.5782e-06
21:31654809 T C 0.080341 -1.2288e-05
21:31660154 G A 0.332465 1.1661e-05
21:31661691 G A 0.571395 6.8454e-06
21:31664555 G A 0.076343 9.4305e-06
21:31669222 C A 0.103055 -3.1926e-05
21:31670968 T C 0.058460 -4.3513e-06
21:31671688 C T 0.025342 -1.1134e-05
21:31673652 A G 0.111269 1.2713e-05
21:31674147 T C 1.588057 -2.0698e-06
21:31679854 A G 0.081572 8.8878e-07
21:31690396 C T 0.029500 -2.8414e-05
21:31691792 T G 0.033917 -3.2611e-07
21:31693803 T C 0.116264 -1.0607e-05
21:31696043 T C 0.323626 -1.1444e-05
21:31699557 G A 0.034291 -2.8485e-06
21:31706993 G A 0.193984 -9.3026e-06
21:31707423 T C 0.364332 -6.3844e-06
21:31712870 G A 0.109440 -6.4238e-06
21:31718195 T C 0.094607 -4.6000e-06
21:31718266 T G 0.021936 -7.7002e-06
21:31728014 A G 0.041889 -9.3206e-06
21:31736117 G A 0.082514 1.3607e-06
21:31738687 C T 1.580795 -8.6542e-06
21:31742594 T C 0.072090 -7.7458e-06
21:31743423 G A 0.042063 2.8585e-05
21:31744127 T A 0.981502 5.7929e-06
21:31744310 C G 0.207896 -3.2275e-06
21:31752930 A G 0.069027 -2.4535e-05
21:31753700 G T 0.143122 8.5615e-06
21:31754244 C G 0.143160 8.3608e-06
21:31759106 G A 1.318135 -1.1157e-05
21:31761813 T C 0.619995 -4.0126e-05
21:31763689 C T 0.094450 8.2511e-06
21:31780503 A G 0.031816 5.2230e-06
21:31793902 C T 0.222661 1.2380e-06
21:31795939 G A 0.129520 2.8045e-06
21:31796227 G A 0.040709 6.8637e-07
21:31798743 T C 0.028127 1.5135e-05
21:31803054 A G 0.063172 -2.0043e-05
21:31807449 T C 0.075677 1.1165e-05
21:31809370 T C 0.022701 1.1002e-06
21:31812601 T C 0.102573 2.5895e-06
21:31812828 T C 0.097262 3.8104e-05
21:31813237 A G 0.033784 -4.3315e-06
21:31814997 C A 0.054914 -1.5839e-05
21:31816723 A G 0.848885 -1.0208e-05
21:31818526 C A 1.144812 -4.4045e-06
21:31827574 C A 0.026359 2.1630e-05
21:31837096 G A 0.025764 -9.9602e-06
21:31838019 C T 0.056060 8.7534e-07
21:31840659 A G 0.051059 -7.8628e-06
21:31844436 C T 0.087365 -1.7749e-05
21:31845639 T A 0.025094 -1.0038e-05
21:31864307 G T 0.154950 -1.7268e-05
21:31873179 G A 1.127255 -4.6818e-06
21:31874240 C T 0.047920 6.2068e-06
21:31888862 C T 1.178310 -6.4620e-07
21:31892741 A G 0.052456 -1.5975e-05
21:31898564 G A 0.033900 -7.5390e-06
21:31901401 A G 0.030496 -1.2944e-05
21:31903897 G A 0.049699 -4.4413e-08
21:31928993 G A 1.776802 1.5651e-05
21:31930781 T C 0.060241 -2.4712e-05
21:31932696 G A 1.192719 9.0860e-07
21:31934052 A G 0.085006 1.5768e-05
21:31934274 C T 0.023285 1.1080e-05
21:31945134 C T 0.697586 2.8833e-06
21:31946279 G A 0.037391 -1.1720e-06
21:31955325 A G 0.051038 -6.2707e-06
21:31955670 A G 0.054537 8.8794e-06
21:31967554 T G 0.600494 1.2245e-05
21:31971443 T G 0.047387 -2.7912e-06
21:31972620 T C 0.079314 -2.3550e-05
21:31973525 G A 0.098962 -3.0722e-07
21:31974876 G T 0.074687 6.2567e-06
21:31986097 A G 0.089242 -8.7539e-06
21:31988796 T A 0.114346 -2.3544e-05
21:32008332 C T 1.181126 -5.6590e-06
21:32016181 C G 0.024363 -5.9975e-06
21:32016293 C A 0.079141 -6.2910e-06
21:32018461 G T 0.086709 3.9216e-06
21:32026037 A G 0.937855 3.4416e-06
21:32039417 A G 0.027855 1.1228e-05
21:32050287 T C 1.149915 -1.5957e-05
21:32057002 A G 0.027328 4.3291e-06
21:32068381 C T 0.091316 2.1512e-05
21:32080765 G A 0.103545 -1.7397e-05
21:32084674 G A 0.030065 -1.7439e-05
21:32086967 A G 0.039333 1.5092e-05
21:32089609 G A 0.094382 5.9953e-06
21:32090908 T C 0.095875 5.7881e-06
21:32093859 G A 0.094614 1.0322e-05
21:32097448 T C 0.057586 -3.1794e-06
21:32112008 A G 1.134021 -2.0205e-05
21:32119495 G C 0.093077 8.7582e-06
21:32136238 A C 0.093859 1.0657e-05
21:32171107 T C 0.053432 1.5921e-05
21:32172439 A G 0.058052 -4.2822e-06
21:32173004 C T 0.177100 -1.0265e-05
21:32177910 A G 0.120456 -2.9269e-06
21:32183695 C T 1.249377 -7.2407e-06
21:32189912 A C 0.054047 -8.1905e-06
21:32191492 T C 0.028576 1.7462e-06
21:32193963 T C 0.039741 -1.3422e-06
21:32194470 A G 0.025699 -1.2615e-05
21:32194917 G C 0.240262 3.1428e-05
21:32196714 A G 0.967729 -3.7483e-05
21:32199507 A G 0.053071 -1.6021e-05
21:32201835 C A 0.854926 -9.9029e-06
21:32202099 A G 0.036681 1.2846e-05
21:32202309 G A 0.968256 -2.2275e-05
21:32205463 C T 0.038829 3.7850e-06
21:32208480 T C 0.363451 3.8983e-05
21:32210076 T G 0.466867 -1.3810e-05
21:32211778 C G 0.847287 1.9341e-05
21:32216253 A G 0.772487 -5.1419e-06
21:32217896 C T 1.208052 8.7429e-06
21:32219120 T C 0.022463 -1.6826e-05
21:32220089 T C 0.771991 1.9818e-05
21:32226726 C T 0.147481 -5.1421e-05
21:32227792 G A 0.316415 2.6906e-05
21:32227847 A G 0.042192 -7.4982e-06
21:32246676 A G 1.911696 -3.1566e-05
21:32251674 T C 0.324663 -4.3746e-06
21:32253513 T A 0.172194 1.0616e-05
21:32253629 T C 0.436741 -9.1391e-06
21:32258219 C G 1.263408 3.1971e-06
21:32271220 A G 0.237226 -1.1077e-05
21:32272925 G A 0.096790 3.0597e-06
21:32273325 A G 1.331557 5.8673e-07
21:32277032 C T 0.532630 5.4928e-06
21:32278816 T C 0.276943 -1.2541e-05
21:32280298 C T 0.182417 9.5825e-06
21:32281588 C A 0.552158 -2.2927e-05
21:32282175 C T 0.061513 -5.3915e-07
21:32284450 G A 0.105109 1.0585e-05
21:32287614 T C 0.153410 -1.8634e-05
21:32287765 C T 0.088307 -3.1877e-05
21:32289358 A G 0.029238 7.9132e-06
21:32289793 A G 0.228352 -3.1070e-06
21:32289896 A G 0.065426 -5.0484e-06
21:32295397 T C 1.680420 1.0771e-05
21:32297382 G C 0.036429 1.4471e-05
21:32299153 G C 0.044473 4.9688e-06
21:32303643 C T 0.026049 -4.9032e-06
21:32303755 A G 0.026447 -8.9332e-06
21:32305275 T G 0.167819 1.2622e-06
21:32307443 C T 0.088633 -2.7638e-05
21:32319206 A G 0.379862 2.9246e-06
21:32331956 T C 0.040318 -1.1079e-05
21:32339755 C T 0.022208 -2.8302e-05
21:32340899 G T 0.179528 -3.6921e-06
21:32345622 A G 0.243930 -1.2030e-05
21:32345840 T C 0.113642 4.3244e-06
21:32365719 T C 0.060908 -1.7051e-05
21:32375769 A G 1.768520 9.5751e-06
21:32382021 T C 0.072086 -2.3713e-05
21:32385451 C T 0.043586 -1.2953e-06
21:32385771 A G 0.058518 -4.6607e-06
21:32389185 T C 0.039591 1.9105e-05
21:32392934 A G 0.058042 1.5362e-05
21:32400325 G A 0.075656 -2.1734e-05
21:32402291 A G 0.266944 -2.3752e-06
21:32404339 T C 0.042664 7.4960e-06
21:32409253 C T 0.037089 -2.8124e-06
21:32411057 G A 0.077591 7.8763e-06
21:32429190 C T 0.150670 -4.1967e-06
21:32434600 T C 0.020494 2.2807e-06
21:32435812 G A 1.225140 -8.6454e-06
21:32440059 T C 0.077349 2.0863e-05
21:32440540 C T 1.925812 2.2569e-05
21:32442278 G T 0.031608 2.2434e-05
21:32444737 A G 0.067820 -2.4062e-05
21:32450388 A G 0.155059 7.5690e-07
21:32454291 C T 0.259301 -2.1972e-05
21:32455630 G T 0.750817 -1.4403e-06
21:32457256 A G 0.065246 8.2423e-06
21:32457317 C T 0.148885 -2.0862e-05
21:32458336 A G 0.930215 1.3069e-05
21:32459264 A G 0.060027 -8.7973e-06
21:32460459 A C 1.030496 4.1516e-06
21:32462099 C T 0.182122 5.7100e-06
21:32469918 G A 1.160094 -3.0725e-06
21:32472724 A G 0.059905 -1.0576e-06
21:32473934 T A 0.198213 -1.1009e-05
21:32487749 T C 1.032125 -2.5798e-05
21:32487917 T C 0.846668 -1.4887e-05
21:32490970 T C 0.025036 -9.8478e-06
21:32491083 C T 0.039717 1.5184e-05
21:32492492 C T 0.950274 -1.1696e-05
21:32493056 C T 0.031557 -6.4640e-06
21:32494610 C T 1.944977 -4.7331e-05
21:32495866 A G 1.105163 -2.2311e-05
21:32496546 C T 0.032516 4.6463e-05
21:32497674 C A 0.059069 9.4338e-06
21:32499501 T G 0.059218 8.8051e-06
21:32502293 T C 1.072875 -1.9920e-05
21:32510969 T C 1.412004 -2.5085e-05
21:32511177 G A 0.327420 -1.2073e-05
21:32513180 T C 0.210473 -7.9182e-06
21:32514576 C T 0.151812 -4.6159e-06
21:32516591 A G 0.076299 -1.2449e-05
21:32519607 A G 0.049590 -1.6120e-05
21:32520496 A G 0.755587 -1.3022e-06
21:32521999 T C 0.039992 8.8869e-06
21:32523782 T A 0.778600 -7.2045e-06
21:32525345 A G 0.870606 1.2577e-05
21:32526841 G C 0.424206 -2.3687e-05
21:32528250 C T 1.846192 -1.1708e-05
21:32529120 A G 0.033532 1.1859e-05
21:32541049 G A 1.819078 3.0042e-05
21:32548582 C T 0.128608 1.6064e-05
21:32549166 T C 0.067320 1.2193e-06
21:32550563 T C 0.060003 2.9001e-05
21:32554394 A G 0.188194 5.0076e-06
21:32559621 T A 0.049342 -4.2444e-06
21:32567801 A G 0.144761 -1.1713e-05
21:32570602 G T 0.143755 -2.5754e-05
21:32579225 C T 0.142572 -7.5454e-06
21:32579964 T C 0.038003 1.3771e-05
21:32581714 A G 0.047298 -6.8214e-06
21:32600913 T C 0.197081 9.5747e-06
21:32602406 C A 1.067775 -2.7245e-06
21:32603457 A G 0.042168 -1.2689e-05
21:32612905 T C 0.053275 -3.0153e-06
21:32613152 T C 0.038500 2.9682e-06
21:32619108 C T 0.027287 -5.7872e-06
21:32621080 T G 0.169532 -2.3140e-06
21:32625192 C T 0.075911 -9.9912e-07
21:32625882 C T 0.181285 -3.7723e-05
21:32628094 C T 1.834378 7.4772e-06
21:32636072 A G 0.198257 -1.8765e-06
21:32638550 T C 0.196962 -4.8747e-06
21:32638963 A G 0.031013 -1.5369e-05
21:32639197 T C 0.025080 3.7159e-06
21:32640336 G A 0.037364 -5.5778e-06
21:32644046 A G 0.129873 -4.4447e-06
21:32648683 T C 0.021398 2.4307e-05
21:32655680 G A 0.074082 2.5640e-05
21:32658240 C T 0.730258 1.0178e-07
21:32666803 C T 0.486018 -1.4381e-06
21:32667896 A G 1.177807 -2.1107e-05
21:32669433 A G 0.053241 -3.8223e-06
21:32676360 A G 1.068258 1.6708e-05
21:32688974 A C 0.025179 8.4076e-06
21:32690793 T C 0.056223 -2.2592e-05
21:32694727 T C 0.068095 5.2918e-07
21:32699583 T C 0.348383 -1.5424e-05
21:32701511 G C 0.045241 1.2317e-05
21:32701955 G A 0.331877 4.9836e-06
21:32704615 A G 0.373284 2.9607e-05
21:32708603 C T 0.122530 -3.1287e-07
21:32715446 T C 0.441736 4.0840e-05
21:32718685 C T 0.037405 4.0030e-05
21:32720902 A G 0.181037 -1.0665e-05
21:32725899 A G 1.514339 -1.6857e-05
21:32730493 G A 0.033264 1.0670e-05
21:32734752 A G 1.251883 2.0933e-05
21:32735104 T C 0.418372 -8.9476e-06
21:32740743 T C 0.255259 -1.7868e-05
21:32741108 A G 0.279788 1.5740e-05
21:32746630 C T 0.110824 -3.0401e-08
21:32747183 C T 0.298793 -1.0212e-05
21:32751747 G A 1.909711 7.7443e-07
21:32752268 G T 0.049124 -6.3715e-07
21:32754559 G A 0.352103 6.8954e-06
21:32754880 T C 1.217803 8.6440e-06
21:32755928 A G 0.062247 -6.9022e-07
21:32757372 T C 0.023676 -2.6733e-05
21:32762807 T C 0.530787 2.5154e-05
21:32763282 G A 0.045979 -4.4672e-07
21:32765026 C A 0.210588 3.9521e-05
21:32765122 A G 0.205475 -5.4626e-06
21:32766108 A G 0.036684 1.2316e-05
21:32766747 C A 1.412715 1.1690e-05
21:32769461 C T 0.040662 -1.2668e-05
21:32769569 T C 0.046357 1.5677e-05
21:32770150 A G 0.083506 -8.5300e-06
21:32775818 T C 0.171331 -3.4099e-05
21:32780886 G T 0.034675 7.2180e-06
21:32782800 C G 0.039917 -2.8815e-05
21:32786147 C T 0.248734 4.3067e-05
21:32787070 C T 0.070067 2.4046e-05
21:32787180 G A 0.278136 1.0482e-05
21:32791720 A G 0.106652 2.7614e-05
21:32792741 C T 0.061197 -1.6357e-05
21:32796663 C T 0.146760 -2.2597e-05
21:32798879 G A 0.080702 2.1316e-05
21:32803607 T C 0.055159 9.2580e-06
21:32804223 C T 0.053510 -2.6875e-05
21:32810899 A C 0.643423 1.4737e-05
21:32810944 C T 0.242764 -1.5924e-06
21:32812725 T C 0.231399 -1.4402e-05
21:32815314 A G 0.058137 -2.8665e-05
21:32815496 C A 0.053639 -4.7929e-06
21:32817507 G A 0.563153 -2.8394e-05
21:32817549 C T 0.046826 -1.5732e-05
21:32819411 G A 1.507543 -1.5725e-06
21:32823415 A G 0.545723 -3.2650e-05
21:32828301 C T 0.355836 1.5567e-05
21:32834757 A G 0.119667 -1.5168e-05
21:32840515 G A 1.393336 2.3069e-05
21:32845326 G C 0.157544 1.8302e-07
21:32846040 T C 0.040968 -6.7233e-06
21:32856171 A G 0.209667 5.2466e-05
21:32860300 T C 0.023489 2.9792e-05
21:32862744 C T 0.040053 1.4826e-05
21:32865315 A G 0.083965 -3.5705e-06
21:32865631 T C 0.460346 1.1672e-05
21:32866022 A G 0.080290 -1.4191e-05
21:32874914 A G 0.485304 -1.4638e-06
21:32881007 T C 0.115876 -1.1390e-05
21:32882643 G A 0.026090 1.0912e-05
21:32884848 A G 0.077203 7.8959e-06
21:32889549 G A 0.059290 -2.6440e-05
21:32893623 T C 0.103732 1.2050e-05
21:32902748 A G 0.134317 2.2426e-06
21:32909236 T C 0.100281 9.2814e-06
21:32912092 A C 0.189751 -2.5946e-05
21:32917995 C T 0.160536 -6.1732e-06
21:32918294 T C 0.345670 -6.1504e-06
21:32926897 T C 0.551074 -2.5161e-05
21:32935637 G A 0.164415 -2.6841e-06
21:32936076 T C 0.202089 -1.8739e-05
21:32936974 G T 0.373725 -1.8999e-07
21:32938242 G C 0.365675 -2.4365e-05
21:32938973 T C 0.425899 -1.4202e-05
21:32939243 C A 0.097425 -1.4741e-05
21:32939392 T C 0.091088 -2.1687e-05
21:32955814 T C 1.240697 -1.0724e-05
21:32964103 T C 0.261049 1.0660e-05
21:32965360 A G 0.486793 1.0839e-05
21:32965886 G A 0.124284 1.0844e-05
21:32971876 T C 0.268620 1.3497e-06
21:32977767 G T 0.403117 -3.1128e-05
21:32990129 G T 0.956401 -2.0922e-05
21:32991136 T G 0.045405 1.4338e-05
21:32996943 G A 0.023986 1.7346e-05
21:33005623 C A 0.037962 -1.8396e-05
21:33016364 C T 0.114962 -8.2599e-06
21:33023305 A G 0.020974 -9.3207e-06
21:33025667 T C 1.632119 -1.5590e-05
21:33028127 G A 0.046119 2.7833e-05
21:33029374 A C 0.023615 1.7489e-05
21:33037958 T C 0.028565 1.8431e-05
21:33038865 C A 0.088732 -2.8894e-05
21:33040371 T C 0.599249 2.6175e-05
21:33042003 G T 0.117284 -1.0731e-05
21:33042133 C T 0.027984 -2.5003e-07
21:33043302 C T 0.102416 -8.7130e-07
21:33057606 A G 0.029640 -4.1930e-06
21:33058677 T C 1.932211 -1.5882e-05
21:33074633 G A 0.070679 8.0863e-06
21:33082342 C T 0.120320 1.2697e-06
21:33083774 C T 0.024645 -3.3158e-06
21:33084042 C A 0.073331 -9.5057e-06
21:33087421 C T 0.537634 4.2899e-05
21:33098074 T C 0.209827 -2.0665e-05
21:33102093 C T 0.091676 -2.9678e-05
21:33106720 G T 0.142330 9.8525e-06
21:33118577 A C 0.075354 -1.3073e-05
21:33124238 C T 1.860016 2.3792e-05
21:33134159 G T 0.580989 -1.1683e-05
21:33145550 T C 0.170875 -2.6710e-05
21:33151762 T C 0.556398 1.4844e-05
21:33155256 C G 0.311509 -1.4830e-05
21:33163612 A G 0.260270 -3.5431e-05
21:33164508 A G 0.098330 1.8051e-05
21:33171449 A G 0.442800 -1.2619e-06
21:33179371 A G 0.704426 -2.1555e-05
21:33179773 A G 1.205390 2.1754e-05
21:33182482 A G 1.327971 1.8625e-05
21:33186415 A G 0.397266 -1.9899e-06
21:33204514 G T 0.622140 3.7898e-05
21:33207694 T C 0.145526 -3.0059e-05
21:33218191 T C 0.327651 -4.5989e-06
21:33220408 T C 1.027936 4.5414e-05
21:33221812 T C 1.659848 4.1642e-05
21:33222463 T C 0.075194 2.2710e-06
21:33233861 T C 0.364611 1.0720e-05
21:33234397 A C 1.138723 -2.0916e-06
21:33248391 A G 0.242159 -3.4503e-05
21:33253476 A G 0.027909 4.0740e-06
21:33254018 T C 0.192685 -1.2728e-05
21:33254178 A G 0.802470 -2.1915e-05
21:33256224 G A 0.180051 -1.0297e-05
21:33262180 G A 0.226931 6.7452e-06
21:33264167 C T 0.257975 1.0325e-05
21:33266987 C T 1.915001 -4.8382e-06
21:33273162 T C 0.172079 8.3257e-06
21:33273326 T C 0.052962 -3.4243e-05
21:33273431 A G 0.065304 2.0821e-06
21:33274026 A G 1.147984 -1.7923e-05
21:33275860 A T 0.253090 -1.5390e-06
21:33279566 T C 1.266685 2.8472e-06
21:33282741 G A 0.036823 1.5213e-05
21:33285300 A G 0.414115 1.1085e-05
21:33289898 G A 0.177685 6.4071e-06
21:33291231 T C 0.130560 1.7019e-06
21:33297806 A C 0.451095 4.6608e-06
21:33305629 G A 0.087178 1.3717e-05
21:33309352 C T 0.064552 7.7563e-06
21:33314746 C G 0.258475 -1.5088e-06
21:33315212 G T 0.207121 4.9179e-06
21:33316020 C T 0.064746 -2.9151e-06
21:33324810 T C 0.097024 2.4858e-06
21:33325270 G A 1.210765 -1.5657e-05
21:33325344 G A 0.219095 9.8524e-06
21:33328529 G A 0.911316 -3.4852e-05
21:33331458 G A 0.153002 -9.2680e-06
21:33335361 G C 0.031448 6.4176e-06
21:33339988 A C 0.149721 -4.0738e-06
21:33340086 T C 0.192083 1.2750e-06
21:33341716 G A 1.314504 -2.6133e-06
21:33343992 T C 0.032020 -8.4657e-06
21:33346573 A G 0.369646 -4.0183e-06
21:33346717 A G 0.924204 -2.8903e-06
21:33352852 T C 0.556082 -7.8839e-06
21:33354778 A C 0.102280 4.0644e-06
21:33360400 T C 0.129479 -6.8181e-06
21:33371123 T C 0.453084 -1.6402e-06
21:33380959 G T 0.089827 -3.4033e-06
21:33381040 A G 0.429782 3.4461e-05
21:33381597 A C 0.114710 -1.8541e-05
21:33384164 G T 0.025417 -2.2318e-05
21:33384319 C T 0.295074 4.3799e-06
21:33385186 G A 1.257441 -2.6329e-06
21:33394784 T C 1.307514 1.8584e-05
21:33399693 G T 0.173908 -2.0106e-05
21:33408488 A C 0.042756 2.1901e-05
21:33409140 C T 0.532038 -1.8588e-05
21:33420670 G C 0.943866 2.0697e-06
21:33421860 C T 0.599606 -5.5389e-07
21:33423584 T A 0.265111 3.6292e-05
21:33425557 A G 0.261576 3.7672e-09
21:33426886 T C 0.381450 3.3817e-05
21:33427941 T C 0.058249 1.2668e-05
21:33428049 C A 0.703920 -1.0630e-05
21:33430474 C T 0.278949 -1.4458e-05
21:33433635 A C 0.035062 -2.0098e-05
21:33433801 G A 0.120310 7.6913e-06
21:33437627 A G 0.206580 1.2053e-05
21:33439477 T C 1.336831 -9.1752e-06
21:33439644 T C 0.055852 5.9195e-06
21:33439706 T C 0.076017 1.5067e-05
21:33441026 C T 1.010026 -3.6081e-05
21:33442753 C A 0.084163 1.0040e-05
21:33442877 G A 0.081378 -1.1066e-06
21:33444811 C T 1.459085 -2.0712e-06
21:33447326 C T 0.159091 9.3144e-06
21:33448905 C T 1.959987 -2.5933e-06
21:33449179 T C 0.043477 4.0407e-06
21:33449227 T C 0.227618 -1.2505e-05
21:33458176 A G 0.054231 2.2853e-05
21:33458708 T C 0.081392 -1.9449e-05
21:33460884 G T 0.966114 -1.1215e-05
21:33468352 C T 1.134596 -2.0644e-06
21:33469231 G A 0.052660 -5.0737e-06
21:33469682 A C 0.055927 -1.5675e-05
21:33471398 A C 0.028813 -5.0787e-06
21:33471519 G A 0.213641 -1.1924e-05
21:33475459 C T 0.424767 -5.4329e-05
21:33476028 C A 0.059123 -1.4248e-05
21:33478113 G A 0.346622 4.8282e-06
21:33479101 A G 0.182822 2.1830e-05
21:33487828 A C 1.487949 -1.6120e-05
21:33489547 A G 0.917316 -1.1490e-05
21:33492260 T C 0.112643 1.0015e-05
21:33495464 G A 1.539531 -2.0045e-05
21:33495741 T G 0.028919 4.2703e-06
21:33496135 A G 0.189788 5.2349e-06
21:33500132 T C 0.034790 -6.4674e-06
21:33503066 T C 0.276168 -7.1611e-06
21:33505381 T G 0.336875 -6.2800e-06
21:33505469 T C 1.909466 -3.7736e-05
21:33506065 G A 1.617585 -4.8838e-05
21:33507545 T C 0.079627 2.3427e-05
21:33514173 C A 1.954259 -3.5234e-06
21:33514941 G T 0.380777 3.4546e-05
21:33516274 G A 0.022871 -1.1131e-05
21:33522386 G T 1.973522 -1.9799e-06
21:33524434 A C 1.444415 2.8093e-05
21:33524851 C T 1.941693 4.8296e-06
21:33529177 T C 0.038537 -7.0612e-06
21:33529709 G C 0.873887 -3.6685e-05
21:33530740 A G 0.909378 -4.5033e-05
21:33533540 T C 0.626183 -9.9757e-06
21:33534534 A G 0.048073 8.9643e-06
21:33535176 A G 0.083625 -8.2683e-06
21:33536352 C T 0.124906 -1.6879e-05
21:33538451 C G 1.531875 3.1298e-05
21:33538550 C T 0.193413 8.3922e-06
21:33538558 G A 0.037146 6.3008e-06
21:33547579 C T 0.077241 -1.6049e-05
21:33552318 C A 0.997814 6.1539e-06
21:33552512 C T 0.577276 -2.7089e-05
21:33555315 A G 0.029310 -4.2827e-06
21:33559410 T G 0.040284 -2.3359e-05
21:33559992 A G 0.085482 -6.4886e-06
21:33569419 C T 0.158568 1.7143e-05
21:33575021 G C 0.106214 2.2401e-05
21:33577242 G A 0.057301 8.2065e-06
21:33578741 T C 0.305236 -1.9465e-05
21:33581607 T C 0.181415 -3.4241e-06
21:33582722 A G 0.657906 -3.7239e-06
21:33622696 A G 0.158544 1.9589e-05
21:33625417 A G 0.021147 4.7556e-06
21:33629903 T C 0.706748 2.7762e-06
21:33634507 T C 0.054788 2.0843e-05
21:33644875 A G 0.498557 2.2285e-06
21:33653992 G A 0.330752 -6.2193e-05
21:33655252 A G 0.065623 1.4145e-05
21:33656010 T G 0.167849 -9.2583e-06
21:33656447 T C 0.035970 -1.5212e-05
21:33658808 G A 0.244978 -1.0118e-05
21:33660597 G A 0.055346 -6.2724e-06
21:33669542 G A 0.604478 6.3188e-06
21:33670607 C G 0.285402 8.5620e-06
21:33671140 C T 0.132161 -2.3326e-06
21:33672789 A G 1.489697 2.4429e-05
21:33678673 T G 0.043491 5.5502e-06
21:33682294 T C 0.089402 -6.7506e-06
21:33685280 T C 1.487626 2.4939e-05
21:33691527 T C 0.040805 -5.1389e-06
21:33691546 T C 0.045887 3.4205e-05
21:33695837 A G 0.162651 -2.5907e-05
21:33697576 A G 0.023081 -4.3339e-06
21:33710486 C G 0.086512 -1.7714e-05
21:33711126 A G 0.024115 -9.7956e-06
21:33717877 A G 0.225160 -8.8046e-06
21:33719695 T C 1.711222 1.6010e-05
21:33721174 C T 0.030381 -5.6884e-06
21:33726201 T C 1.475792 2.6734e-05
21:33726265 G A 0.025726 -4.0742e-06
21:33726326 A G 0.035766 -1.1604e-05
21:33726598 C T 0.072110 -1.3649e-05
21:33729481 T C 0.035783 -1.7488e-05
21:33740241 T C 0.204639 -8.5430e-06
21:33746666 A G 0.028497 5.4179e-07
21:33747591 C T 0.055937 2.0695e-05
21:33747688 T C 0.060401 6.8399e-06
21:33754175 C T 0.093427 2.8160e-05
21:33755763 A G 0.503500 -2.9293e-05
21:33757947 T A 0.202334 -9.4050e-06
21:33766217 G T 0.087430 3.3728e-06
21:33767367 C G 0.300245 -2.2739e-05
21:33772536 A G 0.182557 -7.0532e-06
21:33777390 C T 0.230678 7.8883e-06
21:33782887 T C 0.755424 -3.4807e-05
21:33789214 T C 0.041338 1.4895e-07
21:33789831 C T 0.175356 -2.2106e-05
21:33794516 C T 0.839875 -5.1529e-05
21:33795961 C T 0.639714 -3.6704e-05
21:33799709 A G 0.103321 2.3050e-05
21:33810280 T C 0.020134 8.0811e-06
21:33814613 G A 0.187524 -1.7276e-05
21:33825695 A G 0.020304 3.0426e-06
21:33826744 T C 0.362271 -3.4662e-05
21:33828701 A G 0.184583 -1.7892e-05
21:33830006 A G 0.161162 8.1556e-06
21:33836843 A G 0.130383 5.6380e-06
21:33849335 G A 0.670561 -4.8360e-05
21:33853567 T C 0.078080 2.2036e-06
21:33855571 C T 0.057760 6.5741e-06
21:33863648 A G 0.188173 -1.0578e-05
21:33864805 A G 0.747750 -3.8437e-05
21:33868796 C T 0.031941 -5.4543e-06
21:33878784 A G 0.109498 -3.3720e-06
21:33884390 G A 0.659382 -3.5973e-05
21:33886986 C T 0.547756 -3.7044e-05
21:33892048 G T 0.163191 -5.9787e-06
21:33892760 A G 0.063104 -1.4571e-05
21:33894847 T C 0.061795 2.5776e-05
21:33901574 C T 0.065362 2.0410e-05
21:33902368 T C 0.146016 1.0209e-06
21:33912584 A G 0.034121 -2.1261e-05
21:33917165 G T 0.223069 -1.6817e-05
21:33919200 C A 0.222770 -1.2854e-05
21:33921536 T C 0.082252 -8.6594e-06
21:33922011 C G 0.034869 -1.2758e-05
21:33922175 A C 0.179721 -8.3650e-06
21:33926391 C T 0.519466 -1.3768e-05
21:33947780 A G 0.217697 -1.5300e-05
21:33949056 G A 0.183519 -1.5490e-05
21:33951068 C T 0.332853 -6.6960e-06
21:33956362 C T 0.689290 -2.9022e-05
21:33965637 A G 0.056349 -1.2669e-05
21:33971878 A G 0.156232 -2.4169e-05
21:33972099 A T 0.083204 -1.5065e-05
21:33992170 A C 0.021827 2.8019e-06
21:33998539 A C 0.994200 -3.1713e-05
21:34003786 T C 0.025512 -1.6398e-05
21:34008532 T C 0.073069 -1.4169e-05
21:34019201 C T 0.050124 1.6553e-05
21:34028024 C A 0.040944 -4.1996e-06
21:34040176 A G 0.054574 1.3824e-05
21:34041167 C T 0.081035 3.9496e-05
21:34048267 G C 0.073674 1.6017e-05
21:34060573 C T 0.055094 5.8740e-06
21:34064557 A G 0.038738 -5.7814e-06
21:34074505 G T 0.089789 -7.1803e-06
21:34087136 C T 0.114975 5.6462e-06
21:34091474 A G 0.024917 -1.2287e-05
21:34109007 G A 0.890716 -4.0448e-05
21:34113480 T C 0.144465 1.2015e-05
21:34124630 T C 0.440756 -8.8807e-06
21:34125319 C T 0.479225 -1.2712e-05
21:34133365 T C 0.036314 -7.6753e-06
21:34146646 G A 0.150830 3.8827e-06
21:34155039 A G 0.726974 -3.2806e-05
21:34166343 T C 1.523821 3.0034e-06
21:34172663 T C 1.541170 -3.9400e-06
21:34191982 T C 0.130383 1.4978e-05
21:34199847 C T 0.965080 -5.5535e-05
21:34219732 A G 0.203078 -6.1059e-05
21:34223915 C T 1.249897 -3.8973e-05
21:34253892 A G 0.024475 1.6433e-05
21:34256689 T C 0.985282 -2.0739e-05
21:34266735 G A 1.185348 6.9575e-06
21:34291708 C T 0.631792 2.0160e-06
21:34292175 T C 0.027382 5.7877e-06
21:34304140 G C 0.149490 1.7519e-05
21:34307715 C T 0.739978 -7.6525e-06
21:34316107 T C 0.261841 1.2130e-05
21:34319784 T C 0.150864 -2.9325e-05
21:34322793 T G 0.043096 2.2167e-06
21:34326660 A G 0.128513 -2.6254e-05
21:34327012 T G 1.367395 1.1418e-05
21:34334237 G A 0.200753 1.0149e-05
21:34342974 G A 1.525592 -2.0250e-06
21:34344279 A G 0.523508 6.6264e-05
21:34348430 G A 0.215627 -1.8514e-05
21:34350763 T G 0.052398 1.2693e-05
21:34351348 A G 1.505190 -9.8098e-06
21:34352692 A G 0.493780 -1.0238e-05
21:34353203 T A 0.073045 -5.5684e-06
21:34354062 A G 0.666311 7.0235e-06
21:34356294 C T 0.536985 -6.3876e-06
21:34356690 T G 0.426834 -3.7304e-06
21:34358825 T C 1.234938 1.6185e-06
21:34359169 T C 0.140419 4.5418e-06
21:34359392 G A 0.152713 -7.2390e-07
21:34360051 T C 0.109182 -5.4477e-06
21:34360188 T C 0.771784 -5.7288e-06
21:34360833 T C 1.526847 -1.3399e-05
21:34361555 T C 0.056461 -3.0065e-06
21:34362799 T C 0.997117 -1.3710e-06
21:34364226 A G 0.542156 1.4102e-05
21:34369761 T C 0.045731 2.2110e-06
21:34370358 C T 0.113360 1.2387e-06
21:34372474 C T 1.573118 1.2770e-05
21:34374505 G A 1.667256 9.9859e-06
21:34376029 G C 0.030772 -7.2007e-07
21:34376120 T C 0.936094 1.8477e-05
21:34377250 A G 0.072559 8.6976e-06
21:34377594 G A 0.683555 1.8672e-05
21:34379700 C T 0.463297 3.2981e-05
21:34387452 T G 0.656441 -2.2564e-05
21:34387869 G C 0.172803 -2.1449e-06
21:34391584 T G 0.305637 1.8374e-05
21:34396592 G A 0.104803 1.0647e-05
21:34399401 G A 1.154019 -2.8263e-06
21:34402316 C T 0.197866 9.8086e-06
21:34403449 T C 0.177386 -4.2500e-07
21:34408861 C G 0.099962 -5.0702e-05
21:34409631 A G 0.041012 1.4665e-05
21:34410133 G T 1.798731 -1.5894e-06
21:34411713 C T 0.098404 7.0322e-06
21:34412038 G A 0.050926 -9.9435e-06
21:34414851 A G 0.142735 6.6958e-06
21:34415302 T C 0.804197 2.2232e-05
21:34415696 G T 0.033988 -2.1355e-06
21:34428025 A C 0.495558 2.2439e-05
21:34430170 G A 0.230467 -5.3364e-06
21:34432095 C A 0.109219 2.0409e-06
21:34432290 T C 0.251917 8.9545e-06
21:34433051 C G 1.178950 -4.8704e-05
21:34433334 C T 0.036079 -1.0712e-05
21:34438734 T C 0.043644 -2.3158e-06
21:34448295 A G 0.229355 2.2117e-05
21:34455193 C T 0.487079 4.3639e-06
21:34456502 C T 0.140141 4.1073e-05
21:34457630 A C 0.051154 -1.3733e-05
21:34469277 C G 1.607341 8.1191e-06
21:34476169 G A 0.389803 4.4988e-06
21:34478610 T C 0.164514 -1.3227e-05
21:34478771 T G 1.935917 -1.4820e-05
21:34480703 A G 0.559040 1.5018e-05
21:34483581 A G 0.284419 2.1260e-06
21:34487770 T C 0.091414 1.4553e-06
21:34489933 T C 0.093509 1.4957e-05
21:34493297 C T 0.866540 -3.6522e-06
21:34500558 A G 0.213641 -5.9699e-06
21:34501332 C T 0.159387 -2.1817e-05
21:34501420 T C 0.262762 1.1663e-06
21:34502427 C T 0.729735 1.2922e-05
21:34503219 T C 0.105228 -2.4304e-05
21:34503707 G A 1.290906 -1.9466e-05
21:34504116 A G 0.044558 -2.7243e-06
21:34506272 T C 0.049199 -9.7250e-06
21:34506306 T C 0.431376 -7.4120e-07
21:34510880 T C 1.092162 3.6292e-05
21:34512570 G T 0.080103 -2.1554e-05
21:34515010 G A 0.412256 -7.6356e-07
21:34515887 G A 0.020770 -1.0882e-06
21:34515933 G T 0.097507 -2.1693e-05
21:34517675 A G 0.032305 6.5923e-07
21:34517954 G A 1.043178 -1.8597e-05
21:34524978 T C 0.731091 -3.3397e-05
21:34527885 G T 0.268651 -1.4211e-05
21:34531053 T C 0.164647 -3.1932e-05
21:34537929 G A 0.027443 -3.2985e-05
21:34539038 A C 0.032822 -1.8007e-05
21:34540465 A G 0.038642 -1.2020e-05
21:34540938 A G 0.046632 2.2449e-06
21:34542017 T C 0.041709 -1.4622e-05
21:34542356 G A 0.338146 -1.5097e-05
21:34542787 G A 0.457147 9.3285e-06
21:34543422 A G 0.022510 -1.1978e-05
21:34544909 C T 0.536397 -7.9956e-06
21:34545715 T C 0.253545 9.9311e-06
21:34548693 G C 0.032516 6.1932e-06
21:34549841 C T 0.113357 2.1023e-05
21:34550342 C T 0.325717 -6.3096e-06
21:34551192 C T 0.111103 6.1110e-06
21:34552723 C T 0.075241 -5.0910e-06
21:34555150 C T 1.727576 -1.4522e-05
21:34558065 G A 0.057209 -7.5856e-06
21:34558401 C A 0.451167 -2.2322e-05
21:34562610 A G 0.041226 1.4872e-05
21:34565499 C T 1.305307 5.0505e-06
21:34571716 A G 0.204778 -1.9308e-06
21:34572058 A G 0.082687 5.4604e-06
21:34578950 A G 0.034379 2.4895e-06
21:34581033 T C 0.285721 1.4468e-05
21:34581852 G A 1.538661 -3.8960e-08
21:34584544 C T 0.595064 6.2834e-06
21:34588872 A G 0.072681 -2.5713e-05
21:34590250 A G 0.071760 7.8193e-06
21:34599232 A G 0.494055 3.0151e-05
21:34605531 G A 0.325434 1.8170e-05
21:34611708 G A 0.197737 -1.3390e-05
21:34614250 C T 0.141116 3.8072e-06
21:34617213 C T 1.383031 2.7457e-06
21:34618089 T C 0.378261 7.3268e-06
21:34619922 T C 0.054108 -1.0198e-05
21:34621948 C A 1.006953 -5.0864e-06
21:34623919 G A 0.140725 4.0483e-06
21:34629334 C G 0.052803 2.2454e-05
21:34632241 T C 0.553705 -7.2020e-07
21:34635933 G T 0.027029 -3.4451e-07
21:34638859 A G 1.396589 5.4225e-06
21:34640332 G A 0.023554 2.8852e-06
21:34640788 G A 0.498788 4.5538e-05
21:34648808 T C 0.893994 4.1049e-07
21:34649337 G A 0.235203 3.3071e-05
21:34649666 A G 0.046969 -1.2729e-05
21:34650791 G A 0.613216 1.5187e-06
21:34658784 A C 0.047122 -1.2372e-05
21:34660001 T C 0.900331 -2.6396e-05
21:34661454 A G 0.062839 -1.1491e-05
21:34663944 G A 1.360857 -3.2541e-05
21:34665450 G A 0.040369 -1.0617e-05
21:34666555 G T 0.117875 1.8678e-05
21:34672014 G A 0.389943 -9.6297e-06
21:34674388 G A 0.051881 -6.8891e-06
21:34674555 T G 0.110861 3.1357e-05
21:34677391 C T 0.575393 -5.1893e-06
21:34679731 G A 1.309340 2.0489e-05
21:34681312 G A 0.042192 -6.4619e-06
21:34684958 T C 1.423723 3.1732e-06
21:34686841 G A 1.440314 -5.7878e-07
21:34690988 A G 0.136452 5.3464e-06
21:34691918 T C 0.080263 8.0076e-06
21:34692660 A G 0.127915 -4.1657e-05
21:34693063 G A 0.804973 1.4740e-05
21:34698385 A C 0.514441 -3.5296e-05
21:34704102 C T 0.120765 1.8871e-05
21:34707400 G A 0.043803 2.9494e-05
21:34715699 C G 0.257754 5.6036e-05
21:34718429 G A 0.070047 -7.1481e-06
21:34718915 A C 0.062768 -2.8086e-06
21:34729400 C G 0.028215 2.1679e-05
21:34733642 G A 0.338065 5.9812e-05
21:34737098 C T 0.316547 1.3164e-05
21:34742434 T G 0.051076 -1.5053e-05
21:34742617 G A 1.464610 1.6099e-05
21:34744902 A G 0.402515 3.3215e-06
21:34752841 A C 0.294734 -1.5916e-05
21:34754794 G A 1.042073 -2.6690e-05
21:34759091 G T 0.268562 -1.5670e-06
21:34767614 G A 0.205971 1.0983e-05
21:34769729 A G 0.069499 -1.8051e-05
21:34777651 C T 0.053741 -1.0598e-06
21:34787312 G A 0.277511 2.7931e-07
21:34788686 G A 0.055084 1.0115e-05
21:34789808 C T 0.201752 3.1290e-07
21:34792910 G A 0.479688 -2.2405e-05
21:34796886 G A 1.080623 -2.1414e-05
21:34801876 C T 1.750973 -1.4415e-05
21:34802610 T C 0.074922 1.1354e-05
21:34810007 G A 1.399316 -3.4445e-06
21:34815979 C G 0.475268 -2.4157e-05
21:34828701 A G 0.203680 1.0626e-05
21:34834842 C A 0.104439 -1.9843e-05
21:34837786 G A 0.489241 2.9361e-05
21:34838871 C T 0.053398 7.9526e-07
21:34842311 A G 1.074861 -1.6867e-05
21:34848358 G A 0.045133 6.5243e-06
21:34849179 T C 0.054169 1.2634e-05
21:34854711 G C 0.720521 2.0045e-05
21:34854908 G A 0.057824 -6.8183e-06
21:34859343 A G 0.475084 -1.7752e-05
21:34863341 T C 0.118905 2.2670e-06
21:34883618 C T 0.471338 -1.8743e-05
21:34889505 G A 0.085370 1.4839e-06
21:34892163 G A 1.609884 -2.9944e-05
21:34894605 T C 0.186249 3.4220e-06
21:34897113 T C 1.535907 -1.8361e-05
21:34915685 A G 0.034855 3.0409e-05
21:34925627 A G 0.020651 -1.7522e-05
21:34926043 A G 0.168645 -5.9003e-06
21:34926260 T C 1.375276 -1.5656e-05
21:34935173 T C 0.193865 3.9636e-06
21:34950609 A G 0.020311 -6.0112e-06
21:34960179 A C 0.030500 1.1801e-05
21:34966932 T C 0.062829 -1.4411e-05
21:34979532 A T 0.162794 -3.8964e-05
21:34980116 A G 0.055495 4.7244e-06
21:34992547 T C 0.068632 -1.2644e-08
21:34997018 T C 0.065127 3.5781e-06
21:35006334 A G 0.026804 4.8297e-06
21:35012720 T G 1.483438 -1.8143e-05
21:35013507 T C 0.081779 2.6346e-06
21:35017946 T C 0.030925 3.5129e-05
21:35018807 T C 0.081800 -7.9788e-06
21:35018867 C T 1.921417 4.1029e-08
21:35019770 C T 0.053489 -3.6360e-06
21:35030807 C T 1.115852 -3.5057e-05
21:35035520 A G 0.057749 -1.4726e-05
21:35040030 C T 0.291929 -1.7975e-05
21:35042612 A G 0.050134 1.4207e-05
21:35045553 T C 0.028929 1.2361e-06
21:35056247 A G 1.318965 8.1934e-06
21:35057624 A T 0.070240 1.3256e-05
21:35064732 A G 0.635464 2.7559e-05
21:35071029 A G 1.481408 6.8891e-06
21:35081044 T C 0.057681 -1.1194e-07
21:35085900 G A 0.860624 -2.7350e-05
21:35091885 T G 0.050103 -2.5647e-05
21:35093213 C T 0.754536 -1.6584e-05
21:35102349 G A 0.042508 -5.4641e-06
21:35124851 T C 0.035566 -8.0830e-07
21:35134421 C T 0.177039 2.3891e-05
21:35138326 G A 0.367266 -2.2982e-05
21:35145706 C A 0.073137 -1.0754e-05
21:35168823 T C 0.082024 -2.0161e-06
21:35175256 G A 0.051456 9.6103e-06
21:35179101 T C 0.227978 7.7290e-07
21:35188681 T C 1.163548 -1.0811e-05
21:35191007 C A 0.033641 -3.2867e-06
21:35199880 G A 0.442885 -5.5217e-06
21:35201100 T C 0.068401 1.5604e-05
21:35201281 A G 0.150031 -7.2854e-06
21:35203156 T C 0.083639 4.1321e-06
21:35204420 A G 1.925286 1.0016e-05
21:35206880 G A 0.623191 1.8343e-05
21:35207521 G T 0.199349 1.0620e-05
21:35207719 A G 0.076656 -6.4985e-07
21:35208318 T C 0.155770 2.9474e-05
21:35208432 A G 0.051953 -7.5943e-06
21:35212114 T G 0.051558 -1.9621e-05
21:35218517 T G 0.168451 -2.9371e-05
21:35220001 T C 0.642981 -6.7820e-06
21:35221267 T G 0.117756 5.4930e-05
21:35223276 T C 0.065542 9.3056e-06
21:35226194 T C 0.530658 1.2787e-05
21:35226367 A G 1.753503 8.9297e-06
21:35226673 A G 0.043769 -1.3434e-05
21:35227484 T C 0.156467 6.8171e-06
21:35229893 A C 0.516127 -3.8042e-05
21:35234644 T C 0.077115 -1.9275e-05
21:35235053 T C 0.191386 -2.4483e-05
21:35236467 G A 0.612050 2.1222e-05
21:35239562 G A 0.151890 8.5317e-06
21:35244429 G A 0.826646 3.0966e-05
21:35250726 C G 0.621936 3.0474e-05
21:35253882 C T 1.043973 1.8351e-05
21:35273311 T C 0.445557 -7.4498e-06
21:35274135 T C 0.087624 -8.4800e-06
21:35275955 A G 1.937936 -1.5562e-05
21:35281183 A G 0.938069 -2.7658e-05
21:35281421 C T 0.196853 -8.2050e-06
21:35282838 G T 0.930059 -2.7097e-05
21:35283555 T C 0.591715 1.4340e-06
21:35285270 C T 0.068721 -1.4522e-05
21:35289246 A G 1.433892 -7.1634e-05
21:35292665 G A 1.323055 -3.0186e-05
21:35308292 A G 0.037826 -1.7707e-05
21:35311601 G A 0.525936 1.1479e-05
21:35314108 T C 0.042352 1.3354e-05
21:35315160 C T 0.159146 -3.8123e-05
21:35321806 C T 0.044153 2.3172e-05
21:35333356 T C 1.300769 3.2242e-05
21:35334666 T C 1.869786 -1.4251e-05
21:35341579 A G 0.059395 -1.1497e-05
21:35352893 T C 0.025944 6.8703e-06
21:35354212 T C 0.142976 9.8049e-06
21:35356656 A G 0.053217 1.1278e-05
21:35356814 T G 1.317139 -3.2719e-05
21:35359935 G A 0.891852 4.2183e-05
21:35360291 A G 0.528152 1.7098e-05
21:35363675 T C 1.628716 -1.3741e-06
21:35370434 T C 0.063736 1.2722e-05
21:35370488 A C 1.046921 1.0625e-06
21:35372433 T C 0.046901 -2.7143e-05
21:35376880 C T 1.395767 1.3612e-05
21:35378397 G A 0.394883 1.3735e-05
21:35389741 T C 0.400785 2.9569e-05
21:35392802 G A 0.802314 3.4251e-05
21:35403785 G A 0.762206 4.6813e-05
21:35407445 C T 1.051749 1.3596e-05
21:35407699 T C 0.628342 5.7029e-06
21:35407705 T C 0.329779 1.2007e-05
21:35407829 G A 0.032594 -1.3316e-05
21:35423738 T C 1.646616 -2.0401e-05
21:35430688 G A 0.289723 -1.3587e-05
21:35436772 T G 0.057613 8.6056e-06
21:35449263 G A 0.161869 -4.0904e-06
21:35459935 T A 0.171123 1.2497e-05
21:35460643 A G 1.860366 5.8575e-06
21:35477486 T C 0.046238 -3.6080e-05
21:35483036 C T 0.029888 6.0760e-06
21:35488903 C T 0.175716 4.0734e-06
21:35496764 G A 0.077547 -9.4311e-06
21:35499846 T C 0.055499 -1.9272e-05
21:35500111 G A 0.142024 -1.6546e-05
21:35501586 G A 0.062574 1.4508e-05
21:35514749 T A 0.036589 1.4449e-05
21:35515117 A G 1.254276 1.2126e-05
21:35515333 C T 0.157106 -3.1537e-06
21:35528228 C T 0.161301 4.5430e-09
21:35530840 G A 0.790024 -2.4809e-05
21:35532180 C A 0.383843 2.1532e-06
21:35541283 G A 1.919849 2.6804e-05
21:35543467 T C 0.104062 1.9700e-05
21:35552433 C T 0.363642 3.5999e-05
21:35556501 T G 1.290811 2.7644e-05
21:35569259 A C 1.820962 3.2919e-06
21:35572265 T C 0.222467 1.8876e-05
21:35580090 T C 0.689005 -3.5549e-06
21:35581036 T C 0.050991 2.4112e-05
21:35581589 G A 1.808247 -7.5055e-06
21:35584386 A G 1.007809 1.7424e-05
21:35587735 A G 0.048165 -6.1517e-07
21:35588864 A G 0.205036 3.8631e-05
21:35588999 A G 0.766283 -2.4761e-05
21:35591801 G A 0.023030 1.7110e-05
21:35591826 C T 0.398745 1.9590e-05
21:35592798 C T 0.276021 5.5337e-05
21:35595896 A C 0.039584 -2.6318e-05
21:35599128 T C 0.260576 3.1346e-05
21:35600075 A G 0.036579 -1.4073e-06
21:35603162 T C 1.173078 -1.0818e-05
21:35603883 C T 0.582692 3.3201e-05
21:35605351 A G 0.055244 -4.8276e-06
21:35608106 G A 0.028987 1.6521e-05
21:35611109 G A 0.070455 -6.1812e-06
21:35613567 G A 0.268691 3.8720e-05
21:35614758 C T 0.147311 1.4952e-06
21:35618059 G C 0.071172 -3.7698e-06
21:35620030 A G 0.084441 -1.0302e-05
21:35622706 G A 0.107853 1.0867e-05
21:35623486 A G 0.105809 1.9952e-06
21:35628326 A G 0.085023 -9.8041e-06
21:35629177 G A 0.033039 1.0280e-05
21:35630752 T C 0.058545 1.5637e-07
21:35634016 A G 0.127500 6.8680e-06
21:35635854 G A 0.071260 -3.5704e-06
21:35639859 A G 0.061969 -9.4623e-06
21:35644228 G A 0.291423 1.3357e-05
21:35645849 A G 0.036259 4.3497e-07
21:35647104 T C 0.287564 1.2148e-05
21:35647161 C G 0.037979 -2.3704e-06
21:35647780 T A 0.020018 6.7582e-06
21:35647853 A G 0.288801 1.1729e-05
21:35651187 G T 0.034573 -4.9346e-06
21:35655777 C T 0.078923 -8.5951e-06
21:35657043 G A 0.542098 1.3942e-05
21:35663072 A G 0.194201 2.0194e-05
21:35666849 G A 0.052242 -1.2054e-05
21:35675907 T C 0.032200 -5.5324e-06
21:35675966 T C 1.260239 -3.2513e-05
21:35679026 G A 1.260709 -2.3213e-05
21:35679780 T C 1.523460 -1.2150e-05
21:35682958 A G 0.154267 -9.9000e-06
21:35683372 T A 0.047829 1.1912e-05
21:35684481 C T 0.029463 2.2379e-06
21:35684970 A G 0.047703 1.2598e-05
21:35685936 G A 0.136710 1.9873e-06
21:35686501 T C 0.047207 1.2606e-05
21:35690148 A G 0.053350 1.5565e-05
21:35690786 A T 1.283015 -1.0545e-05
21:35692315 T C 0.059854 6.9691e-07
21:35697090 G A 0.051599 6.8747e-07
21:35698592 A G 0.051487 3.2279e-06
21:35699798 C A 0.201480 1.0938e-05
21:35700484 A G 0.051572 4.6961e-06
21:35700656 C T 1.681807 -3.0271e-06
21:35703719 T C 0.052945 5.3721e-06
21:35703863 C T 0.022310 2.5893e-05
21:35704532 G A 0.053214 6.4303e-06
21:35704741 T C 0.052374 5.0527e-06
21:35705282 G A 0.053044 6.2003e-06
21:35707800 C T 0.021602 2.4445e-05
21:35708224 A G 0.052313 5.2165e-06
21:35710023 A G 0.052344 4.5232e-06
21:35710290 A G 1.112024 -1.2489e-05
21:35710850 G A 0.052622 6.4385e-06
21:35711532 C G 0.052207 4.9611e-06
21:35715023 C T 0.049760 -2.9626e-05
21:35715717 A G 0.123448 8.9471e-06
21:35715872 C T 0.076408 2.4986e-05
21:35718022 T C 0.153611 2.4693e-05
21:35719939 G A 0.037323 -2.8290e-06
21:35720082 A G 0.037541 -1.8420e-06
21:35720370 G A 0.037391 -3.1334e-06
21:35720998 T C 0.248490 4.4289e-06
21:35721560 T C 0.945776 -3.0827e-05
21:35721609 T A 0.122774 -2.0116e-05
21:35724739 A G 1.311522 -4.2843e-05
21:35725651 A G 0.528353 -4.0918e-06
21:35725864 T C 0.114628 1.9235e-05
21:35726226 T G 0.285567 7.6453e-06
21:35726299 C T 1.329493 7.6157e-06
21:35729154 T C 0.071219 -6.0644e-06
21:35729695 T G 0.279336 1.3510e-05
21:35734073 A T 1.885015 -1.8721e-05
21:35737221 A G 1.189258 -2.3316e-05
21:35745699 A T 0.070883 2.3550e-06
21:35745994 A T 0.073644 2.3698e-06
21:35747094 T C 0.072882 3.6232e-07
21:35748318 G A 0.073253 4.3705e-07
21:35749746 T G 0.069870 1.2315e-06
21:35750663 C G 0.070774 3.2899e-06
21:35751013 C T 0.070315 8.9965e-07
21:35751393 C G 0.072474 1.7932e-07
21:35752269 C T 0.072811 3.6264e-07
21:35753396 A G 0.069465 1.0295e-06
21:35756801 A G 0.076391 -1.1267e-05
21:35756829 A G 0.070686 6.0378e-06
21:35757915 G A 0.069979 3.2198e-06
21:35768407 G T 0.046204 -8.9633e-06
21:35769398 G C 0.242581 1.1991e-05
21:35771284 A G 0.625761 -2.9890e-05
21:35774933 T C 0.074235 -4.2104e-06
21:35776691 T G 0.923429 -1.7239e-06
21:35777533 T C 0.080328 9.6602e-06
21:35795163 A T 0.034233 7.7451e-06
21:35795232 G A 0.070128 7.2869e-06
21:35795370 T C 0.932082 3.1970e-07
21:35799743 T C 0.072770 4.0010e-06
21:35800134 A G 0.107506 -3.2886e-06
21:35805126 T C 0.048662 1.4708e-05
21:35814242 A G 0.085305 8.5516e-06
21:35816941 G T 0.579870 1.3803e-06
21:35818958 A C 0.100546 -2.3859e-06
21:35819445 G A 0.064756 -1.2541e-05
21:35820324 C T 1.086906 -5.9349e-06
21:35821680 T C 0.028249 -7.8075e-06
21:35821821 C T 1.299076 -5.1982e-07
21:35822368 T C 0.968286 -1.8197e-05
21:35822517 C T 0.069788 -2.0853e-05
21:35822572 G A 1.451211 -1.2460e-06
21:35822758 C T 1.326196 -1.6508e-05
21:35824468 A G 1.382113 3.0238e-05
21:35826953 T C 1.372845 -2.1696e-05
21:35836508 C G 0.180051 6.2309e-06
21:35837925 A G 1.252478 -1.9217e-05
21:35838802 T G 0.175281 1.9619e-06
21:35839201 G A 0.131505 3.4477e-06
21:35855745 C T 1.134018 -7.0347e-06
21:35864825 C T 0.471895 -1.6392e-05
21:35880072 T G 0.389147 -1.1035e-05
21:35887211 C T 0.038340 2.7802e-06
21:35890409 T C 0.105320 -2.1966e-05
21:35891538 T C 0.041182 3.6422e-06
21:35893131 T C 0.114642 5.3556e-06
21:35894128 C T 0.722629 -6.3649e-06
21:35896032 G A 0.341386 -7.5244e-05
21:35896579 A G 0.021749 -4.8044e-06
21:35900542 A G 0.085444 1.8603e-05
21:35904173 A G 0.165636 3.3528e-05
21:35906351 C G 0.099805 3.3922e-05
21:35907469 G A 0.549636 1.6573e-05
21:35909208 T G 0.082871 -2.3103e-05
21:35917116 A G 0.324183 1.0744e-06
21:35921326 C G 0.135905 -2.3474e-05
21:35937848 C T 0.462107 -8.8288e-06
21:35938325 C A 0.940585 1.6541e-05
21:35952697 A G 0.128214 6.7477e-06
21:35954380 C G 0.035984 -1.1794e-05
21:35965084 C T 0.462189 2.7107e-06
21:35971293 A C 0.820877 -1.2386e-05
21:35976097 T G 0.198451 9.8472e-06
21:35977030 C G 0.100791 2.4936e-06
21:35978868 C T 1.898855 -1.9040e-05
21:35987882 T C 0.898145 -7.5416e-06
21:36000762 T C 0.433766 -9.3512e-06
21:36002920 G T 0.335610 -4.9000e-06
21:36009451 G A 0.172487 3.1293e-06
21:36009773 T G 1.086471 -1.2770e-05
21:36012561 A G 0.360150 -5.6730e-06
21:36012664 A G 0.376245 4.8792e-06
21:36013684 G A 0.466663 1.1624e-05
21:36016292 C T 0.029990 1.2255e-05
21:36021898 C T 0.129822 -1.2500e-05
21:36023146 A G 0.031241 -1.3693e-07
21:36023355 C A 0.739013 -1.0299e-05
21:36030418 G A 0.046068 -8.1897e-06
21:36042579 G C 0.470212 1.4485e-05
21:36057162 A C 0.468553 1.7689e-05
21:36062068 G A 0.044983 -6.5173e-07
21:36067775 C T 0.744143 4.5452e-06
21:36069408 C T 0.131906 4.8044e-05
21:36069541 G C 0.090955 2.9921e-06
21:36074650 T C 0.403760 4.2657e-06
21:36080398 C T 0.798537 -3.8837e-05
21:36092923 G A 0.120075 1.7850e-05
21:36097880 A G 0.029174 -1.5018e-05
21:36103063 A G 0.047975 1.0106e-05
21:36106885 T C 1.487412 -8.9865e-06
21:36107466 T C 0.033590 3.3305e-05
21:36112215 A C 0.047309 -2.0766e-06
21:36115440 C T 0.647836 -1.3103e-05
21:36120052 G A 0.177294 3.4954e-05
21:36120774 C T 1.411538 1.7893e-06
21:36121347 C T 0.416339 4.1833e-06
21:36125530 C T 1.322171 -2.0652e-05
21:36127330 T C 0.752802 -1.1160e-05
21:36127741 G A 0.092217 6.4477e-06
21:36127776 T C 1.819660 -8.9103e-05
21:36130940 G A 0.064787 -7.3722e-06
21:36150803 T C 0.852240 -1.7200e-05
21:36156067 T C 0.160217 2.2126e-06
21:36167781 C A 0.022344 -6.2764e-06
21:36172645 A G 0.034144 -1.3615e-05
21:36182159 A G 0.688097 -4.5774e-05
21:36184939 A C 0.704974 -4.2490e-05
21:36187302 T C 0.075360 -3.4769e-06
21:36187900 G T 0.838090 -4.0214e-05
21:36188488 T C 0.036728 1.5696e-05
21:36190160 T G 0.045469 1.9898e-05
21:36190600 C T 1.806380 -5.1412e-05
21:36191365 G A 1.819908 -3.2595e-05
21:36202440 C T 1.206709 -2.6403e-05
21:36204838 G A 0.035409 -7.5062e-07
21:36208062 T C 1.923824 1.0050e-05
21:36208167 A G 0.412123 4.5342e-06
21:36210100 T C 0.200930 9.9861e-07
21:36212051 A C 0.053595 2.3146e-08
21:36216281 G A 0.318404 -1.6747e-05
21:36221072 C T 1.104636 6.6727e-06
21:36222271 A C 0.052486 4.1872e-06
21:36222741 G A 0.668449 -1.9876e-05
21:36228360 T C 1.320341 4.8725e-06
21:36229637 A G 1.570694 5.2463e-06
21:36231365 T C 0.037014 1.1541e-05
21:36232072 G A 0.027090 1.8078e-06
21:36232156 A C 1.035725 -1.0900e-05
21:36233176 C T 0.454097 -5.6114e-06
21:36234697 C T 0.045622 1.9335e-06
21:36236516 A G 0.383316 2.0025e-05
21:36237546 T C 0.526412 5.9220e-06
21:36238199 G A 0.448579 -1.6062e-06
21:36238327 C A 0.083214 1.7952e-05
21:36238507 A G 0.565904 -2.9646e-06
21:36244465 A G 0.454859 6.2943e-06
21:36244598 A C 0.104358 1.6763e-06
21:36245198 T C 0.611968 5.4079e-05
21:36247231 T C 0.419790 -1.1880e-05
21:36248926 T C 0.048464 3.2279e-06
21:36252622 C T 0.460591 -5.2884e-07
21:36255821 G T 0.247772 7.4653e-05
21:36258223 C T 0.071128 1.3831e-05
21:36259324 G A 0.041389 -1.8797e-05
21:36267601 A C 0.046227 -1.8391e-05
21:36273108 T C 0.174397 8.3524e-05
21:36273896 A G 0.039431 2.8780e-06
21:36274508 C T 0.082602 -4.1277e-06
21:36274841 C A 0.744721 2.0127e-05
21:36275753 G A 0.082089 -1.0135e-05
21:36278942 G A 0.977820 -5.5821e-06
21:36279713 C T 0.366542 1.9265e-06
21:36279730 C T 0.077278 1.6804e-05
21:36280043 G A 0.159860 1.5969e-05
21:36280897 C T 0.135225 -3.3021e-06
21:36283521 A G 0.038234 -2.9034e-05
21:36285911 T C 0.162049 -4.3244e-06
21:36285987 G T 0.026304 -9.1481e-07
21:36289927 G T 0.037758 7.0235e-06
21:36292228 C A 1.798612 1.0407e-05
21:36292824 C A 0.099843 1.5972e-05
21:36294342 T C 0.869780 7.3363e-06
21:36299762 C T 0.150350 -2.0532e-06
21:36299959 T C 0.037262 -1.7529e-06
21:36301438 C T 1.005028 1.9070e-05
21:36307461 T G 0.217062 1.5778e-05
21:36309463 C T 0.075479 7.7541e-07
21:36311469 A G 0.057165 -1.7229e-05
21:36314277 A C 0.342090 2.3559e-05
21:36320040 C T 0.085869 6.9575e-06
21:36326767 T G 0.025213 7.9412e-08
21:36327496 T C 0.084805 9.8152e-06
21:36328962 A G 0.083615 1.0438e-06
21:36336874 T C 1.012488 -2.2667e-05
21:36338848 C T 1.567417 -3.1428e-05
21:36343247 T C 0.053109 -1.2562e-05
21:36344353 T C 0.724529 1.4776e-06
21:36350628 T C 0.035923 6.6552e-06
21:36350947 T C 0.331173 -3.1011e-07
21:36353660 T C 1.191614 1.8676e-05
21:36357463 T C 0.694132 -3.7388e-05
21:36357861 G A 1.738509 -7.9193e-06
21:36362579 C T 1.607912 -7.9033e-06
21:36362909 T C 0.258040 1.0158e-05
21:36364903 T G 0.049573 -1.0946e-05
21:36367080 C T 0.695767 -2.4102e-05
21:36368565 C G 0.222573 -1.7024e-06
21:36368659 A G 0.718991 1.9913e-05
21:36372962 C T 0.530903 -6.3023e-06
21:36377020 A G 0.293663 -1.6505e-05
21:36385772 A G 0.116498 -8.4021e-06
21:36387233 G A 0.185494 4.5571e-05
21:36387531 T C 0.762652 1.9770e-05
21:36387806 T C 0.143184 -5.2409e-06
21:36392564 G A 0.108958 -2.8359e-05
21:36394632 C T 1.200423 2.5837e-05
21:36401767 G T 0.023642 -2.5124e-06
21:36407390 A G 0.385611 -6.3357e-06
21:36411292 C T 0.266529 1.2953e-05
21:36414812 G A 1.934958 -7.0237e-06
21:36415094 G A 0.025108 -4.4812e-06
21:36415707 A G 0.101070 7.1504e-06
21:36416332 G C 0.093250 4.1963e-06
21:36416840 C T 0.395906 2.2922e-05
21:36418403 A G 0.170671 -2.2220e-06
21:36420012 C T 0.134024 3.9974e-05
21:36420200 G T 0.113177 -9.6602e-06
21:36420244 G A 0.041675 -8.7426e-06
21:36422478 T C 0.298307 1.3595e-05
21:36422797 G A 0.061778 4.7931e-06
21:36428432 G T 0.174129 7.9046e-07
21:36433963 T C 1.237185 1.9345e-05
21:36436615 T C 1.357274 -1.5439e-06
21:36439080 T C 0.039795 4.5370e-06
21:36445050 T C 0.557945 1.3086e-05
21:36453837 G A 0.286078 1.3783e-05
21:36463296 T C 0.357080 -2.1089e-06
21:36463342 A G 0.023690 -6.5967e-06
21:36469037 T C 0.418967 -1.5484e-05
21:36474104 A G 0.544427 3.9524e-06
21:36480002 T C 1.371223 2.1417e-05
21:36482178 G A 0.158881 -1.5892e-05
21:36482885 C T 0.057018 -6.1327e-06
21:36486190 G A 0.586017 1.7072e-05
21:36488024 C T 0.077955 -1.6581e-05
21:36490592 C T 0.033536 -1.8178e-05
21:36499004 T C 1.556072 3.2733e-05
21:36499415 C T 1.051626 1.0913e-05
21:36507872 T C 0.030809 -1.4887e-06
21:36510733 T C 0.166241 2.8311e-06
21:36514680 C T 0.684248 1.7991e-05
21:36517365 A G 0.035419 2.4833e-05
21:36517443 T C 0.175852 2.3538e-06
21:36519342 G C 0.053435 -2.0321e-06
21:36520716 A G 1.233663 2.0495e-05
21:36525063 T G 0.103916 -1.7340e-05
21:36525900 C T 0.115376 1.0395e-06
21:36526390 C T 0.573740 5.9006e-06
21:36530745 C A 0.031544 2.6295e-06
21:36534566 G T 0.322259 8.7007e-06
21:36536455 A C 0.460023 3.3540e-06
21:36540870 C T 0.060813 2.2025e-05
21:36542417 G A 0.570201 -7.0260e-06
21:36551561 C T 0.698075 1.9983e-05
21:36552576 G T 0.313538 1.7218e-05
21:36553389 G A 0.025546 6.3147e-06
21:36554527 T C 0.117015 -2.9969e-05
21:36560667 C G 0.740702 3.2170e-05
21:36561501 A G 1.721660 -1.0351e-05
21:36561598 G T 0.311730 -1.4838e-06
21:36562426 G T 0.023112 4.8999e-06
21:36568690 C G 0.023051 -1.1898e-05
21:36568847 A C 0.044204 1.1552e-05
21:36570150 G A 0.140977 2.8651e-05
21:36570235 C T 0.231174 1.7730e-05
21:36572641 C A 0.051817 3.3897e-06
21:36577829 T C 0.119504 1.3172e-05
21:36581364 C A 0.028545 4.5588e-06
21:36589219 G A 0.063471 -1.8714e-06
21:36593296 C T 0.026763 5.2803e-06
21:36596595 C T 0.136064 5.6509e-06
21:36597915 C T 0.156922 -2.6228e-07
21:36601960 T C 0.152200 -1.0735e-05
21:36602088 A G 0.025754 -5.4233e-06
21:36603529 A G 0.066630 1.3489e-05
21:36603588 T G 0.025369 -7.3471e-06
21:36607151 A G 0.085519 -6.5040e-06
21:36612027 G A 0.020997 -7.6359e-06
21:36615789 G T 0.151265 1.7741e-05
21:36625028 T C 0.529223 1.0899e-05
21:36630665 T C 0.047907 -1.9331e-05
21:36631831 G A 0.217381 3.1672e-05
21:36633157 A G 0.077081 7.2808e-06
21:36641271 C T 0.123750 -1.6001e-05
21:36648274 G T 0.026495 2.2055e-06
21:36660634 A G 0.131277 9.3758e-06
21:36664377 A G 1.859489 1.8166e-05
```
