## Supplemental_Data_Files for "Common genetic variation associated with Mendelian disease severity revealed through cryptic phenotype analysis": SupplementalDataFile_8.txt (part 21 of 21)

```
21:36665649 T C 0.106734 1.4552e-05
21:36666163 G A 0.164623 2.9031e-06
21:36667496 C T 1.956717 1.1798e-05
21:36678254 A G 0.102324 4.9406e-06
21:36679979 G A 0.146046 2.0791e-05
21:36681625 C A 1.387138 1.6097e-05
21:36683907 G A 0.045105 -1.3790e-05
21:36686585 G A 0.505639 -2.4985e-07
21:36688528 C A 1.441011 1.0028e-05
21:36688993 G A 0.219323 -1.0628e-05
21:36689751 A C 0.186494 2.0886e-05
21:36689908 T C 0.080875 -3.3221e-07
21:36690116 T C 0.022935 6.8277e-06
21:36690797 T C 0.197499 5.5977e-06
21:36692193 T G 0.865496 3.2345e-05
21:36695483 A G 0.024540 -1.1672e-05
21:36696873 A G 0.027457 2.3245e-06
21:36698031 C T 0.049342 -2.7238e-05
21:36698252 G A 1.774524 9.9682e-06
21:36703605 C A 0.022398 -1.0666e-05
21:36707735 T C 0.031095 2.0862e-05
21:36710171 T C 0.030728 -9.6701e-06
21:36714721 G A 0.041039 -2.1220e-05
21:36715134 C T 0.380950 -1.3703e-05
21:36721563 T C 0.166357 1.6013e-06
21:36725729 T C 0.038982 7.0887e-07
21:36726185 C T 0.297828 9.4288e-07
21:36730471 G A 0.154502 2.9656e-05
21:36735235 T C 0.032200 -1.4758e-06
21:36736218 G A 0.121006 -5.9702e-06
21:36736785 C A 0.067401 -4.5989e-06
21:36741549 T C 0.022344 -1.4456e-05
21:36741936 G A 0.148059 5.6293e-06
21:36742202 T C 1.044385 6.3805e-06
21:36743035 T C 0.020130 6.8404e-06
21:36750409 A C 0.064743 -1.0437e-05
21:36753728 A G 0.970119 4.6807e-06
21:36769272 C T 0.657006 -4.2629e-06
21:36771337 C A 0.178552 3.0345e-05
21:36773939 T C 1.141694 1.2726e-05
21:36773981 C G 0.071406 1.5871e-05
21:36778935 G T 0.039819 -1.6674e-05
21:36786592 A G 0.038306 -2.7312e-05
21:36793296 T C 0.094178 -1.3289e-05
21:36798362 T C 0.046170 1.3662e-05
21:36803613 G A 0.054574 -5.5012e-06
21:36805984 A C 0.137652 1.1967e-05
21:36808260 C T 0.590056 7.0888e-06
21:36810744 G T 0.351120 2.3577e-05
21:36814110 A G 1.642002 4.0739e-06
21:36817202 T G 0.087474 -4.0515e-06
21:36827432 A G 0.186178 1.9603e-05
21:36828607 T C 0.060558 -1.1006e-05
21:36832908 G A 1.269664 4.4976e-06
21:36834089 C T 0.152485 2.8385e-05
21:36836921 A G 0.924143 -2.2090e-06
21:36839526 T G 0.027613 6.5241e-06
21:36845492 C T 0.384697 1.6185e-06
21:36848472 C T 0.049971 -2.1775e-06
21:36854998 C T 0.520635 1.4948e-06
21:36856086 G A 0.026695 -3.8306e-06
21:36856927 C T 0.378410 1.0890e-05
21:36858712 G A 0.032982 -2.0527e-06
21:36859882 C T 0.237243 3.6356e-06
21:36863662 G T 0.050263 8.4593e-06
21:36864988 T C 0.080161 2.4921e-05
21:36874438 A G 0.873391 8.7705e-06
21:36882224 C T 1.331574 7.6003e-06
21:36882264 G A 0.031867 -8.9855e-06
21:36884993 C T 1.888591 1.3385e-05
21:36886625 A G 0.072702 -1.4913e-05
21:36887862 A G 0.070992 4.9090e-05
21:36892781 T C 1.476992 3.0350e-05
21:36894536 C T 0.822611 4.2944e-05
21:36898231 T C 0.040794 -1.7243e-06
21:36898602 C T 0.029436 -5.3815e-06
21:36904158 G A 0.098874 -1.1592e-05
21:36911152 C T 1.136710 -3.0870e-05
21:36915638 G A 0.198638 -1.3067e-05
21:36917752 T C 0.020413 -7.4529e-07
21:36920215 A G 0.028773 -2.9321e-06
21:36933897 T C 0.091357 -2.2846e-06
21:36937888 A G 0.248296 2.9987e-05
21:36939658 G A 0.032193 3.7442e-06
21:36943425 T C 1.682657 1.4599e-05
21:36947659 T C 1.689916 2.0176e-05
21:36953622 G C 0.050712 2.2506e-05
21:36971376 C T 0.065630 4.2709e-05
21:36971469 T C 0.034569 1.1417e-05
21:36971648 A G 0.136268 1.1479e-05
21:36977084 C T 0.023578 -2.5420e-06
21:36982752 C T 0.859196 -1.2238e-05
21:37002204 A G 1.592926 1.9168e-05
21:37007012 A G 1.685115 1.7478e-05
21:37007355 A G 1.413422 1.2387e-05
21:37014282 C T 0.025114 -2.0489e-06
21:37020633 A G 1.651301 5.7896e-06
21:37029265 C T 0.024567 -7.0283e-06
21:37029309 T G 0.687590 -2.2163e-05
21:37036302 C T 0.030935 -6.5243e-06
21:37037993 A G 0.031731 1.1643e-05
21:37049939 C A 0.023282 1.8185e-05
21:37057963 C T 0.037160 2.5077e-05
21:37059706 G T 1.338248 4.3109e-06
21:37066058 C A 0.064692 2.6731e-05
21:37069610 T C 0.138913 7.8352e-06
21:37094040 T C 1.069183 3.4634e-06
21:37096399 T C 0.029626 1.2384e-05
21:37107563 G A 0.030167 6.8346e-06
21:37117698 T C 1.003019 1.6851e-05
21:37120987 G T 0.032771 -9.2890e-06
21:37121241 A G 0.977602 -2.1774e-06
21:37121976 T C 0.082571 -6.6901e-06
21:37127707 A G 0.115669 -6.2421e-06
21:37128355 A G 0.176930 1.8855e-05
21:37131373 A G 0.078662 3.4141e-05
21:37135466 T G 0.033556 -1.5694e-05
21:37144966 T C 0.049607 2.5883e-06
21:37146205 C T 0.054727 -1.4862e-05
21:37165262 G T 0.065763 6.6799e-06
21:37189595 C T 0.366028 -7.4748e-06
21:37190310 G A 0.309469 -8.0943e-06
21:37196177 C G 0.163661 7.7907e-06
21:37201149 G A 1.734151 3.8066e-05
21:37225593 T C 1.337568 1.6689e-05
21:37228399 C T 1.400061 2.0581e-05
21:37242601 G A 0.051623 5.6546e-06
21:37243344 C T 0.073341 9.3323e-06
21:37250863 C T 0.119266 7.5350e-06
21:37254649 A G 0.077893 1.6270e-05
21:37258375 C A 0.376836 -1.9641e-08
21:37263524 G A 0.097531 2.0222e-05
21:37277069 G A 0.045962 8.7512e-07
21:37284291 G T 0.142099 -3.1766e-05
21:37285908 G A 0.089245 -1.4970e-07
21:37291431 T G 0.090877 -2.9602e-06
21:37293867 T C 0.039819 -1.8466e-06
21:37296340 G A 0.175597 1.5235e-05
21:37298744 A C 0.048587 9.7600e-06
21:37300517 G A 0.047254 -6.9129e-06
21:37301530 G A 0.192688 1.8634e-05
21:37302870 G A 0.088837 -1.7414e-05
21:37307002 A C 1.289148 -6.5992e-06
21:37307358 C T 0.367908 5.6555e-06
21:37312170 G A 0.389813 -6.9452e-06
21:37313971 C T 0.663448 -1.6086e-05
21:37316224 A G 0.053037 -1.1712e-05
21:37317928 A G 0.503517 1.1649e-05
21:37331590 T G 0.710192 -2.0743e-05
21:37332336 T C 0.028069 1.0988e-05
21:37333363 G A 0.626210 -8.4602e-06
21:37338398 T C 1.073045 -2.8750e-05
21:37351180 A G 0.272945 -1.4687e-05
21:37352014 C T 0.423954 3.7303e-06
21:37354363 A C 0.061306 1.7656e-05
21:37356951 G A 0.034457 1.2262e-05
21:37361832 C A 0.152676 5.6881e-06
21:37367098 T C 1.318053 5.0116e-06
21:37367767 T C 0.196391 2.3535e-05
21:37370006 T C 0.106200 1.2576e-05
21:37372684 T C 0.610302 -7.9309e-06
21:37378153 C T 1.456076 1.3021e-05
21:37379057 T G 0.073868 7.8915e-06
21:37380964 G A 0.087392 1.6047e-05
21:37387307 T C 0.027783 1.3492e-07
21:37387402 G A 0.904016 2.0308e-05
21:37395405 C T 1.322266 2.9630e-08
21:37395556 T C 0.646272 -5.8865e-06
21:37395967 T C 0.029235 -1.5804e-05
21:37408491 C G 0.021242 -1.4047e-05
21:37410477 C T 0.129248 2.7245e-05
21:37411380 G T 0.770736 3.4650e-06
21:37417997 A G 0.041124 -3.5863e-06
21:37434549 A G 0.028977 -1.8064e-05
21:37438889 G A 0.038734 -9.7998e-07
21:37440765 T C 0.073776 -1.7566e-05
21:37442727 T C 0.044636 -2.3816e-06
21:37443565 C G 1.152196 1.1925e-05
21:37443893 C T 1.433059 2.0437e-05
21:37444697 A G 0.127680 1.8592e-05
21:37445313 A G 0.243543 1.0946e-05
21:37445739 G C 0.752150 -8.4874e-07
21:37460164 C T 0.278340 2.1623e-06
21:37473313 A G 0.128530 2.9597e-06
21:37474029 G A 0.461230 -1.2826e-05
21:37474318 A G 0.041957 1.0322e-05
21:37477069 T C 0.169842 1.5643e-05
21:37484722 C T 0.026570 -1.2567e-05
21:37485062 C A 0.848201 2.2519e-06
21:37490676 T G 0.042328 -5.6632e-07
21:37498466 T C 1.777148 7.6270e-06
21:37505138 G A 0.904574 -6.1589e-06
21:37514317 A C 1.776876 6.0050e-06
21:37518706 A G 0.717995 1.1706e-05
21:37521686 A C 1.645786 -2.0729e-06
21:37526083 G A 0.131883 1.2378e-05
21:37530652 G A 0.231242 -9.5877e-06
21:37532127 C T 0.106751 -1.5114e-05
21:37546276 T C 0.030802 -1.6232e-05
21:37548937 G C 0.221706 4.3597e-06
21:37553318 G A 0.382660 1.1680e-05
21:37553544 T C 0.037966 1.3407e-05
21:37560715 C A 0.418277 7.0653e-05
21:37565466 T C 0.069972 9.2664e-06
21:37568703 G A 1.158782 1.5661e-05
21:37577455 T C 0.065576 2.6134e-05
21:37579120 T C 0.052905 2.0616e-05
21:37579961 T C 0.353306 -5.0217e-05
21:37582248 G A 0.256472 -1.7274e-05
21:37583487 T G 0.095946 -6.8722e-06
21:37583657 C A 0.108767 2.3867e-05
21:37591282 C A 0.098921 7.2202e-06
21:37601335 G A 0.035083 -2.1027e-05
21:37601762 G C 0.067327 -2.2945e-06
21:37603653 G A 0.946052 -4.5243e-05
21:37617630 G T 1.722738 3.1628e-05
21:37617724 A C 0.275389 2.7066e-06
21:37619724 T C 1.018461 7.4279e-05
21:37621927 G A 0.058168 -2.4881e-05
21:37622915 C A 0.624894 2.4521e-05
21:37623565 T C 0.027049 -7.0014e-06
21:37631087 C G 0.085825 -7.5284e-06
21:37633307 G T 0.138383 7.0893e-08
21:37639057 T C 0.052571 -6.2888e-06
21:37644107 T G 0.037894 2.7866e-05
21:37649206 G A 0.100842 4.2141e-05
21:37654390 T C 0.844285 4.7955e-07
21:37661405 A G 0.247531 -8.9869e-06
21:37664372 T C 0.558666 3.0776e-06
21:37670457 A G 1.053013 -2.6219e-06
21:37671562 T C 0.060167 -1.7518e-05
21:37673206 T C 1.503674 4.0520e-05
21:37673381 A G 0.288740 1.4280e-05
21:37675771 G A 0.144384 1.8830e-05
21:37675803 T C 0.284603 -2.4204e-06
21:37679671 C T 0.414316 1.4660e-05
21:37684854 G T 0.126742 9.6881e-06
21:37695677 G A 1.164154 1.7826e-05
21:37707581 C A 0.132467 -4.1908e-06
21:37735182 A G 0.050909 2.8227e-05
21:37741352 A G 0.197282 2.2622e-05
21:37759957 T C 0.187476 2.1519e-05
21:37762286 C G 0.714469 8.2888e-06
21:37766135 G T 0.456906 -3.6449e-06
21:37768628 A G 0.256727 1.7612e-05
21:37769689 T C 0.051725 7.9335e-06
21:37771626 A G 0.204261 -1.3328e-05
21:37775276 C T 0.122462 -1.0592e-05
21:37794921 A G 0.278075 -1.2716e-05
21:37802629 C T 1.012790 -3.5575e-06
21:37805457 A C 0.030354 -7.8679e-06
21:37809377 G A 0.305175 8.0081e-07
21:37816824 A G 0.228947 -5.3211e-06
21:37824955 C T 0.505584 1.2951e-05
21:37833307 T C 0.431801 -2.4827e-05
21:37834835 C T 0.524025 -1.2185e-05
21:37842040 G A 0.530627 -1.6742e-05
21:37842165 C T 0.032798 3.5002e-06
21:37842694 A G 0.040189 3.6507e-06
21:37842733 T C 0.029578 -3.2785e-06
21:37843781 A G 0.073623 2.6166e-06
21:37848334 A G 1.073361 1.6913e-05
21:37849239 A C 1.706238 9.3742e-06
21:37851659 A G 0.023836 1.1368e-05
21:37852001 C T 0.472059 -3.0347e-05
21:37854286 C A 0.030146 -1.0836e-05
21:37854936 T C 0.054741 5.0873e-06
21:37855332 A G 0.061591 8.9321e-06
21:37855531 A G 0.034848 2.6728e-05
21:37858540 G T 0.073705 1.2126e-05
21:37858926 T G 0.025485 -3.6691e-07
21:37859210 A G 0.311352 -1.1357e-05
21:37861074 G T 0.046503 -1.8546e-06
21:37861890 T C 0.160863 -7.9265e-06
21:37863147 T C 0.047713 1.3797e-06
21:37865339 T G 0.675072 -3.8970e-05
21:37865447 A G 0.043735 -2.7598e-07
21:37866210 T C 0.161305 4.2175e-05
21:37866276 C G 1.457252 -4.4662e-05
21:37866528 C T 1.685231 -3.9387e-06
21:37870289 T C 0.070737 1.2472e-05
21:37872004 G A 0.526140 6.4613e-05
21:37872043 T C 0.025723 -2.2044e-05
21:37872203 T C 0.035453 -3.7487e-05
21:37872288 T G 0.459119 6.1869e-05
21:37872447 T C 1.171854 -2.8650e-04
21:37873237 T C 1.772358 7.2964e-06
21:37882329 G A 0.028117 -5.9668e-06
21:37883667 T C 1.848589 -5.5706e-06
21:37890085 G A 0.039945 1.9580e-05
21:37892186 T C 0.037935 4.4535e-06
21:37894089 A G 0.076119 -2.1472e-06
21:37897637 G A 0.100189 -1.1653e-05
21:37898358 G A 1.764593 -1.4723e-05
21:37902198 T C 0.108220 7.9190e-06
21:37910446 G A 1.189108 -2.0682e-04
21:37919919 C G 0.039567 1.1002e-05
21:37922258 G A 0.101216 -2.0440e-06
21:37924160 G A 1.800583 -1.1181e-05
21:37925099 T C 1.746302 -7.5284e-06
21:37935671 T C 0.065807 -1.3498e-05
21:37936740 T C 0.040040 1.1358e-05
21:37947930 A G 0.047863 4.5847e-06
21:37948158 G A 0.057756 1.2740e-06
21:37950796 T C 1.208844 -7.6796e-05
21:37955757 T C 0.042821 3.6142e-06
21:37960058 T C 0.187181 -3.4332e-06
21:37962391 T G 0.041468 1.3213e-05
21:37968894 G A 1.199372 -5.9481e-05
21:37977329 A G 0.087117 1.9427e-07
21:37977843 G A 0.049576 2.9696e-06
21:37981249 G A 0.067248 -1.1266e-05
21:37981988 G T 1.559886 -7.9593e-06
21:37986925 A C 1.553586 -1.3377e-05
21:37995669 A G 0.031506 1.3230e-05
21:37996045 A C 0.187463 -7.7321e-06
21:37999782 A C 0.145924 6.0440e-06
21:38002291 G A 0.315041 8.2454e-07
21:38004715 G A 0.034916 -4.6199e-07
21:38004879 A G 0.020600 5.6215e-06
21:38005642 G T 0.041121 1.8790e-05
21:38006139 A G 0.638582 5.2551e-06
21:38007074 C T 1.168607 1.9503e-05
21:38009748 T C 0.523471 1.9085e-05
21:38010650 A G 0.214801 3.7635e-05
21:38013216 G C 0.074143 -2.2312e-05
21:38014612 A G 0.640153 5.7630e-06
21:38015324 A G 0.046074 6.5933e-06
21:38019412 T C 1.257982 7.1600e-06
21:38027731 T C 0.999456 6.0067e-06
21:38033949 T C 0.117185 -5.2870e-06
21:38034172 T C 0.810868 -3.1927e-06
21:38036097 T C 0.143734 -1.9575e-05
21:38037239 G A 1.492862 -4.8284e-06
21:38039382 T C 0.897132 -1.7589e-06
21:38041699 A G 1.370023 5.1847e-05
21:38043742 T C 0.823515 -3.4407e-06
21:38044714 C G 0.145291 -2.8615e-06
21:38047345 T C 0.348081 1.0878e-06
21:38048839 C T 0.587285 -5.5732e-06
21:38050091 C A 0.064437 -1.0543e-05
21:38051712 G A 0.027392 7.2184e-06
21:38053053 A G 1.772950 -2.9868e-06
21:38053598 A G 0.078910 -1.6129e-05
21:38055091 T C 0.094882 -8.8996e-06
21:38064018 A G 0.100812 -3.8935e-06
21:38064282 A C 0.047883 1.5747e-06
21:38064909 G A 0.105983 2.5155e-06
21:38069442 G A 1.402145 9.4966e-06
21:38069510 T C 0.099261 6.8868e-06
21:38069602 C T 1.962459 3.9427e-06
21:38073286 A C 1.410158 1.2552e-05
21:38074006 G T 0.621253 -5.6618e-06
21:38074240 A G 1.071542 -1.7492e-05
21:38075881 C T 0.036626 -7.6870e-06
21:38076101 G A 0.082245 8.0248e-06
21:38077018 A G 0.050467 1.2117e-05
21:38078280 T C 0.379114 -1.8029e-05
21:38078491 C A 0.034525 -1.0769e-05
21:38079954 A C 0.127323 3.0006e-06
21:38081480 T C 0.116447 -1.1819e-05
21:38082812 T C 1.176322 -1.8376e-05
21:38086271 A G 1.470906 -8.2779e-06
21:38087494 T C 0.029449 2.5318e-06
21:38087653 A G 0.076884 -3.0329e-05
21:38088422 T C 0.058766 -1.7653e-05
21:38089097 G A 0.627815 -1.5181e-05
21:38090885 T C 0.101808 9.7924e-06
21:38092072 A G 0.076622 -1.8577e-05
21:38093071 C T 0.779797 -9.0097e-06
21:38093177 G A 1.794498 -2.7442e-06
21:38094268 A G 0.068826 -2.5711e-05
21:38097221 C T 0.636443 1.6598e-06
21:38100733 G C 0.057144 5.9280e-06
21:38103630 T C 0.565193 -1.7565e-05
21:38104738 T C 0.716203 -2.7274e-05
21:38106543 C A 1.644491 -2.2006e-05
21:38109288 T C 0.157827 1.0137e-05
21:38111138 C G 1.402328 -6.4041e-05
21:38114442 G A 0.399547 2.5753e-05
21:38116272 A G 0.048767 3.1800e-06
21:38117021 T C 0.024982 8.0129e-06
21:38117040 A G 0.394315 2.8034e-05
21:38117308 A C 0.723635 -6.4949e-05
21:38117582 C T 0.054921 1.7951e-05
21:38121537 C T 1.160162 -4.2758e-06
21:38124803 T C 0.037364 7.0231e-06
21:38126507 C T 0.052534 1.5254e-05
21:38127227 G A 0.153414 -2.0200e-05
21:38129906 A C 0.041158 1.7821e-05
21:38131869 A G 0.960402 3.6681e-05
21:38139881 C T 0.072964 -2.4536e-06
21:38142171 A G 0.019723 1.5661e-06
21:38151144 A G 0.101763 -9.4188e-06
21:38152533 C T 1.192600 -7.5061e-06
21:38156170 C T 1.927002 8.8749e-06
21:38156967 C T 0.316666 1.5159e-06
21:38156986 A C 0.135027 -2.2858e-05
21:38159181 C T 0.539385 -2.7012e-06
21:38159302 A G 0.050589 -4.8605e-06
21:38160163 C T 1.091822 -2.0175e-05
21:38163322 C T 1.778206 -1.3474e-06
21:38163559 G A 0.378621 -3.3608e-06
21:38163666 C T 0.032914 2.4111e-05
21:38166405 A G 0.058157 3.4031e-06
21:38168446 C T 0.170960 8.2975e-06
21:38172143 G A 0.114645 1.9281e-05
21:38178205 A G 0.148368 -2.8189e-05
21:38184059 A C 0.485607 -2.8234e-06
21:38187209 A G 0.075238 6.0829e-07
21:38191874 T G 0.668154 -1.3487e-05
21:38193207 T G 0.081004 2.3071e-05
21:38202042 A C 0.072545 -7.2158e-06
21:38210040 A G 0.028219 2.9827e-06
21:38214047 T C 0.313821 2.2016e-06
21:38219638 T C 0.039554 2.6719e-06
21:38222037 A G 0.253977 -6.6717e-06
21:38222744 C T 1.918758 9.7350e-06
21:38227289 G T 0.880221 -6.2356e-06
21:38233237 A G 0.408499 -2.8360e-05
21:38238699 A G 0.078339 -1.4717e-05
21:38244976 C T 0.051976 8.6764e-06
21:38255685 C T 0.053619 1.4834e-05
21:38263630 C A 0.129428 -3.3688e-05
21:38268859 A G 0.393968 1.1523e-05
21:38272986 G A 0.073620 1.2076e-05
21:38281120 G A 0.053081 4.2120e-05
21:38281189 T C 0.719817 -6.1939e-06
21:38295886 T C 0.033373 -1.5828e-05
21:38299715 G A 0.868665 -3.7695e-06
21:38304372 A C 0.912982 3.4679e-06
21:38308911 A G 0.347105 -7.8191e-05
21:38329400 C T 0.317159 1.1011e-05
21:38334619 T C 0.028990 7.8787e-06
21:38337196 C T 1.217130 1.8921e-06
21:38344299 G T 0.916222 -1.9007e-06
21:38351885 A G 0.067687 1.4939e-05
21:38351913 T G 0.734770 2.4141e-05
21:38360070 T C 0.071325 6.9792e-06
21:38365840 T C 0.024503 -4.9637e-07
21:38366411 C T 0.560362 2.0439e-05
21:38371211 T C 0.039543 2.0017e-05
21:38381213 A G 0.482173 -6.3250e-06
21:38382323 G A 0.530954 1.5296e-05
21:38385925 C T 0.077747 -1.1991e-05
21:38388517 G A 1.523386 3.2470e-05
21:38402951 T C 0.071189 4.7924e-05
21:38403171 T C 0.690093 2.7402e-05
21:38410245 G A 0.636233 1.2472e-06
21:38427555 G A 1.253620 7.5016e-06
21:38428338 A C 1.123376 2.1239e-05
21:38428621 G T 0.052252 -7.0394e-06
21:38431184 G A 0.080620 -4.9652e-06
21:38432621 A G 0.650961 2.0234e-05
21:38436763 A G 0.045683 -6.7782e-06
21:38436839 G A 0.058232 -2.4322e-07
21:38442482 C T 0.985898 -6.1313e-06
21:38444881 A G 0.335481 -1.9219e-05
21:38447669 G A 0.042131 -1.0533e-05
21:38455599 G A 0.114486 2.9983e-05
21:38455936 G A 1.051167 -9.1201e-06
21:38458048 A G 0.132290 -1.1070e-05
21:38461310 T C 0.034930 -1.1151e-05
21:38469723 G T 1.328287 -1.7052e-05
21:38472454 A G 0.267352 -1.0628e-05
21:38481288 T C 0.070699 -1.0252e-05
21:38491095 G A 1.122292 -1.0436e-05
21:38491680 C T 0.062387 1.2368e-05
21:38493669 G A 0.055138 -1.2888e-05
21:38494419 T C 0.027930 -7.4074e-06
21:38502804 A G 0.898967 4.9434e-06
21:38503443 T C 0.202211 -3.5663e-06
21:38518434 G A 0.138754 4.1038e-06
21:38525356 C T 0.981304 -2.7678e-06
21:38526212 C G 0.162933 -2.7968e-06
21:38527288 A G 0.066905 1.2462e-05
21:38528987 A G 0.097011 -8.9404e-06
21:38530659 T C 0.060724 -1.0553e-05
21:38563639 T C 0.061384 -1.1155e-05
21:38563686 C G 0.056100 2.4497e-05
21:38563725 A G 0.620655 1.3886e-05
21:38568009 C G 0.994618 -1.1985e-06
21:38568259 T C 0.021494 -8.1854e-06
21:38578728 C T 0.363084 9.5170e-06
21:38579440 G C 0.083353 -1.4162e-05
21:38582072 C T 0.022146 9.5111e-06
21:38589003 A G 0.077581 1.1437e-05
21:38592924 A G 0.058426 -8.2591e-06
21:38602896 C T 0.062465 9.7854e-06
21:38603078 A G 0.034607 -4.7029e-07
21:38604600 G C 0.124243 -1.5430e-05
21:38607987 C G 0.056134 -8.2267e-06
21:38607992 C T 0.027080 4.5822e-06
21:38617224 A G 0.045656 -6.5547e-06
21:38621632 G A 0.065572 -1.7545e-05
21:38625906 G A 0.700948 1.9435e-05
21:38642243 T C 0.050368 8.8446e-06
21:38642997 T C 0.538233 -2.7572e-05
21:38644934 C T 0.087970 -4.7930e-06
21:38658175 G A 0.028188 -9.1467e-06
21:38668328 T G 0.088657 1.4158e-05
21:38670220 A G 1.212489 -3.9604e-06
21:38670882 G A 0.856323 1.5316e-05
21:38676646 C T 0.060456 -6.5453e-06
21:38688943 G A 0.060309 -6.8191e-06
21:38693820 G A 0.388773 -2.1103e-05
21:38693890 C A 0.063254 -1.4030e-05
21:38694894 T C 0.021511 -4.5387e-06
21:38695780 G A 0.755277 8.5703e-06
21:38697623 T C 0.206713 -6.0354e-06
21:38697672 A C 0.073151 2.0868e-06
21:38700815 G A 0.040274 -1.4051e-06
21:38702107 T C 0.043171 2.3975e-07
21:38703918 A G 0.025788 -1.2274e-05
21:38703980 G T 0.044408 -1.9615e-05
21:38707674 G A 0.784978 2.2399e-05
21:38710850 A G 0.078964 1.7186e-05
21:38710971 T C 0.048169 1.5197e-05
21:38711761 A G 0.062237 -3.4912e-06
21:38712719 G A 0.269579 2.3126e-05
21:38723222 C A 0.925874 7.4297e-06
21:38727990 T C 0.041427 1.1361e-05
21:38736954 T G 0.154787 6.3199e-06
21:38740824 G A 0.467023 -1.9029e-05
21:38747537 T G 0.103572 -1.0118e-06
21:38765039 T C 0.235064 -3.2466e-05
21:38772937 G A 0.114407 -5.2640e-06
21:38776680 G A 0.039628 1.8766e-05
21:38779410 C T 0.345051 3.8336e-05
21:38781235 T C 0.039441 -6.2065e-06
21:38790378 A G 0.053153 4.6546e-06
21:38791122 A G 0.056961 -7.2412e-06
21:38791536 G A 0.341951 -1.2229e-05
21:38793562 C T 0.032897 -4.7343e-07
21:38795562 T C 1.961466 9.5803e-06
21:38801423 C T 0.341186 3.6785e-05
21:38812783 G A 0.063855 5.3946e-06
21:38832745 C T 0.106302 -1.1010e-05
21:38834268 T C 0.573968 8.5316e-07
21:38835811 T C 1.006058 -8.2699e-06
21:38879856 A C 0.093499 -9.4651e-06
21:38885442 G A 0.696137 5.7790e-06
21:38886812 A G 0.039452 1.0208e-05
21:38890547 T C 0.302421 1.4517e-05
21:38891587 T C 0.140460 3.7321e-05
21:38893168 T C 0.065413 1.3435e-05
21:38894403 G A 0.095912 -1.0489e-05
21:38918292 A G 0.292817 2.7867e-05
21:38918444 C T 0.094141 -9.7871e-06
21:38918485 C T 1.961460 2.8191e-05
21:38918608 C T 0.920791 9.8146e-06
21:38922984 G A 0.543489 -7.4458e-06
21:38928100 G A 0.168635 1.4790e-05
21:38932778 C T 1.332373 5.3255e-05
21:38934599 T C 0.559352 1.7199e-05
21:38944196 G C 0.098901 1.7919e-06
21:38960217 C T 0.467646 2.8214e-06
21:38965256 G C 0.094427 -3.3716e-06
21:38965283 A G 0.631990 2.4643e-05
21:38968130 T C 0.033515 -1.2157e-05
21:38973736 G A 0.982423 -1.7658e-05
21:38974556 C T 0.109892 -9.4508e-06
21:38978059 T C 0.072467 -9.0817e-06
21:38980855 T C 0.247327 1.4751e-05
21:38987386 G C 0.035708 6.6309e-06
21:38997701 A G 1.329385 2.9868e-07
21:38999590 C T 0.178783 -1.4003e-05
21:39009196 C T 0.785502 -6.4224e-06
21:39011524 C T 0.647285 -2.0032e-06
21:39011889 T C 0.046207 -1.0332e-05
21:39015290 G C 0.428694 3.3291e-06
21:39017815 A G 0.142432 7.4489e-06
21:39024374 C T 1.798176 5.6573e-06
21:39026930 T C 0.145217 6.6126e-07
21:39027272 A G 0.665301 -7.7422e-06
21:39031597 A G 0.063101 -5.9521e-06
21:39037640 A G 0.040176 -1.4208e-05
21:39049101 A G 0.681120 -2.8068e-05
21:39051168 A C 1.035066 -6.5811e-06
21:39051380 T C 0.031703 -2.2210e-06
21:39055588 A G 1.925901 1.2784e-06
21:39062840 C A 0.061193 8.3939e-06
21:39070295 C G 0.060765 1.6115e-05
21:39077259 C A 1.207624 1.7290e-05
21:39082508 C T 0.759157 5.7746e-06
21:39085686 A G 0.035712 7.0606e-06
21:39086965 C T 1.559461 -3.1794e-06
21:39087499 T C 0.040614 3.0004e-06
21:39091550 A G 0.051586 7.2104e-06
21:39092322 T C 0.029252 1.1484e-05
21:39095306 G A 0.132889 -6.0763e-06
21:39105783 C T 0.529461 5.1782e-06
21:39106942 C T 1.943135 6.2726e-06
21:39107921 A C 0.167346 2.1703e-05
21:39114965 T C 0.035402 -8.9484e-06
21:39115224 C A 0.838216 1.9841e-05
21:39119182 G A 0.210361 1.1999e-05
21:39119303 G A 0.434038 -1.8186e-05
21:39119937 A C 0.027783 -1.0566e-05
21:39134309 C T 0.052010 1.1651e-05
21:39134545 T C 0.041763 1.0479e-05
21:39136297 T C 1.191910 -1.5379e-05
21:39138554 C T 0.035175 7.3470e-07
21:39139662 G A 0.168818 -2.4327e-06
21:39144027 T C 0.524950 1.0280e-05
21:39146074 G A 0.092366 -1.2203e-05
21:39153273 C T 0.031561 2.1246e-06
21:39154741 T C 1.017091 -5.8864e-06
21:39159281 C G 0.021375 3.6862e-06
21:39165315 T G 0.067833 1.0279e-06
21:39165570 G A 1.797741 5.8962e-06
21:39168791 T C 0.054248 -1.3476e-05
21:39174820 G A 0.064348 7.8668e-06
21:39180709 T C 0.032652 -1.6207e-05
21:39182871 T C 0.193909 -2.4585e-05
21:39183696 A G 0.080549 1.0010e-05
21:39190649 A C 0.973757 6.1611e-05
21:39195033 C T 0.022799 1.6382e-06
21:39197558 G A 0.715673 6.0255e-05
21:39202393 T C 0.263374 -2.4476e-05
21:39204632 A G 0.158561 9.9655e-06
21:39205152 C T 0.324931 -2.0584e-05
21:39215488 T C 0.140198 5.7747e-06
21:39217349 T C 0.037282 -1.8010e-05
21:39217841 C A 0.042998 -9.7404e-06
21:39219940 C T 0.031829 8.7632e-06
21:39223338 A G 1.119925 5.4473e-05
21:39223962 C G 0.030938 -1.2526e-05
21:39227575 G T 1.357284 2.8371e-05
21:39227602 G A 1.211401 1.0345e-05
21:39232216 T C 0.179174 1.8937e-06
21:39234952 C T 0.030721 1.1020e-05
21:39238610 G A 1.444313 1.5463e-05
21:39240260 A C 0.043416 -8.2158e-06
21:39249636 A G 0.064294 1.4980e-05
21:39250915 C A 0.400353 -2.8113e-05
21:39251509 C T 0.048492 -6.6547e-07
21:39253134 G A 1.336004 1.9903e-05
21:39255190 C T 0.384340 7.9355e-06
21:39257928 C T 0.283334 1.3157e-05
21:39259528 A G 0.051864 2.0405e-05
21:39259564 T C 0.067551 -9.7075e-06
21:39267060 A G 0.239181 -1.7780e-05
21:39267348 C T 0.025451 2.0844e-05
21:39276106 A G 0.159747 -3.2249e-06
21:39284727 T C 0.388297 1.4881e-05
21:39285453 A G 1.094413 2.1815e-05
21:39287646 A G 0.100186 4.2012e-07
21:39288940 G A 1.177943 7.4837e-06
21:39290731 A G 0.071780 3.3123e-06
21:39297676 A C 0.020008 -6.3956e-06
21:39297815 C T 0.208929 5.1104e-06
21:39300835 G A 1.819184 6.5817e-06
21:39300882 C T 0.090768 1.3109e-06
21:39303377 A G 0.093788 7.5213e-06
21:39314486 T C 0.420949 1.3315e-05
21:39317991 A G 0.052558 1.3498e-05
21:39325234 T C 0.301469 -4.3360e-07
21:39325834 G A 0.469179 -1.6334e-05
21:39326173 G A 0.962820 -1.8102e-06
21:39326231 C T 0.189938 1.4436e-05
21:39327005 G C 0.081399 -2.6920e-06
21:39328519 G A 0.593714 -4.7061e-06
21:39329583 C A 1.911975 -2.9198e-05
21:39332384 T C 0.177583 -2.4106e-06
21:39332643 A G 0.065719 -1.9860e-05
21:39337141 C T 0.710345 -1.5543e-06
21:39337411 G A 0.052558 -1.0505e-05
21:39338228 A G 0.032145 8.8823e-06
21:39340712 A G 0.061153 3.1295e-05
21:39341560 T C 0.247670 1.0401e-05
21:39344345 G A 0.132746 -1.0084e-05
21:39345741 A C 0.088834 -1.8053e-05
21:39347647 C T 0.389324 -1.4866e-04
21:39353983 C T 0.020698 1.4426e-05
21:39355035 C T 0.750110 -1.9267e-06
21:39356173 T C 0.041916 -3.0084e-06
21:39356597 G T 0.066412 6.5242e-06
21:39356734 G A 0.824994 -1.6978e-05
21:39357383 C T 1.570211 -5.2296e-06
21:39359908 A G 0.403855 2.3283e-06
21:39362585 T C 0.139270 8.8430e-05
21:39363169 G T 0.479086 -9.8784e-06
21:39365472 A G 0.428214 -2.3987e-05
21:39368325 C T 0.173439 -3.6964e-05
21:39368849 G A 1.345487 -2.7331e-05
21:39373325 T C 0.022582 -7.8972e-06
21:39385073 T C 0.021215 1.9097e-05
21:39386696 G A 0.132345 4.4951e-05
21:39392423 A C 0.428231 1.3277e-05
21:39393489 C T 1.709958 -2.8104e-05
21:39395014 C G 0.088776 -1.7984e-05
21:39400634 A T 0.040454 8.9426e-06
21:39410915 A G 0.068500 -2.7200e-05
21:39417006 C A 0.598107 -1.3424e-05
21:39417372 T C 1.181826 -3.0853e-05
21:39440942 A G 0.585215 -7.6314e-06
21:39446001 C T 0.085849 2.1934e-05
21:39450558 C T 0.226081 1.4332e-05
21:39452670 T C 0.960474 -1.9948e-05
21:39464290 C T 0.112606 -6.0615e-06
21:39474960 G A 0.045673 -8.9312e-06
21:39482031 A G 0.037337 3.0059e-05
21:39486933 G A 0.716060 -1.2684e-05
21:39493232 A G 0.056838 1.6395e-05
21:39497314 G T 0.060789 5.0832e-06
21:39525549 C A 0.770145 -1.8285e-05
21:39527419 T C 0.067612 -9.5891e-06
21:39527680 T C 0.128364 3.0236e-05
21:39528455 T A 0.020263 -2.0194e-06
21:39539224 T C 0.083670 -2.9519e-05
21:39575607 A G 0.028008 2.8159e-05
21:39583035 T C 0.044351 -2.4533e-05
21:39584592 G T 0.046227 2.0048e-06
21:39586750 A C 0.063747 -3.0921e-06
21:39600248 C G 0.105942 -1.3577e-05
21:39601422 T G 0.023177 -7.9312e-06
21:39617442 T C 0.080202 1.0897e-06
21:39627712 G A 1.525749 1.9667e-05
21:39629418 T C 0.020141 -4.7813e-06
21:39645123 G A 0.352354 -2.3314e-06
21:39646689 C T 0.042168 -7.8335e-06
21:39651096 T C 1.484315 1.6286e-05
21:39659766 A C 1.117127 3.3393e-05
21:39661730 A C 0.034889 -2.1406e-05
21:39668476 T G 0.055152 4.8687e-05
21:39670392 T C 0.378285 -2.3380e-05
21:39671199 G A 0.023391 -1.3106e-05
21:39671476 A G 1.131420 3.1671e-05
21:39675569 T C 0.105469 -1.3791e-05
21:39679196 C T 1.940989 -2.0761e-05
21:39689778 A G 0.119613 -3.2721e-05
21:39691396 C T 0.030003 9.1290e-06
21:39697715 T C 0.040213 -2.5556e-06
21:39698055 T C 0.268307 8.0150e-06
21:39698501 A G 0.062292 3.8544e-05
21:39700292 T C 0.054968 2.0180e-06
21:39703477 A G 0.106278 5.0945e-06
21:39704937 T C 0.119545 -1.3356e-05
21:39705041 T C 0.035583 -1.2464e-05
21:39712907 T C 0.995832 -4.2577e-06
21:39715789 T C 0.553872 9.0579e-07
21:39716466 A G 0.229454 -9.7952e-06
21:39718026 C T 0.086002 7.9882e-06
21:39721954 C T 0.025135 -1.0594e-05
21:39722275 G A 0.273237 2.8743e-05
21:39728822 G A 0.041236 1.4949e-05
21:39730258 C T 0.982729 2.2084e-05
21:39730593 G A 1.974824 2.1858e-05
21:39731011 T C 0.034627 -4.2938e-06
21:39731391 C T 0.179429 1.8514e-05
21:39733928 A G 1.323949 1.0813e-07
21:39738354 G A 0.047166 -9.4631e-06
21:39738517 G A 0.425729 -2.1415e-06
21:39739136 G A 1.666885 -2.0606e-06
21:39748431 A G 0.022837 -1.0947e-06
21:39757300 A G 0.024139 5.3391e-06
21:39759705 A G 0.107761 1.0128e-05
21:39766031 T C 0.616354 3.5798e-06
21:39775468 A G 0.073236 8.0281e-06
21:39775558 A G 0.039118 -1.2359e-05
21:39777220 G A 1.870973 1.8290e-05
21:39786599 C T 0.062220 -4.3765e-06
21:39788503 C A 0.243618 -6.6238e-06
21:39792601 G A 0.533782 -1.8505e-05
21:39797781 T G 0.035430 -2.9631e-06
21:39804746 T C 0.178834 1.3566e-05
21:39804840 G A 0.149466 -2.7257e-07
21:39804987 C A 1.868434 7.4687e-06
21:39806127 G A 0.883553 6.9888e-06
21:39806885 T C 1.643216 -1.0073e-05
21:39807332 T C 0.081409 -5.4777e-06
21:39809392 C T 0.156521 1.1289e-05
21:39810743 T C 0.282729 6.8472e-06
21:39812389 C T 0.099163 -9.7979e-06
21:39813085 G A 0.196561 -7.4647e-06
21:39813287 C T 0.980573 3.4596e-05
21:39813766 A G 0.087423 -6.0624e-06
21:39815851 T C 0.032084 -7.4803e-06
21:39816711 T G 0.093373 5.6841e-06
21:39819563 G A 0.275627 -3.9109e-05
21:39822586 T C 0.177308 1.9314e-05
21:39822906 C G 1.844819 4.4461e-06
21:39823432 A G 0.047995 2.5320e-05
21:39827733 T C 0.262527 1.6315e-05
21:39831660 C G 0.990824 1.5483e-05
21:39833491 T G 1.672566 3.1401e-05
21:39835031 C T 0.376513 -1.5717e-05
21:39841399 G A 0.837669 -9.6431e-06
21:39842249 T G 0.192274 1.2071e-05
21:39846695 A G 0.278904 5.2800e-06
21:39849553 G T 0.273183 -2.9070e-05
21:39865150 T C 0.374769 1.8530e-05
21:39871220 C T 0.033267 7.4939e-06
21:39871868 T C 0.031853 9.1609e-06
21:39872696 A G 0.769421 -7.3700e-07
21:39874086 T C 1.696940 2.0149e-05
21:39876559 T C 0.028021 -8.4452e-06
21:39877239 T C 0.062815 -1.1445e-05
21:39878586 T C 0.360024 1.6286e-05
21:39890830 G A 0.370859 -1.6380e-05
21:39892645 C T 0.024649 -3.6700e-06
21:39894478 T G 0.025458 -1.2139e-05
21:39895082 C T 0.297138 1.9264e-05
21:39898289 G T 0.086896 -6.8299e-06
21:39898389 T C 0.833953 1.2928e-05
21:39899504 A G 0.761275 6.6057e-06
21:39908195 T C 0.985945 1.2697e-05
21:39908565 C T 0.095392 2.2331e-06
21:39913386 A G 0.117518 -1.2215e-05
21:39918509 A G 1.236546 2.0526e-06
21:39930706 A C 1.730578 1.1990e-05
21:39937647 T C 0.043718 -1.3744e-05
21:39937677 T G 0.084601 -1.4946e-05
21:39937882 A G 0.255636 9.5764e-06
21:39940290 T C 0.043525 9.9139e-06
21:39942744 A G 0.032852 6.9783e-06
21:39945849 G A 0.197163 -2.1704e-06
21:39948379 C A 0.238919 -6.0631e-06
21:39949456 C A 0.172765 3.4932e-05
21:39950290 G A 0.169332 -5.4941e-06
21:39951548 A C 1.101145 6.0623e-06
21:39952654 T C 0.130886 1.1364e-06
21:39955954 A G 0.702862 -3.0775e-05
21:39957981 C T 0.081643 2.4641e-05
21:39959911 A G 0.088103 -1.8250e-05
21:39960164 A C 0.728191 -9.1261e-07
21:39967221 T C 1.342349 6.5966e-06
21:39970716 G A 0.025230 -9.4417e-06
21:39971881 G A 0.040264 4.1418e-06
21:39972377 C T 0.892909 6.5982e-06
21:39977052 T C 0.036939 6.1109e-06
21:39978228 C T 0.056950 -1.0379e-05
21:39983448 T C 0.030887 -1.2850e-06
21:39986245 C T 1.146084 -2.0522e-05
21:39989110 T C 0.039231 4.0575e-05
21:39990055 A G 0.118198 -8.7497e-06
21:39990690 G A 0.153618 -9.2996e-06
21:39990729 C T 0.039751 7.3684e-06
21:39993609 C T 1.939633 -5.2077e-06
21:39999693 T C 0.064274 -9.1301e-06
21:40001141 G T 1.977238 -1.5608e-06
21:40001142 C T 1.977197 3.5902e-07
21:40003117 C T 0.186779 4.8104e-06
21:40007518 A C 0.085587 3.0975e-05
21:40015609 T C 0.084438 -1.5954e-05
21:40023665 T C 0.059898 -4.7365e-06
21:40027089 C T 0.039938 -3.5490e-06
21:40028421 C T 1.532395 -6.2178e-06
21:40032140 T C 0.993187 1.1887e-05
21:40047960 T C 1.975817 3.3112e-06
21:40048295 A G 0.523760 -1.6517e-05
21:40054325 G C 0.109654 1.5946e-05
21:40056423 C A 1.006922 -1.0407e-05
21:40064911 C T 0.038228 -1.6208e-06
21:40070986 C T 1.516062 -1.2282e-05
21:40071144 T G 0.473140 -1.0269e-06
21:40075873 C T 0.409053 -2.3956e-05
21:40080197 G A 1.564435 -4.2906e-06
21:40086457 C T 0.040305 -3.4970e-05
21:40090623 T G 0.815791 -5.4793e-05
21:40096831 C T 0.070733 3.8711e-06
21:40100949 T C 0.104820 -2.4343e-05
21:40105169 T C 0.824165 -4.1442e-07
21:40106130 A G 0.071937 -7.7977e-06
21:40110114 T C 0.058657 4.5588e-06
21:40111205 A G 0.559182 4.1387e-05
21:40113122 A G 0.069656 1.9277e-05
21:40114431 T G 0.031516 -5.5126e-07
21:40120198 T C 0.042627 1.4428e-06
21:40121109 T C 1.218748 -2.8601e-05
21:40123972 C T 0.663098 -2.9706e-05
21:40125689 T C 1.958199 -3.4792e-06
21:40127310 T C 0.054526 3.3234e-05
21:40132792 T C 0.114911 -2.9417e-05
21:40133027 A G 0.789446 -9.2463e-06
21:40139144 A G 0.227870 7.2112e-06
21:40139466 A G 0.079549 1.0926e-06
21:40139856 G A 1.933418 -1.1440e-05
21:40142924 T C 1.772436 -4.2382e-06
21:40146540 C T 0.352205 2.3061e-05
21:40149642 A G 1.421860 -2.7630e-05
21:40159070 C A 0.033804 7.1888e-06
21:40159358 C T 0.048580 -1.0445e-05
21:40169832 C T 1.432848 -3.9663e-05
21:40172336 C T 0.236145 2.9660e-05
21:40173528 T C 0.810919 -3.5394e-05
21:40174711 T C 0.022299 1.6252e-07
21:40182177 C T 0.257023 -8.3518e-06
21:40186439 A G 0.060279 -5.3283e-06
21:40189913 T C 0.049450 5.6908e-06
21:40190408 A C 0.020521 -1.1471e-05
21:40190443 T C 0.059908 -6.8643e-05
21:40192894 A G 0.093760 1.0843e-05
21:40204149 C T 0.674341 1.8329e-05
21:40206226 C T 0.024112 2.1262e-06
21:40209279 C A 0.028708 2.9383e-05
21:40213685 G A 0.504792 2.5260e-05
21:40219513 C G 0.098105 -7.0092e-06
21:40222927 A G 0.045731 -2.0175e-05
21:40227628 G T 0.223045 1.6522e-05
21:40230704 T C 0.593616 -1.4346e-05
21:40234118 A G 0.167227 -2.4906e-05
21:40241311 A G 0.623514 1.5292e-05
21:40245135 T C 0.122808 -8.9471e-06
21:40250622 C A 0.056882 1.2807e-05
21:40250766 A G 1.145931 3.3428e-05
21:40258408 C T 0.079423 1.9830e-06
21:40260743 C T 1.733039 1.2757e-05
21:40261314 G T 0.115268 1.6083e-05
21:40269369 A G 0.044130 1.4328e-05
21:40272356 T C 0.056879 3.5273e-05
21:40274211 T G 1.258210 2.9705e-05
21:40275917 T C 0.612141 1.9625e-05
21:40281283 T G 0.589900 2.1831e-05
21:40282556 G A 0.931160 -1.7919e-05
21:40283267 C T 0.233350 1.8224e-06
21:40283733 T C 0.094229 1.6966e-05
21:40287251 G A 0.047203 1.9641e-05
21:40289130 A G 1.314409 6.4826e-06
21:40289454 C T 0.283447 4.2200e-06
21:40290981 G A 1.523858 -1.1607e-05
21:40291413 A G 0.193392 1.1268e-05
21:40291740 C T 1.281267 -3.9580e-06
21:40295588 T C 0.029327 6.5982e-06
21:40298249 A G 0.021042 -2.5948e-06
21:40302013 C T 0.842717 -4.6482e-06
21:40303003 T C 1.515971 -1.4527e-05
21:40314696 G A 0.139770 -1.1777e-05
21:40314704 G A 0.980247 -8.9493e-06
21:40315316 T G 0.835581 -1.1548e-06
21:40316902 A C 0.798034 6.1966e-06
21:40319195 A G 1.219775 1.0414e-05
21:40323728 T C 1.085618 9.3571e-06
21:40332635 C T 0.559628 -6.5680e-06
21:40335046 G A 1.423302 4.5797e-05
21:40343648 G T 0.818381 6.1800e-05
21:40357481 A G 0.171909 -7.8582e-06
21:40359005 G A 0.758426 -6.2252e-07
21:40360909 G A 1.935771 -1.4648e-05
21:40362437 A G 0.203275 -2.4509e-06
21:40369159 A C 0.845107 -1.7664e-06
21:40374788 A C 1.700673 -7.8664e-05
21:40375442 C A 0.225959 -2.0199e-05
21:40377859 T C 0.445397 -1.6088e-05
21:40380249 T C 0.937759 -1.8594e-05
21:40382304 C T 0.067085 -2.2754e-06
21:40382497 T C 0.045320 -1.4767e-05
21:40383642 T C 0.204159 4.7448e-07
21:40384135 T C 0.058021 -1.8432e-05
21:40385208 T C 0.163919 -2.0802e-05
21:40386379 T C 1.392747 -3.4303e-05
21:40386568 A G 0.163630 -6.9857e-06
21:40388273 G A 1.164946 -3.3116e-05
21:40390231 C T 1.006147 -2.2026e-05
21:40391912 G C 0.041621 1.4812e-05
21:40393180 T C 0.073375 5.9781e-06
21:40393348 A G 0.080746 1.3269e-05
21:40401347 C T 0.537036 7.3602e-06
21:40405512 A G 0.106486 2.0596e-05
21:40406734 T G 1.931483 -5.2390e-05
21:40411110 G A 0.141861 2.5361e-05
21:40412102 T C 0.319855 -6.3526e-05
21:40414688 T C 0.125443 -4.0747e-05
21:40424954 G A 0.755155 4.3335e-05
21:40426091 T C 0.035773 -2.3444e-05
21:40430550 A G 1.247174 2.1470e-05
21:40436953 A C 0.146152 1.3486e-05
21:40445319 C T 1.156103 5.9659e-06
21:40447986 T C 0.031979 -1.6384e-05
21:40451794 A G 0.543574 -3.2657e-05
21:40452693 A G 0.658661 3.5974e-06
21:40453038 C T 0.038105 -3.9668e-06
21:40454823 T G 0.604111 -1.4390e-06
21:40455048 A G 0.325404 2.0134e-05
21:40465067 C A 0.081246 -1.6672e-05
21:40465178 A G 0.699728 -3.5473e-06
21:40465534 A G 0.533888 -1.9198e-05
21:40467323 T C 0.093444 1.9233e-05
21:40469520 G A 0.973539 -2.1479e-05
21:40470548 C T 0.398265 -3.3059e-05
21:40471075 G A 1.679863 -3.7197e-05
21:40471448 T C 0.125073 -7.2893e-06
21:40484010 T C 0.420871 -6.5900e-06
21:40486694 A G 0.041505 5.1327e-05
21:40489461 C G 1.505404 -8.0718e-06
21:40491903 G A 0.730822 -1.7828e-05
21:40500901 T C 1.668358 -6.0891e-06
21:40502513 C A 0.583304 -4.5016e-05
21:40505513 T C 0.620121 -2.1513e-04
21:40507536 C T 0.133249 1.8981e-05
21:40509653 C T 0.814662 -6.6772e-05
21:40509990 C A 0.674372 5.2895e-05
21:40512129 G A 1.910095 -2.9718e-06
21:40512793 G A 1.729398 2.5158e-05
21:40518749 T C 0.092482 -2.9235e-05
21:40523026 C T 0.167009 6.6914e-05
21:40533964 T C 0.074959 8.4982e-06
21:40536200 C G 0.034478 -1.5216e-07
21:40543216 C T 0.735484 5.5095e-05
21:40545446 C T 0.037252 2.4242e-05
21:40550060 C T 0.048097 6.8576e-06
21:40566372 G T 0.322347 -7.3571e-06
21:40571246 G A 1.867597 1.3915e-05
21:40573870 A G 0.050232 1.9831e-05
21:40573899 T C 0.264231 -2.7803e-05
21:40574305 G A 1.140555 -4.4444e-05
21:40596757 T C 0.865173 -1.3751e-05
21:40604429 G C 0.709121 -8.4623e-05
21:40618419 C G 0.168482 -3.2951e-05
21:40623526 C T 0.875828 -1.6343e-05
21:40628954 C T 0.091778 4.8068e-05
21:40632796 A G 0.074626 7.1591e-07
21:40652992 A G 0.739009 7.4746e-05
21:40663255 C T 0.257183 1.0718e-05
21:40670460 C G 0.876192 -2.0076e-05
21:40688518 T C 0.037340 4.2198e-05
21:40691570 A G 0.125848 5.7826e-05
21:40693015 C T 0.246028 -2.8630e-05
21:40696659 A G 0.061669 7.2774e-06
21:40699376 C A 1.138193 -3.6501e-05
21:40700949 C A 0.890376 -1.3737e-05
21:40718518 G A 0.939660 2.2538e-05
21:40719846 G T 0.075554 1.2833e-05
21:40720494 T C 0.141939 2.7336e-05
21:40721611 C A 0.532494 1.8346e-06
21:40729162 G A 0.044238 1.5318e-05
21:40734723 C G 0.179157 6.6338e-06
21:40735606 T C 0.866649 1.7950e-05
21:40757052 C A 0.051786 3.4694e-06
21:40760259 A G 0.081310 2.5876e-06
21:40762255 A G 1.357274 -1.7352e-05
21:40764712 G C 1.434504 -1.7434e-05
21:40778182 T C 0.245168 1.1719e-07
21:40779232 C T 0.438710 2.0757e-05
21:40792086 C A 0.087073 1.9985e-06
21:40814605 T C 0.409587 2.0181e-05
21:40816704 G A 1.942009 3.2174e-07
21:40817100 C T 0.719797 2.5948e-05
21:40817430 A G 1.064093 -1.5928e-05
21:40821845 C G 0.038313 3.5023e-06
21:40821935 C T 0.024910 -1.1318e-05
21:40823860 G A 0.073453 -2.3380e-05
21:40823902 G C 0.398575 1.8877e-05
21:40823981 A G 1.942349 2.5548e-06
21:40832021 G A 0.051579 5.6402e-06
21:40847614 T C 0.344793 -7.5031e-06
21:40855893 G A 0.041158 -1.2704e-06
21:40857441 T C 0.072403 -3.0822e-06
21:40860505 T C 0.129224 2.0094e-05
21:40871810 C T 1.072409 -8.9945e-06
21:40872388 G T 1.881414 -4.4243e-06
21:40883671 A G 1.144975 -1.0940e-05
21:40886026 G A 0.058647 2.4697e-05
21:40895533 C T 0.101206 4.7532e-06
21:40897267 T C 0.133429 -2.5197e-06
21:40900002 G A 0.046193 -2.4440e-05
21:40901786 C G 0.108964 -1.4304e-05
21:40903033 G A 0.702482 -4.4553e-05
21:40905614 G A 0.070750 7.9805e-06
21:40908759 G A 0.229253 -1.3452e-05
21:40912832 T C 0.104259 4.3272e-06
21:40926576 G A 1.555422 -2.8790e-05
21:40928424 T C 0.087120 -4.6600e-05
21:40938269 C T 0.561168 1.2523e-05
21:40940572 A G 0.083938 -1.1835e-06
21:40949775 A G 0.258186 9.7277e-07
21:40967471 A G 0.542948 -2.6379e-06
21:40969620 A G 0.593004 9.7567e-06
21:40970376 A T 1.133783 7.6864e-06
21:40970667 A G 0.365943 1.5254e-05
21:40972378 T C 0.042464 -6.9867e-06
21:40976881 A C 0.120694 -7.3664e-07
21:40978115 T C 0.340448 -2.4398e-05
21:40979551 C T 1.077914 -2.5704e-05
21:40980566 T C 0.166683 -3.5819e-05
21:40981218 C T 0.241374 1.1281e-05
21:40984309 C G 0.049505 -1.1160e-06
21:41000700 G A 0.025179 8.0514e-06
21:41001279 G A 0.564649 2.7071e-05
21:41004329 A C 0.129795 -4.8889e-06
21:41008874 C T 0.160210 2.4694e-05
21:41009083 A G 0.044429 2.3461e-06
21:41013394 G A 0.235798 -1.5032e-05
21:41016050 A G 1.053085 3.5309e-05
21:41017029 A G 0.345487 1.6233e-05
21:41024247 A G 0.670887 -8.2772e-06
21:41024925 T C 0.066956 -4.7956e-05
21:41025340 G A 0.308496 -4.0944e-05
21:41026510 G T 1.493168 -1.6821e-05
21:41027747 A G 1.510840 -3.9721e-05
21:41027854 G A 0.207539 -4.6823e-05
21:41028571 T C 1.601704 -2.1490e-05
21:41030055 C T 0.080759 -8.1728e-06
21:41031610 T C 0.914399 3.0930e-05
21:41032740 C T 1.629953 -1.8067e-05
21:41033471 C T 0.096660 -2.8948e-05
21:41036065 G A 0.084339 1.5442e-05
21:41041923 G A 0.028195 4.3429e-06
21:41042198 C T 0.146862 2.0471e-05
21:41047876 G A 1.108900 2.3794e-05
21:41062644 G T 0.114860 1.8002e-05
21:41070193 T C 1.037116 6.0183e-05
21:41073378 A G 0.742168 3.3233e-06
21:41079671 A G 0.113415 1.2754e-05
21:41087939 A C 0.026376 -8.2478e-06
21:41091265 T G 0.029017 -1.3153e-05
21:41091419 G A 0.855368 8.8526e-06
21:41092950 A G 0.026073 -2.8805e-06
21:41096789 T C 0.083591 1.6149e-06
21:41096916 G C 0.086566 1.9870e-05
21:41097382 C T 0.766218 -2.4217e-06
21:41099821 A G 0.286850 -1.1198e-05
21:41099990 G A 0.167411 5.2746e-07
21:41100588 C T 0.092897 4.5114e-06
21:41102421 C T 0.453676 1.6286e-05
21:41104209 C A 0.531450 1.3738e-05
21:41106071 T G 0.202946 3.2831e-06
21:41110282 G A 0.433049 -3.0566e-05
21:41110656 C T 0.021711 1.4131e-06
21:41115608 C T 0.084499 3.9296e-06
21:41118178 A G 0.027783 1.8338e-05
21:41123301 C T 1.686315 -1.2088e-05
21:41126687 C T 0.234999 -1.0254e-05
21:41130751 A C 0.972312 -2.3386e-05
21:41130863 T C 0.058953 -5.6146e-06
21:41131177 T C 0.022578 -1.5530e-05
21:41132177 C T 0.716336 1.2492e-05
21:41137507 C G 1.504802 -6.8964e-07
21:41142742 G A 0.808434 -7.2910e-06
21:41142932 T C 0.069581 -1.2492e-05
21:41144688 T C 0.114105 -2.8154e-06
21:41151163 C T 0.024302 -9.7953e-06
21:41165462 A C 0.586102 1.0428e-05
21:41166390 A G 0.045833 1.3789e-05
21:41167713 A G 0.035895 -3.4791e-06
21:41170218 G A 1.655044 -7.6863e-06
21:41173083 T C 0.037534 4.5539e-07
21:41177604 T G 0.144159 3.8685e-06
21:41186449 A G 0.022840 4.4928e-06
21:41193094 G T 0.802793 -7.7009e-06
21:41202923 C T 0.214032 -1.5218e-05
21:41207219 T C 0.039336 1.5497e-06
21:41207502 G A 0.231280 -1.6345e-05
21:41207955 T C 0.621981 1.7915e-05
21:41209182 G A 0.213182 -1.7304e-05
21:41213844 T G 1.797204 -2.0020e-05
21:41217378 A T 0.042219 -1.7201e-05
21:41218070 T C 0.050515 -1.7629e-05
21:41225188 G A 0.057100 -4.0895e-05
21:41228847 T C 0.038795 1.0497e-06
21:41230005 T C 0.178518 -1.2968e-06
21:41232468 C A 0.215906 9.0840e-06
21:41232560 G A 0.620760 -7.8655e-06
21:41234519 A G 0.738033 -2.9664e-06
21:41234802 C T 0.032628 5.5177e-06
21:41235752 G A 0.930433 -1.8528e-05
21:41236965 G A 1.335899 1.7628e-05
21:41241410 A G 0.443714 -1.3546e-05
21:41243473 A G 0.457456 -3.6673e-06
21:41243537 C T 0.077169 -8.7499e-06
21:41244361 G T 0.348618 -1.3112e-06
21:41248660 T C 0.350284 3.8225e-05
21:41253727 A G 0.041587 1.9743e-06
21:41259812 C A 0.179069 -1.4330e-05
21:41259867 G A 0.205988 -8.9883e-06
21:41259941 G A 0.631194 1.8537e-05
21:41262135 T C 0.122849 1.1272e-05
21:41263366 T C 0.115801 1.5684e-05
21:41265097 G A 1.266376 -1.4425e-05
21:41265859 A G 0.072423 -3.5599e-06
21:41267647 T C 0.460866 -9.1684e-06
21:41267880 T C 0.319111 -3.9203e-05
21:41268738 T C 0.205648 1.8582e-05
21:41269489 T C 0.467411 -8.6076e-06
21:41271264 G A 0.663081 -4.3085e-05
21:41273310 T C 0.088599 -4.7784e-06
21:41275890 A G 0.225554 5.6732e-05
21:41276570 A G 0.060989 6.3042e-06
21:41277049 G A 0.342461 5.7021e-05
21:41278161 G T 0.074225 -4.9695e-06
21:41278219 A G 0.061659 3.1672e-05
21:41278244 G A 1.067045 -1.3676e-05
21:41278302 T C 0.289277 -1.9042e-05
21:41278341 C A 0.101777 1.0078e-06
21:41278903 G C 0.129802 -1.6919e-05
21:41280190 A G 0.208804 5.9331e-06
21:41280418 T C 0.044915 1.6753e-06
21:41280938 A G 0.678764 1.0140e-05
21:41282202 A C 0.043419 -3.3079e-06
21:41282365 A G 0.337215 6.8961e-06
21:41282579 G A 0.285432 5.8093e-06
21:41283608 A G 1.643226 1.4958e-06
21:41284211 G A 0.726709 1.1571e-05
21:41284790 G A 1.384551 -7.3549e-06
21:41285926 G A 0.446009 1.2936e-05
21:41289329 A C 0.060527 -7.5694e-06
21:41293103 G A 0.303210 -1.2299e-06
21:41294831 T C 0.703637 2.0126e-06
21:41295673 G A 0.830240 -9.4198e-06
21:41296345 A C 0.104470 -1.0774e-05
21:41297318 G A 0.270741 -2.0828e-05
21:41298197 G A 0.088579 -3.9055e-07
21:41298572 G A 1.016686 -7.8446e-06
21:41299122 G A 0.034688 -3.9888e-06
21:41302134 T C 0.461397 1.4808e-06
21:41302360 C A 0.281118 -1.1272e-05
21:41303134 T C 0.581631 -1.6327e-05
21:41303233 C A 0.090476 7.6594e-07
21:41307046 G C 0.315629 -7.2730e-07
21:41307457 G A 0.366909 1.1607e-06
21:41307573 A G 1.797629 -1.7308e-06
21:41309565 T G 1.781755 -1.3414e-06
21:41309823 A G 0.530678 -1.7429e-05
21:41309957 T C 0.077349 2.6635e-05
21:41310443 T C 0.960249 4.5879e-06
21:41312666 A C 0.090483 1.7579e-05
21:41324867 C T 1.144700 1.2803e-05
21:41336939 T C 1.914270 -3.4825e-05
21:41337036 T G 1.395257 6.1170e-06
21:41337136 T C 0.266417 -5.8465e-07
21:41340005 C T 0.122598 -2.1448e-05
21:41343650 C T 0.645742 7.1738e-07
21:41344479 C T 0.272261 7.7516e-06
21:41344489 C T 1.458908 4.6787e-06
21:41344753 A G 0.348771 -1.1340e-05
21:41345972 T C 0.108519 -9.2023e-06
21:41345994 G C 1.094763 1.7969e-05
21:41348304 C T 0.178667 4.2525e-05
21:41348748 A G 0.041274 8.7079e-06
21:41349317 C A 0.060143 7.0065e-06
21:41350201 C T 1.779824 3.7255e-05
21:41350940 T C 0.040050 -4.7341e-05
21:41351935 A G 0.028637 -1.0290e-05
21:41353003 G A 0.619947 -2.2340e-05
21:41354868 A G 1.162889 -2.0178e-05
21:41363778 T C 0.251774 -2.4251e-06
21:41365830 A G 0.551356 -1.7232e-05
21:41366369 T C 0.038078 -1.6589e-06
21:41366520 A G 1.616072 -7.0391e-05
21:41372517 C T 0.258342 -2.0335e-05
21:41376800 G A 0.055183 2.5004e-05
21:41378597 A G 0.551383 -5.0308e-05
21:41379948 T C 0.369568 8.4947e-06
21:41386829 T C 0.525534 -2.5067e-05
21:41386905 G A 0.262490 -1.8264e-05
21:41387845 A C 0.731989 7.1805e-06
21:41388084 C T 0.044888 -2.2089e-06
21:41390174 G C 0.339183 -2.3379e-05
21:41390179 A G 0.687087 6.1609e-06
21:41390789 T C 0.425450 9.7899e-06
21:41390971 G A 0.448474 -4.0736e-05
21:41393428 T C 0.059738 -9.0495e-06
21:41402706 G A 1.420997 3.8998e-05
21:41412497 A G 1.549592 -1.0732e-04
21:41415044 C T 0.957842 -1.2313e-04
21:41416066 T C 0.097905 -3.1859e-06
21:41417695 A C 0.071906 -6.0064e-06
21:41425814 A G 0.057280 2.2801e-06
21:41427324 T G 0.854814 -8.9325e-06
21:41430453 G T 0.221128 8.9913e-05
21:41432917 A G 0.172898 1.0870e-05
21:41434377 G A 0.538087 4.2947e-05
21:41447058 C G 0.098758 2.1304e-06
21:41447599 G A 0.787820 2.3921e-06
21:41454053 C T 0.562609 5.3060e-05
21:41460412 T C 1.308303 -3.4793e-06
21:41461480 C T 0.268423 4.3052e-05
21:41464836 G A 0.336878 4.8823e-06
21:41476880 G A 0.285602 -1.0616e-05
21:41476950 T C 0.044075 1.7804e-05
21:41491333 C T 0.214984 6.3583e-06
21:41492270 A G 0.173983 8.1891e-06
21:41494144 T C 0.076941 1.3370e-07
21:41500104 G T 0.044691 6.1142e-06
21:41500610 T C 0.041896 -3.1798e-05
21:41502596 T C 0.280091 -1.6279e-06
21:41504245 T G 0.032200 -3.9904e-05
21:41505308 G A 0.055407 3.2871e-05
21:41506167 T C 0.056546 3.7700e-06
21:41507102 C T 0.805211 -1.7310e-05
21:41516071 G A 0.074650 -2.9850e-07
21:41518035 T G 0.059330 -2.4459e-05
21:41518160 T G 0.063781 -8.4698e-06
21:41518401 G T 1.141171 -1.9299e-05
21:41518909 G A 0.060510 -4.7265e-06
21:41522683 G A 0.127354 -2.4499e-06
21:41523288 T C 0.066327 1.3177e-05
21:41524631 C T 1.529686 2.4367e-05
21:41525234 C A 0.087151 1.7694e-06
21:41525807 T C 0.073130 3.5480e-06
21:41528867 T C 0.167628 6.2737e-05
21:41529296 C T 1.487446 3.0962e-05
21:41531047 T C 0.111555 -1.5335e-05
21:41531893 C T 0.052826 8.7329e-06
21:41531974 T C 0.714653 1.7916e-05
21:41534335 A C 0.099883 2.8270e-05
21:41535521 C T 0.530882 3.9982e-05
21:41536215 G A 1.276324 6.5377e-05
21:41537377 C T 0.378152 -1.7301e-06
21:41540501 A G 0.411399 3.9284e-05
21:41544215 C A 0.996332 2.5235e-05
21:41549659 G A 0.681199 6.1184e-05
21:41555468 T G 0.738418 1.6061e-05
21:41555730 C T 0.547133 1.0211e-05
21:41556988 T C 0.036382 3.2007e-05
21:41556992 T C 0.032631 8.4453e-06
21:41559182 A G 0.041005 1.2245e-05
21:41570044 G A 0.027433 1.3339e-05
21:41570284 A G 0.030588 -4.7035e-06
21:41570496 A G 0.021517 -7.4229e-06
21:41570591 C T 0.039554 6.5508e-06
21:41570847 T C 0.044592 2.5173e-05
21:41575227 C T 0.083544 5.0174e-06
21:41577073 C A 0.916473 2.3729e-07
21:41579449 C T 0.046421 1.2155e-05
21:41580598 G A 0.059160 -2.7334e-06
21:41586120 G C 0.041797 5.2765e-06
21:41587827 G T 1.102916 -2.4525e-05
21:41596764 A G 0.026930 -7.9031e-07
21:41603034 T A 0.169726 -2.4424e-05
21:41610486 A G 0.046496 1.5243e-05
21:41610987 C T 0.039465 1.5752e-05
21:41611936 C G 0.179473 4.0336e-06
21:41614510 C T 0.047506 2.8622e-05
21:41629216 G A 0.102015 1.6225e-05
21:41633696 A G 0.115349 1.0270e-05
21:41644206 T C 0.174601 1.4347e-05
21:41645919 C A 0.056597 5.5428e-06
21:41648897 A G 0.082956 1.3556e-05
21:41649864 G A 0.076051 3.7085e-06
21:41662855 G T 0.029487 1.4254e-05
21:41662866 G A 0.733886 2.0357e-05
21:41663512 T C 0.094930 -4.6440e-06
21:41665904 T G 0.044820 3.1709e-06
21:41667378 G A 1.842996 -1.9676e-05
21:41667714 T C 0.098129 7.4536e-06
21:41669008 T C 0.112252 1.5661e-05
21:41680602 G A 0.060758 5.1671e-06
21:41683405 G A 0.112381 -2.8200e-06
21:41683693 T C 0.111259 -1.8687e-06
21:41684090 T C 0.170352 7.7792e-06
21:41686139 T G 1.050277 -2.7567e-07
21:41687692 A G 0.047224 4.0984e-06
21:41691739 C G 0.095705 2.1822e-05
21:41698655 G A 0.158537 -1.9302e-05
21:41700214 G A 0.151710 8.8340e-06
21:41704067 T G 1.105184 2.8559e-05
21:41708048 T C 0.049192 -3.2688e-06
21:41709389 T C 1.093883 1.2745e-05
21:41710654 G C 0.068027 -7.1204e-06
21:41710696 T G 0.074599 -9.0555e-06
21:41717096 C T 0.028926 -3.2536e-05
21:41722613 C T 0.100084 1.7331e-05
21:41724514 G A 1.384717 -4.3499e-05
21:41738770 C T 0.053962 -2.1537e-05
21:41740078 C T 0.625353 -1.5644e-05
21:41742396 C T 0.057671 -4.2442e-06
21:41749261 T C 0.023931 -9.3447e-06
21:41750435 T C 1.234975 -1.6946e-05
21:41751622 C T 0.040420 -1.4909e-05
21:41754584 A G 0.020137 -3.1435e-06
21:41754869 G A 1.055512 -7.9532e-06
21:41759209 A G 0.099074 2.1105e-05
21:41760632 G T 0.020661 -1.8308e-05
21:41760665 T C 0.107703 -8.2129e-07
21:41762255 T C 0.175138 -1.7416e-06
21:41763357 G T 1.204146 -1.6569e-05
21:41765173 T C 0.992928 -1.9702e-05
21:41768402 C T 0.166574 9.9932e-06
21:41769885 T C 0.104579 1.5811e-05
21:41775859 G A 0.026903 1.3321e-05
21:41776046 G A 0.081596 -3.3078e-05
21:41777123 G A 0.979564 -7.2657e-06
21:41779930 A G 0.039163 1.0334e-06
21:41782373 C T 0.038228 1.2634e-05
21:41786287 G A 1.459068 -2.7554e-05
21:41787341 C T 0.086988 8.9305e-06
21:41790074 A G 0.109522 2.4312e-05
21:41790833 C T 0.258679 3.4054e-07
21:41796260 G A 0.073773 -3.7034e-05
21:41799963 C T 0.825409 -1.7308e-06
21:41800854 C T 0.135381 -4.2152e-06
21:41802053 G A 0.106234 -7.0228e-06
21:41802499 A C 0.313025 9.2003e-06
21:41802527 G A 0.027981 -1.4520e-05
21:41802772 G A 0.155654 -1.1885e-05
21:41810390 T C 0.038411 -1.8985e-05
21:41811003 T C 0.157109 4.0204e-06
21:41813132 C T 0.056903 -1.0575e-05
21:41813285 T C 1.427650 -2.6698e-05
21:41816354 A C 0.445958 -1.0648e-05
21:41817885 C T 0.031527 2.4092e-05
21:41819140 T C 0.044680 -6.8708e-06
21:41835657 A G 0.150435 -1.7543e-05
21:41838849 T C 0.029959 9.1621e-06
21:41841960 C T 0.261705 -1.7381e-05
21:41844324 T C 1.941061 1.9173e-05
21:41844988 T G 0.108900 -2.6853e-06
21:41845088 T C 0.217708 9.8651e-07
21:41846956 C T 0.063264 -1.8458e-05
21:41849478 T C 0.448100 2.0951e-05
21:41854541 C T 0.577766 1.2576e-05
21:41856480 C T 0.063580 3.6047e-06
21:41858048 A G 0.046700 1.9194e-05
21:41859770 C A 1.253229 1.8174e-05
21:41861298 A G 0.154842 2.3996e-06
21:41866895 A C 0.203619 -3.3135e-05
21:41877605 G C 0.037367 -4.9031e-06
21:41877678 T C 0.202929 -3.9557e-05
21:41877887 G A 1.444418 1.1793e-05
21:41878114 T G 0.049182 1.6667e-05
21:41881113 G A 1.971904 1.0866e-05
21:41881239 A G 0.214600 1.3305e-05
21:41883599 G A 0.062975 -1.2719e-05
21:41884731 C T 0.037653 4.3037e-06
21:41886135 C A 0.103212 2.5410e-05
21:41893358 A G 0.052745 2.2233e-06
21:41894083 A G 0.021905 9.5478e-06
21:41894690 T A 0.202140 -3.2741e-05
21:41897597 G A 0.068921 -9.9957e-06
21:41901400 C T 0.316098 1.5367e-06
21:41904600 A G 0.048998 6.1430e-05
21:41906815 G A 0.308150 -4.6908e-06
21:41909335 G A 0.039513 1.4746e-05
21:41910362 A G 0.245817 -5.1258e-06
21:41910944 C T 0.063777 1.3810e-05
21:41911088 C G 0.278258 3.5216e-06
21:41914050 C T 0.032869 1.5317e-05
21:41914754 G A 0.128452 -1.9513e-05
21:41917680 A G 0.059126 1.7895e-05
21:41918117 G A 0.333288 -2.0838e-05
21:41921629 T C 0.095147 1.1873e-05
21:41922143 C T 1.172490 1.7037e-05
21:41924376 A C 1.002880 1.8849e-05
21:41932452 C T 0.181166 2.3753e-06
21:41942098 A G 0.034124 7.1387e-06
21:41950543 A G 0.129890 -6.9041e-06
21:41958912 A G 0.165884 8.2497e-06
21:41959656 C T 0.088701 1.7297e-05
21:41962165 G A 0.035440 3.9882e-07
21:41962744 T C 0.981641 1.2016e-05
21:41964375 G A 1.256455 5.0634e-07
21:41976996 A G 0.467533 5.8142e-06
21:41980344 C T 0.311257 1.5790e-07
21:41980351 C T 0.846454 -6.7792e-06
21:41982119 C T 0.046652 -7.7836e-06
21:41986390 G A 0.047628 -9.6975e-06
21:41989987 T C 0.199685 -3.7690e-05
21:41993464 T C 0.021109 -1.0418e-05
21:41993758 G A 0.166095 1.0567e-05
21:42000488 C T 1.237620 1.9506e-05
21:42003285 T C 0.108529 1.3342e-05
21:42003682 C G 0.148688 -2.3198e-06
21:42003948 C T 0.232575 -1.6142e-05
21:42006285 C T 0.083486 4.0043e-06
21:42011340 T C 0.998076 2.2792e-05
21:42013261 G A 0.464263 6.1568e-06
21:42017358 A G 0.079933 1.3940e-05
21:42018817 A G 0.319757 1.0309e-05
21:42021057 C T 0.852230 3.0063e-05
21:42023554 T C 0.522237 -1.0098e-04
21:42025454 G C 1.722925 -2.8571e-06
21:42026941 T C 0.496527 2.1172e-05
21:42028510 A G 0.581805 -1.8878e-05
21:42030007 T C 1.377346 2.8705e-06
21:42030865 C T 0.497761 -4.5630e-05
21:42030923 A G 1.807169 -2.8639e-05
21:42031202 A G 0.594279 -9.0338e-05
21:42033078 C A 0.126868 4.9612e-06
21:42037140 A G 0.070597 1.4497e-05
21:42037348 C T 0.051307 -2.0589e-05
21:42038943 T C 0.303353 1.0005e-05
21:42040903 T C 0.055220 -3.4148e-06
21:42044401 G A 0.609843 2.4460e-05
21:42046090 C T 1.798707 -3.0118e-05
21:42047389 A T 0.032659 1.5021e-05
21:42048274 T C 0.037072 1.1464e-05
21:42048311 A G 0.874047 -6.9105e-05
21:42051160 G C 0.158887 2.6763e-05
21:42056903 C T 0.173466 -9.1633e-06
21:42057798 T G 0.162083 2.3037e-05
21:42059065 G A 0.603010 3.1046e-05
21:42059090 T C 0.331799 -3.9635e-06
21:42059209 C T 0.513883 1.7494e-05
21:42064088 C T 0.519037 -2.0298e-06
21:42064339 G T 0.055835 -3.4916e-06
21:42064507 T C 0.091530 7.8942e-07
21:42064785 T C 0.025026 4.0607e-05
21:42066488 T G 0.118555 -1.5318e-05
21:42071197 T C 0.170008 1.1301e-05
21:42081198 G C 0.464202 -3.9478e-07
21:42087560 C T 0.109552 -1.3785e-06
21:42088651 A G 0.108261 2.3046e-05
21:42096412 C G 0.075527 -2.2848e-07
21:42096562 T C 0.070594 -5.7179e-06
21:42097209 G A 1.946215 1.2088e-05
21:42101512 C T 0.128959 7.3513e-06
21:42104121 A G 0.277140 7.8024e-06
21:42105119 C T 0.112881 2.0103e-05
21:42105523 C T 0.210765 3.5677e-05
21:42108136 T C 0.616854 1.1320e-05
21:42112368 C T 0.114625 -3.9071e-05
21:42116685 G A 0.743021 -3.0588e-05
21:42116943 C T 0.178599 1.4105e-05
21:42118917 C T 0.053326 -4.2137e-07
21:42120403 C T 0.030513 1.5230e-05
21:42123425 A G 0.089137 3.1865e-05
21:42125540 G A 0.053251 8.4985e-06
21:42127777 A G 0.026124 1.6361e-06
21:42130051 A G 0.065287 -1.1091e-05
21:42132692 G A 1.362278 -8.0680e-06
21:42132802 A C 0.738248 -3.5179e-05
21:42138491 A G 1.527700 -5.6337e-06
21:42140696 C T 0.035331 -1.3405e-05
21:42146443 A G 0.025563 -3.8730e-06
21:42148065 C T 0.074599 2.1456e-07
21:42159331 C A 0.307137 1.9975e-05
21:42161421 C T 0.042460 -7.2986e-06
21:42168977 C T 0.138587 1.4897e-06
21:42170004 A G 0.174897 -5.8107e-06
21:42170401 G T 0.029085 -1.1865e-05
21:42174960 G A 1.126008 -6.8907e-06
21:42183983 A G 1.766279 7.4976e-06
21:42184690 C T 0.135371 7.5857e-05
21:42184759 G A 0.514930 -1.2879e-05
21:42186223 C T 0.156858 8.4990e-06
21:42188033 C T 0.329229 -2.1301e-06
21:42191539 G A 0.142276 -6.0235e-06
21:42191870 C T 0.060507 -5.8804e-06
21:42193343 A C 1.962758 -2.1861e-05
21:42197952 C G 0.023462 5.8718e-06
21:42198154 G A 0.638272 -1.4638e-05
21:42198763 C T 0.536965 -1.3282e-05
21:42201921 T C 1.401716 9.3628e-06
21:42205584 G A 0.092720 -8.5166e-06
21:42208057 G T 0.440974 1.3467e-05
21:42208423 T C 0.095542 9.4528e-06
21:42208894 C T 0.044585 -1.7871e-06
21:42209398 G A 0.540035 1.0558e-05
21:42212274 G T 0.254803 -2.0584e-07
21:42212555 C T 0.626903 2.2834e-06
21:42215041 T C 0.084176 -2.8742e-06
21:42215537 C T 0.775646 -1.0383e-05
21:42223031 A G 0.044704 -1.6688e-05
21:42224601 G C 0.408033 5.4063e-06
21:42225339 T C 0.041097 6.1957e-06
21:42226080 C T 0.563368 1.7286e-06
21:42230250 A G 0.912512 -5.7131e-07
21:42233558 C T 0.164919 -1.5879e-06
21:42233986 T C 0.113469 -1.0422e-05
21:42236763 A G 0.021534 -6.3432e-06
21:42243752 T C 0.030622 6.7633e-07
21:42248771 A G 1.072396 5.9492e-06
21:42249667 G T 0.205907 2.5776e-06
21:42251534 A C 0.028898 8.2336e-08
21:42253260 T C 1.313994 3.3253e-07
21:42254234 A G 0.081691 -4.8105e-06
21:42257165 A G 0.203105 9.5760e-06
21:42262448 G A 0.069543 -3.0383e-06
21:42263633 T C 0.037945 -1.0126e-05
21:42267230 C T 0.148052 2.2380e-05
21:42267559 C T 0.033794 1.5056e-05
21:42269076 T C 0.321973 -1.9457e-05
21:42270173 G C 0.091282 1.1511e-06
21:42271863 A C 0.032479 -8.2956e-06
21:42272233 T C 0.060221 -2.3258e-05
21:42272735 A C 0.953031 -1.6858e-05
21:42273699 G T 0.164449 2.2439e-05
21:42275360 T C 0.046686 -1.7720e-06
21:42275653 T C 0.108499 4.7267e-06
21:42275839 G A 0.021592 1.5397e-05
21:42276167 A G 0.429149 1.4474e-05
21:42276379 T C 0.482506 1.5890e-05
21:42277689 T C 1.152064 2.3332e-05
21:42278952 A G 1.279428 -3.4268e-06
21:42281403 C T 0.055988 1.4941e-05
21:42282685 C G 0.501861 -5.1473e-06
21:42284256 A G 0.197757 -7.9294e-05
21:42285274 C A 1.058739 -4.6134e-05
21:42298728 C T 0.062849 -4.8816e-06
21:42305604 A C 0.122370 -8.1022e-06
21:42306736 G A 0.188078 3.6208e-05
21:42308279 C T 1.194551 -7.2338e-06
21:42308567 T C 1.918210 -5.8811e-06
21:42310676 A G 0.041672 -7.0560e-06
21:42312851 A G 0.033328 6.6879e-07
21:42313343 T G 0.188296 -4.2874e-05
21:42314029 A G 0.100706 -1.5303e-05
21:42314556 T C 0.309051 -3.5519e-06
21:42315214 G C 0.181194 -4.6339e-05
21:42315964 T C 0.261460 8.8689e-07
21:42320428 C T 0.598668 -2.0848e-05
21:42324945 A G 0.020929 -5.0913e-06
21:42326579 A G 0.062230 -4.7968e-06
21:42333827 A G 0.157541 3.1418e-05
21:42342677 G C 0.023285 7.5355e-06
21:42346685 G A 0.061295 2.7648e-06
21:42352376 G A 0.109056 1.7210e-05
21:42353039 G A 0.886857 -2.8864e-05
21:42372546 A G 1.915314 -6.7262e-06
21:42378425 T C 0.135357 7.0355e-06
21:42378656 C T 0.347475 7.2766e-06
21:42381055 G A 0.553032 -3.1289e-05
21:42385435 A G 0.064909 1.9234e-05
21:42389508 C T 0.074908 1.8516e-05
21:42389630 C A 0.296808 1.0183e-05
21:42393205 C T 0.229413 8.4911e-06
21:42393953 T C 0.055533 1.2108e-05
21:42394439 C T 0.057630 -1.1098e-05
21:42394479 C T 0.697868 8.2516e-06
21:42395911 G A 0.231314 8.0283e-06
21:42398328 A G 0.195884 -1.6175e-05
21:42400918 C T 1.615878 -2.1335e-05
21:42419436 T C 0.025186 2.7347e-05
21:42422934 G T 0.020222 -3.0622e-06
21:42424181 C T 0.169736 9.4551e-06
21:42426742 C T 0.487235 -9.3677e-06
21:42426798 A G 0.081980 4.1215e-07
21:42436003 T C 0.901990 2.7511e-05
21:42436854 G A 0.090571 2.6523e-05
21:42444486 G A 0.096875 1.0406e-05
21:42451272 T C 0.069622 -1.0894e-05
21:42462652 T C 0.030887 -5.9674e-06
21:42464480 T G 0.023897 2.5114e-06
21:42467224 T C 0.038486 -1.5620e-05
21:42468840 G C 1.373535 2.0370e-05
21:42469531 C T 0.116189 1.1627e-05
21:42469905 C T 0.168930 5.1066e-06
21:42470468 G A 0.112694 9.4375e-06
21:42470584 C T 0.849765 3.9190e-05
21:42477720 A C 0.738778 3.2271e-05
21:42480098 C T 1.351372 2.2516e-05
21:42480152 T C 0.061625 -2.8629e-06
21:42480495 C T 0.109614 4.3276e-06
21:42483462 C T 0.566733 3.1240e-05
21:42483632 G T 0.250951 1.6784e-05
21:42483809 C G 0.038945 2.9875e-06
21:42484961 G C 0.081654 5.6841e-06
21:42486231 G C 0.148623 2.8316e-05
21:42487810 G A 1.399993 2.8679e-05
21:42491120 T C 1.422928 2.7816e-05
21:42493949 G C 0.248887 -1.6188e-05
21:42497458 G A 0.319284 -9.3252e-06
21:42503585 C T 0.629266 -2.4185e-06
21:42511678 A C 0.244182 2.6265e-05
21:42511918 G T 0.346194 -3.0098e-06
21:42514815 G A 0.026488 -3.8731e-06
21:42517012 G A 0.220710 1.9525e-05
21:42517399 G A 1.665505 -1.3706e-06
21:42519356 C T 0.647996 -1.0331e-05
21:42520337 G A 1.005756 3.6765e-06
21:42520646 C A 1.424002 3.7870e-06
21:42523852 T C 0.417872 -5.6255e-06
21:42532075 A C 0.546073 -8.5292e-06
21:42537986 T C 0.094304 1.4131e-05
21:42542987 G A 0.512122 1.2242e-06
21:42543537 T C 0.253022 -1.6130e-05
21:42543663 T C 0.916942 1.3091e-05
21:42546059 G C 1.851972 -1.6319e-05
21:42546461 G A 1.408077 1.4864e-05
21:42548224 C A 0.584474 -1.3632e-05
21:42548829 C G 1.150588 6.7674e-06
21:42551626 A G 0.032064 -3.4374e-06
21:42551788 G A 0.099921 6.7980e-06
21:42553633 T C 0.208416 -2.0189e-05
21:42554634 C T 0.324697 9.9741e-06
21:42555005 G A 1.921104 1.4521e-05
21:42556885 G A 0.566183 -7.8544e-06
21:42563324 T C 0.235594 8.1152e-05
21:42563352 A G 0.030306 -3.2609e-05
21:42566473 C G 0.036847 3.6690e-05
21:42567137 T C 0.409733 -1.1745e-05
21:42568419 T G 0.184172 -1.0525e-05
21:42570445 T C 0.549245 1.2366e-05
21:42572344 C A 0.294003 -1.7544e-06
21:42572435 A G 0.025764 8.8766e-06
21:42574696 G T 0.296641 -5.6339e-06
21:42576300 G A 0.077659 8.6078e-06
21:42576964 A G 0.459840 -1.8099e-05
21:42581448 A G 0.761982 -1.3491e-05
21:42581575 G A 0.598937 -5.3996e-05
21:42585088 G A 0.330055 -2.5778e-05
21:42586604 T C 0.058055 -4.0204e-05
21:42591611 A G 0.737554 -6.9740e-06
21:42591867 T G 0.032876 -1.5037e-06
21:42596837 C G 0.660409 1.1651e-06
21:42598396 G A 0.255565 3.3574e-05
21:42601214 A G 0.447916 1.9869e-05
21:42602735 G A 0.195588 -5.3754e-06
21:42606757 C T 0.304413 3.6747e-06
21:42607306 A G 0.319403 9.3434e-07
21:42610218 T C 0.084530 -8.6132e-06
21:42616731 C T 0.673777 1.2977e-06
21:42618664 T C 0.060452 -8.3978e-07
21:42620119 A C 0.377540 -1.7509e-05
21:42624470 T C 0.085992 1.7746e-05
21:42624622 T G 0.247473 -1.3957e-05
21:42626706 C T 1.301884 1.1054e-05
21:42627614 G A 0.048964 6.8098e-06
21:42634665 G T 0.071746 1.0123e-05
21:42637222 T G 0.121601 -6.8205e-06
21:42648821 G T 1.012882 2.1543e-05
21:42653246 C T 1.866812 2.2328e-06
21:42653535 T C 0.069611 -5.0237e-06
21:42654710 A G 0.082320 -5.6331e-06
21:42656370 C A 0.231943 1.1029e-05
21:42657187 T G 1.219258 9.6328e-06
21:42657487 G C 0.100924 -1.0723e-05
21:42659015 T C 0.670595 7.6258e-06
21:42665680 G A 0.839552 2.0643e-06
21:42669465 A G 0.220710 8.8035e-06
21:42675859 A G 0.146135 -8.9685e-06
21:42689443 C G 0.441440 -3.8030e-07
21:42691238 A G 0.166748 -8.4641e-06
21:42694373 T C 0.100883 -2.4035e-05
21:42694870 A G 0.106227 -3.2697e-05
21:42696254 G A 0.059075 4.8844e-06
21:42700146 C T 0.416237 -2.0418e-05
21:42702530 A G 0.064087 -7.8777e-06
21:42711713 T C 0.101424 -3.1834e-05
21:42714108 T G 0.126283 -8.3858e-06
21:42714691 C T 0.023088 -9.7571e-06
21:42714799 A G 0.087814 -1.7426e-05
21:42716361 A G 0.025839 -9.2776e-06
21:42717662 C T 1.683616 -3.7586e-05
21:42720579 A G 0.042134 -1.1051e-05
21:42721784 T C 0.243295 2.8725e-05
21:42725380 A G 0.459313 -1.0821e-05
21:42727955 G A 1.951927 -7.4677e-06
21:42730007 C G 0.104191 -5.8562e-06
21:42730745 A G 0.040064 1.1856e-05
21:42731511 G A 0.379441 1.6092e-05
21:42732206 A G 0.153971 -2.3836e-05
21:42732963 T C 0.164888 8.1183e-06
21:42734460 T C 0.058042 -3.0588e-06
21:42735622 T C 0.104120 1.9746e-05
21:42735719 A G 0.249360 1.0555e-05
21:42735754 T C 0.091193 8.8478e-06
21:42735872 T C 0.072161 2.8545e-05
21:42737052 G A 0.150034 8.0738e-06
21:42742212 A C 1.394825 1.3084e-05
21:42742529 G A 1.566006 2.5634e-05
21:42743111 C G 0.024152 2.0217e-05
21:42745172 G A 0.158289 1.2659e-05
21:42746081 T C 1.212808 1.1509e-06
21:42749189 G A 1.063305 1.2021e-05
21:42750312 C T 0.035705 -7.1673e-06
21:42750412 G A 0.148096 3.4823e-05
21:42751392 T C 0.069088 3.8259e-06
21:42752754 A G 0.048750 -5.7711e-06
21:42753064 A G 0.033230 2.5764e-05
21:42756275 C T 0.340003 2.7690e-05
21:42756390 T G 0.030575 -3.1839e-06
21:42759592 T C 0.205162 1.5121e-05
21:42761079 A G 0.668738 -5.3303e-06
21:42762032 T C 0.054938 -3.9198e-06
21:42767785 T C 0.062771 -8.4956e-06
21:42767894 T C 1.800424 -2.4262e-05
21:42767940 A G 0.078301 -2.1308e-06
21:42771176 C T 0.031714 2.2431e-05
21:42773250 A G 0.082109 -5.3547e-07
21:42773822 C T 0.034923 3.1194e-05
21:42779056 C T 1.616486 -1.7253e-05
21:42779126 G A 0.098149 -3.0280e-06
21:42779408 T C 0.208045 8.3189e-06
21:42794568 C T 0.054027 -5.3925e-06
21:42794758 A G 0.061105 -4.0147e-06
21:42795027 A G 0.810943 9.2259e-06
21:42797606 A G 1.118341 8.8366e-06
21:42798065 T G 0.227778 1.3153e-05
21:42802062 G A 0.985925 1.7559e-05
21:42807251 C T 0.050032 -6.2361e-06
21:42809806 A G 0.997294 -1.3179e-05
21:42814495 T G 0.188031 -1.1763e-05
21:42815220 G A 1.199910 -1.9253e-05
21:42818515 A G 1.219533 -1.9236e-05
21:42823395 T C 0.801722 2.0550e-07
21:42826493 A G 0.256836 -1.8809e-05
21:42833351 G C 0.026590 8.5109e-06
21:42837534 A G 0.261752 -1.6083e-05
21:42842949 C T 1.978527 -5.5195e-06
21:42845167 C G 0.073664 -4.4258e-06
21:42848579 A G 0.060928 -6.1117e-06
21:42848747 T C 0.119704 2.8773e-06
21:42848835 C T 1.529261 4.2505e-06
21:42851423 A G 0.051307 4.2769e-06
21:42852435 A G 0.032516 3.6195e-06
21:42852497 T C 0.452748 -4.5623e-07
21:42856479 T C 0.470284 2.6472e-05
21:42856756 A G 1.972842 -2.0009e-06
21:42860494 G C 0.295642 -1.8503e-05
21:42860532 A G 0.053581 2.4944e-05
21:42862768 A G 0.043661 2.5636e-05
21:42864217 C A 0.021813 -5.2680e-06
21:42865151 C T 1.446903 7.1824e-06
21:42865906 C G 0.069224 2.3884e-05
21:42866107 C T 0.466592 -2.1044e-05
21:42866296 C T 0.146947 8.5203e-07
21:42868206 C T 0.519272 1.3350e-05
21:42868655 C T 0.118987 1.5344e-05
21:42875404 G A 0.031727 -6.3936e-06
21:42875652 T G 0.158513 -7.4964e-06
21:42879909 A C 0.808151 5.1702e-06
21:42881492 C T 1.742623 9.2171e-05
21:42884508 A G 0.074548 -2.0310e-06
21:42887890 G A 0.974705 -9.5354e-06
21:42892744 A G 0.345599 5.8607e-05
21:42893908 A G 0.187701 -1.9923e-06
21:42899771 C T 0.024309 -1.5472e-06
21:42902457 A G 0.024686 1.0612e-05
21:42903127 T C 0.034576 -2.3054e-06
21:42904677 T C 0.058259 8.2470e-06
21:42907305 T C 0.038146 1.3164e-06
21:42908213 A G 1.006096 -2.0769e-05
21:42912973 G A 0.879242 3.0502e-05
21:42913262 T G 0.524076 4.9619e-06
21:42914186 C T 0.135612 -1.5840e-05
21:42914758 T C 0.242700 4.1356e-05
21:42915988 C A 0.967100 2.3936e-05
21:42920296 G A 0.586459 1.1711e-05
21:42922780 A G 0.051358 3.0879e-05
21:42922817 A C 1.936359 -1.4636e-05
21:42926586 A G 0.424328 1.1316e-05
21:42929773 T C 0.358504 -2.4454e-06
21:42930200 C T 1.931725 -1.2621e-05
21:42932934 G A 0.280516 -5.5589e-05
21:42934908 C A 0.048726 -1.7582e-05
21:42938794 A G 0.039275 6.0403e-07
21:42944697 T C 1.457021 -1.2102e-05
21:42945472 A G 0.262266 1.2106e-06
21:42945705 A G 0.025281 1.6541e-05
21:42946764 G A 0.189425 8.5901e-06
21:42948170 G A 0.036137 -3.1540e-07
21:42949147 A C 0.237909 -2.8992e-05
21:42951331 C G 1.318676 1.2645e-05
21:42951813 T C 0.368820 2.4799e-05
21:42952731 A G 0.029330 9.9777e-06
21:42952956 T G 0.023058 -1.0762e-05
21:42953256 G A 0.052796 2.3606e-05
21:42954903 C T 0.479480 1.2415e-05
21:42955066 T C 0.641275 8.2404e-06
21:43006801 A G 0.607083 1.5821e-05
21:43008619 A G 0.060476 5.7784e-06
21:43010691 T C 1.536625 2.7754e-05
21:43011574 G A 0.081059 1.5503e-06
21:43012930 T C 0.026162 1.0156e-05
21:43013317 G C 0.701213 -1.7931e-06
21:43018209 A C 0.721697 -2.0296e-06
21:43019477 A G 0.082187 -1.5459e-05
21:43022890 A G 0.172640 -1.0624e-05
21:43024004 A G 0.315935 7.8953e-06
21:43025876 C T 0.407085 -7.0703e-08
21:43027373 A G 0.083666 5.2146e-07
21:43029042 T C 0.159863 2.9366e-06
21:43029414 C T 0.033910 7.0656e-06
21:43030276 G T 1.613535 -1.5070e-05
21:43030324 A C 0.419711 -2.1381e-05
21:43036969 G T 0.572415 4.4609e-05
21:43040140 C T 1.247140 2.6288e-05
21:43041404 A G 0.201021 -1.4025e-05
21:43043319 A G 0.038680 -1.2270e-05
21:43045048 T C 0.042471 1.2875e-07
21:43046245 T C 0.637630 -3.0322e-05
21:43046310 A C 0.070781 -2.2394e-06
21:43050829 G A 1.684486 1.2511e-05
21:43058930 C T 0.580085 -3.2286e-05
21:43059255 A G 0.096973 1.2268e-05
21:43059802 C T 0.326284 1.7254e-05
21:43061285 C T 0.458476 -2.4889e-05
21:43064230 C G 0.448372 1.9843e-05
21:43066272 A G 0.192957 1.1115e-05
21:43067245 C T 0.327253 -6.2295e-05
21:43068319 A G 1.147236 3.9190e-05
21:43073400 A G 0.515019 -3.0812e-05
21:43074513 G T 0.790564 -6.1965e-06
21:43074545 C G 0.194687 -2.5884e-05
21:43076452 G A 1.322381 3.8813e-05
21:43076906 A G 0.310404 1.2149e-05
21:43077382 T C 0.064977 -1.3872e-05
21:43077743 A G 0.459894 -1.1442e-05
21:43078849 C T 1.272673 -3.3115e-06
21:43080711 T G 0.633608 -2.0341e-05
21:43080989 A G 0.241024 1.0872e-05
21:43082630 A C 0.677483 1.8591e-05
21:43084558 A G 0.097493 -4.3661e-06
21:43086070 A G 0.679992 8.6527e-06
21:43086816 A G 1.141786 2.6602e-05
21:43087772 T C 0.310747 -5.9160e-06
21:43090940 C T 0.410811 -1.3822e-05
21:43092206 A C 0.218544 3.3251e-06
21:43097114 A G 0.196394 -3.0841e-06
21:43097973 T C 0.087413 4.8550e-07
21:43099670 C T 0.107292 2.7834e-06
21:43100372 T C 0.027862 2.8733e-05
21:43102097 T C 0.859676 -8.4379e-06
21:43102815 G A 0.087780 -2.2243e-05
21:43104285 T C 0.103990 -2.1249e-05
21:43105136 G A 1.381501 -1.4988e-05
21:43106556 T C 0.588383 -1.1522e-05
21:43108030 A G 0.112211 7.0860e-06
21:43108333 T C 0.054951 -6.4015e-06
21:43110034 T C 0.034909 -8.9990e-06
21:43110785 T C 0.115485 2.0932e-05
21:43110866 A C 1.596825 -4.0369e-06
21:43111234 C T 0.050039 -4.1702e-06
21:43120502 C T 0.337650 6.7272e-06
21:43121290 T C 0.291011 -6.9088e-06
21:43121333 G A 0.919557 2.6358e-05
21:43122243 C T 1.818803 -1.2029e-05
21:43123052 G A 0.541544 2.3682e-06
21:43128735 G C 0.730812 2.8011e-06
21:43129442 T C 0.167649 1.3761e-05
21:43130436 G A 0.193011 -1.0318e-06
21:43130563 A G 0.295166 -1.4152e-05
21:43130957 T C 0.098608 1.1387e-06
21:43133198 T C 0.280519 -1.6893e-05
21:43133231 G T 0.044813 -3.4154e-05
21:43133829 G A 0.757409 9.5140e-06
21:43135201 C T 0.752425 1.6812e-05
21:43135612 A G 0.147039 2.4812e-06
21:43136639 A C 0.162056 -1.4104e-05
21:43137881 T C 0.591335 4.0399e-06
21:43140290 C A 0.339265 -3.5062e-05
21:43140874 C T 0.087749 2.2757e-05
21:43140935 G A 0.392003 -3.1954e-05
21:43141274 G C 0.087719 -2.0922e-05
21:43143345 T C 0.270677 1.1154e-05
21:43146480 T C 0.024336 1.2319e-05
21:43146901 C G 0.248231 -3.3478e-06
21:43150499 G A 0.066436 -1.4440e-05
21:43152894 T G 0.829740 2.2500e-05
21:43157161 C T 0.378417 6.0427e-06
21:43161252 A G 0.021395 -1.1202e-05
21:43161357 C T 1.941921 6.2705e-06
21:43162150 A G 0.875186 1.1121e-05
21:43162200 C T 0.942234 4.6401e-06
21:43164859 A G 0.490734 -1.2187e-05
21:43165678 C T 0.042498 -2.1808e-05
21:43168937 A G 0.022255 -3.0317e-06
21:43169989 C T 0.026954 3.8862e-06
21:43175940 C T 0.178107 1.9748e-06
21:43180883 A G 0.254460 -2.5228e-06
21:43183371 A G 0.220499 -2.9539e-06
21:43187167 C G 0.357328 -1.7042e-05
21:43189497 T C 0.041984 -2.7573e-05
21:43190780 T G 0.550588 2.3845e-05
21:43194411 C T 0.457378 -8.0397e-06
21:43194856 G A 0.713752 2.8066e-06
21:43196129 T C 0.089154 -1.6645e-06
21:43199576 A G 1.413962 -3.1979e-05
21:43200767 T C 0.070077 -2.7382e-05
21:43201378 G A 0.207933 1.4809e-05
21:43202755 C A 0.043219 -1.8829e-05
21:43210618 T C 0.190740 3.5753e-06
21:43214225 A G 0.211663 7.3110e-06
21:43215616 G A 0.165949 -9.1986e-06
21:43220878 A C 0.164701 2.5906e-06
21:43222779 G A 1.385536 -2.6073e-06
21:43227915 G A 0.534476 4.8835e-06
21:43228469 A G 0.167285 1.5399e-05
21:43231342 T C 0.713677 2.9737e-06
21:43233238 C T 0.204853 1.2946e-05
21:43240446 T C 0.113343 8.6072e-06
21:43240636 T C 0.074069 -8.7056e-06
21:43242691 C G 0.462950 8.2024e-06
21:43247564 A G 0.117505 1.2913e-05
21:43253769 G A 0.764246 -2.4741e-05
21:43254623 G C 0.299858 -3.0200e-05
21:43256172 C T 0.070332 6.4092e-06
21:43258138 T C 0.066977 2.7971e-05
21:43258593 C T 0.545532 -1.7000e-05
21:43259709 T C 0.106680 6.6677e-06
21:43261820 C T 0.020334 3.0408e-06
21:43263742 A G 0.417291 -1.8577e-06
21:43266050 A G 1.192600 1.5745e-05
21:43270922 A G 1.326448 6.0327e-06
21:43271688 A G 1.142187 3.4457e-06
21:43274690 T C 0.025910 -1.5124e-06
21:43274844 T C 0.037932 7.6971e-06
21:43276817 A G 0.062676 -2.4264e-06
21:43280913 A G 0.588411 8.4579e-06
21:43281767 A C 0.175648 8.2661e-06
21:43282436 A G 0.158908 2.9154e-06
21:43285675 T C 0.294724 -2.0582e-05
21:43286561 T C 0.753309 9.2692e-06
21:43294593 T C 0.091136 -1.4237e-05
21:43296188 A G 0.196200 1.1795e-05
21:43300281 T C 0.198645 -2.5660e-05
21:43301289 G A 0.236998 -1.8628e-05
21:43304321 T C 0.032366 5.7724e-06
21:43305937 A G 0.352796 4.0674e-05
21:43306075 C G 0.314191 -3.8473e-05
21:43306587 A G 0.076091 -2.5494e-06
21:43307925 A G 0.069258 3.4708e-06
21:43308487 C T 0.125419 2.5733e-06
21:43310797 T C 0.845458 2.1535e-05
21:43310957 T C 0.284664 -2.0833e-05
21:43311985 T C 0.477250 -1.7633e-05
21:43314865 C T 0.146968 1.0390e-05
21:43316219 A G 0.023095 2.6599e-05
21:43316506 A G 0.161634 1.2990e-05
21:43317441 G C 0.403141 1.4743e-05
21:43318856 G A 0.726981 5.5585e-05
21:43319180 C T 0.030813 -3.1591e-05
21:43320520 C T 0.122635 -5.4986e-06
21:43321528 G A 0.730071 1.6450e-05
21:43322990 C T 1.370084 -2.9182e-05
21:43325219 C T 1.137995 -2.3314e-05
21:43325973 G A 0.156599 3.7690e-06
21:43327450 A G 0.041692 9.2338e-06
21:43327676 A G 0.091394 -2.5202e-06
21:43328299 G C 0.088984 -3.4339e-06
21:43329032 T G 0.187116 -2.6534e-05
21:43330048 T C 0.032856 -1.4564e-05
21:43330545 A G 0.069934 5.0992e-06
21:43330598 G A 0.942040 -2.0151e-05
21:43333968 C T 0.492750 1.3094e-05
21:43335206 T C 0.588785 -2.4928e-06
21:43338302 G A 0.073032 3.8353e-07
21:43338328 A C 0.072664 3.2158e-06
21:43338400 T C 0.674430 -1.9989e-05
21:43345228 G C 0.053126 1.8684e-05
21:43345575 G C 0.155715 -1.4187e-05
21:43346911 A G 0.046894 2.0937e-05
21:43348412 C T 0.051810 1.1360e-05
21:43348830 A G 0.032665 2.8509e-06
21:43353499 A G 0.029147 2.2077e-05
21:43353610 C T 0.539273 1.7655e-05
21:43353913 C T 1.780803 -1.8774e-05
21:43356289 A C 0.725866 -1.4935e-05
21:43356410 G A 0.541650 -1.8901e-05
21:43359361 C T 0.036473 1.6541e-06
21:43362204 C T 0.098326 5.4148e-06
21:43362295 T C 0.034267 1.5202e-06
21:43362513 G C 1.177539 -1.2725e-05
21:43362847 C T 0.029136 7.4246e-06
21:43363109 A G 0.666902 2.4399e-06
21:43363473 T C 0.100982 8.0472e-07
21:43364271 G A 0.057250 -8.7504e-06
21:43367158 A G 0.065073 -6.6234e-06
21:43368105 A C 0.241642 -8.8047e-06
21:43373181 G A 0.437646 3.7002e-06
21:43377711 A G 0.761669 2.2016e-05
21:43378964 G A 0.363461 -4.7178e-06
21:43385451 C A 0.505764 -3.9762e-05
21:43385511 A C 0.588771 4.5561e-05
21:43386061 A G 1.913736 -1.5058e-05
21:43386447 A G 0.034348 -8.6032e-06
21:43387056 T G 0.747033 4.1603e-05
21:43392966 T C 0.130869 3.4667e-05
21:43397780 A G 0.205655 3.1532e-05
21:43397932 A G 0.831192 2.2620e-05
21:43399915 G T 0.125185 2.4204e-05
21:43401308 A G 0.140668 -1.7723e-06
21:43402724 C T 0.026971 1.8874e-06
21:43403058 T G 0.033447 2.2485e-05
21:43405576 G A 0.029650 3.0348e-06
21:43410840 A G 0.069615 -2.8737e-06
21:43412705 G A 0.257067 -6.2839e-06
21:43413553 G T 0.541089 9.8156e-06
21:43413651 C T 0.412834 -1.2392e-05
21:43413731 T C 1.415254 2.1537e-05
21:43421256 G A 0.021681 -1.4245e-05
21:43424864 A G 0.044867 -8.8954e-08
21:43427190 A C 0.047241 5.7628e-06
21:43428270 A C 1.265948 8.6825e-06
21:43433161 G A 0.027216 2.8640e-06
21:43434362 T C 0.546855 -7.4641e-06
21:43435406 T C 0.560655 4.4254e-06
21:43438874 G A 1.080746 2.7669e-06
21:43438898 T G 0.619662 -3.0120e-05
21:43439732 A G 0.031744 1.6718e-05
21:43440058 A G 0.069581 -1.4212e-06
21:43441250 G A 0.148208 -4.1393e-06
21:43441315 A G 0.261501 -4.9861e-06
21:43441834 A G 0.140236 -1.2322e-05
21:43442372 T C 0.451768 -9.2785e-06
21:43442991 T C 0.034345 -9.6303e-06
21:43443498 T C 0.295547 -1.5577e-05
21:43444414 G C 0.785345 4.2273e-05
21:43448797 C T 1.655833 7.9713e-06
21:43449936 T C 0.762233 -1.6453e-05
21:43451397 T C 0.514832 -2.6394e-06
21:43454614 T C 0.447376 -1.5130e-05
21:43455125 C T 0.163997 -6.1188e-06
21:43457773 T C 0.044211 2.1004e-05
21:43457838 C A 1.978177 1.6224e-05
21:43457991 T C 0.040495 -9.4405e-06
21:43458204 A G 1.974716 1.3425e-05
21:43458382 T C 0.059415 -1.2109e-06
21:43458706 T C 0.224776 6.8582e-06
21:43459991 C T 0.256785 2.4856e-06
21:43460247 T C 0.039057 2.4554e-05
21:43460608 T C 0.021021 -6.9169e-07
21:43460852 C G 0.563602 3.2167e-07
21:43460912 A T 0.034104 1.1068e-05
21:43462379 G A 0.892270 -6.0543e-06
21:43463599 A G 0.109899 9.3646e-06
21:43463948 G A 0.026944 -2.9691e-06
21:43465959 T C 0.114843 -3.1955e-06
21:43468367 G T 0.466711 -1.2731e-05
21:43471803 T C 0.071029 -5.6940e-06
21:43472417 G A 1.549697 -1.2579e-05
21:43474929 T C 0.028436 -3.0186e-06
21:43475879 T C 1.475914 -1.9141e-05
21:43479756 A G 0.872891 8.4711e-06
21:43481026 C T 0.094002 1.4924e-05
21:43486168 T G 1.703090 6.8459e-06
21:43486964 C T 0.127762 7.1658e-06
21:43495777 A G 0.750667 -9.1494e-06
21:43496000 A C 0.061965 -1.1648e-05
21:43496949 G A 1.318706 -6.8444e-06
21:43499119 T C 0.058436 -7.2359e-08
21:43499352 A G 0.267097 1.5184e-05
21:43501322 G T 0.226306 4.4018e-06
21:43501421 A G 0.109036 -8.7099e-06
21:43504548 A G 0.049175 1.5557e-05
21:43505436 A G 0.039438 8.3984e-06
21:43506057 T C 0.220241 1.0409e-05
21:43510427 C T 0.406921 -7.7238e-06
21:43510514 G C 0.562620 1.5304e-05
21:43513989 T C 0.405582 -4.6411e-06
21:43514835 G A 0.999735 1.6689e-05
21:43515560 A G 0.133344 -1.5432e-05
21:43519032 A G 0.639524 -3.0797e-06
21:43522349 C T 1.081150 -9.1111e-06
21:43523854 C G 0.043208 -4.5675e-06
21:43523941 A C 0.718977 -6.5766e-06
21:43525094 C A 0.163963 -1.3235e-05
21:43528822 T C 0.526643 -1.2818e-05
21:43530399 T C 1.166319 -1.3206e-05
21:43531008 C T 1.616670 1.4353e-05
21:43531632 C T 1.641550 6.9342e-06
21:43532981 C A 1.099577 2.7380e-05
21:43535511 A G 0.101475 3.9750e-06
21:43537476 C T 0.106914 2.9395e-06
21:43538093 C A 0.866088 -1.9632e-06
21:43539164 T C 0.105177 -9.6328e-06
21:43539293 A G 0.426035 -3.8640e-06
21:43540484 C G 0.040444 -2.0557e-05
21:43540740 T G 0.255894 8.3488e-06
21:43541342 T C 1.263898 -5.2158e-06
21:43546509 A G 0.177474 -3.3471e-06
21:43547165 A G 0.085353 -2.1017e-06
21:43547873 A G 0.698232 3.3468e-06
21:43548031 T C 0.076550 -8.8746e-06
21:43554337 G A 1.210449 -6.0095e-06
21:43555442 T C 0.383765 1.6096e-06
21:43555613 T C 0.070305 -1.5283e-06
21:43557166 C T 0.764110 6.1503e-06
21:43557494 G A 0.385978 -4.1636e-05
21:43557698 C A 0.345915 -5.2664e-07
21:43560409 A G 1.646038 -1.3198e-06
21:43560578 T G 0.176009 -8.0174e-06
21:43563496 A G 0.350277 2.3991e-06
21:43574245 C A 1.865357 -1.2134e-05
21:43577406 C A 0.114873 -9.1996e-06
21:43578725 G A 0.155487 2.1883e-05
21:43578888 T C 1.381661 3.7311e-05
21:43586397 T G 0.174564 -3.0218e-05
21:43606997 C T 1.425688 2.8206e-05
21:43611073 C T 0.095562 -1.5197e-05
21:43625274 G T 0.233649 -2.2179e-05
21:43633193 G A 1.810208 -2.0655e-06
21:43634547 G A 0.253263 -1.9761e-05
21:43639801 A G 0.140535 -2.0942e-05
21:43647748 A G 0.164725 1.8435e-05
21:43655632 C T 0.057715 4.5207e-06
21:43659089 A G 0.100132 7.4379e-06
21:43659830 C T 0.740050 -3.6714e-06
21:43664646 T C 0.071039 -1.7587e-05
21:43665240 A G 0.027314 -6.7103e-06
21:43666070 A G 0.641169 -5.5995e-06
21:43669369 T C 0.050885 6.1631e-06
21:43669686 A G 0.077013 1.8101e-05
21:43673183 T C 0.092893 -2.0540e-05
21:43675348 T C 0.338527 5.2961e-06
21:43677440 C G 0.147593 -2.6913e-05
21:43679123 T C 0.041508 9.3073e-06
21:43679554 T C 0.336701 9.6015e-06
21:43682686 A G 0.998868 1.3766e-05
21:43682959 A G 0.022282 -1.9179e-05
21:43685123 G A 1.036059 1.9542e-05
21:43699230 A G 0.198883 -4.8785e-06
21:43699701 T C 0.059806 -3.6140e-05
21:43701292 T C 0.064484 -1.3702e-05
21:43701977 G A 1.023391 -1.5480e-07
21:43703098 A G 0.398133 1.6965e-05
21:43703324 T G 0.160842 -2.2768e-05
21:43705725 C A 1.290685 2.8083e-05
21:43706776 A G 0.358134 -1.7385e-05
21:43706944 C T 1.595792 1.9886e-06
21:43706995 A G 0.024441 2.7148e-06
21:43707101 G C 1.252416 2.6074e-05
21:43710052 T C 0.726304 2.6436e-05
21:43710909 G C 0.427477 3.6702e-05
21:43711989 T C 0.082602 1.9528e-05
21:43716022 A G 1.174125 9.0765e-05
21:43716554 A G 0.072879 9.7655e-07
21:43716901 G A 1.125433 5.6622e-05
21:43718483 A G 1.038755 3.3704e-05
21:43723820 A G 0.149276 -8.9883e-06
21:43724353 A G 1.230783 6.2886e-05
21:43724741 T C 0.052289 -2.2575e-06
21:43728454 A G 0.022143 -2.8420e-06
21:43728491 A C 0.027032 6.2347e-06
21:43728695 G T 0.089800 7.7890e-06
21:43729034 T C 1.070696 1.5850e-05
21:43729230 C T 0.065600 1.3775e-06
21:43729979 A G 0.343691 1.7050e-05
21:43732596 T G 0.045262 7.7598e-06
21:43732828 A C 0.312168 1.3726e-05
21:43734984 G A 0.927427 -5.9380e-05
21:43735529 C T 0.063339 -5.4616e-06
21:43736871 C T 0.079699 -4.4049e-07
21:43744602 C T 0.975181 -1.9732e-04
21:43744956 T C 0.176556 5.4018e-06
21:43755637 T C 0.053520 4.0381e-06
21:43759582 G A 0.526384 5.5485e-06
21:43759747 G A 0.154886 -3.3881e-06
21:43763376 A G 0.952838 -1.6211e-05
21:43763598 A G 0.032292 -2.6111e-05
21:43764496 G A 1.423404 -1.3159e-05
21:43771572 A G 0.079002 9.0879e-06
21:43772947 T C 1.247245 -5.5673e-05
21:43774120 A G 0.024914 2.6146e-06
21:43776975 G A 1.575930 -3.7518e-05
21:43777897 G A 0.584035 4.6192e-05
21:43778378 C T 0.185076 4.7308e-05
21:43778895 G A 0.585810 4.6001e-05
21:43786185 A G 1.976949 5.4438e-06
21:43786333 A G 0.759463 3.0517e-07
21:43786540 A G 0.029759 -2.5528e-06
21:43787562 A G 1.439536 -5.1695e-05
21:43788690 A C 1.664383 -7.8084e-05
21:43789474 A G 0.649794 1.4026e-05
21:43791493 T C 0.226761 -3.7963e-06
21:43792094 A C 0.045381 -1.9473e-05
21:43793625 T C 0.757667 -2.5948e-07
21:43793934 A G 0.021735 5.8528e-06
21:43795055 C T 0.156334 1.0103e-05
21:43797979 T C 0.552587 -3.7439e-06
21:43798797 A G 0.022860 -1.7360e-05
21:43799567 C T 0.212564 6.7325e-06
21:43801712 A C 0.756749 -2.5784e-05
21:43803167 C T 0.212285 8.2573e-06
21:43803325 A G 0.030082 5.9172e-06
21:43804732 T C 0.154474 9.5135e-06
21:43805656 C T 0.879106 7.5151e-06
21:43806482 T C 0.098537 2.9665e-05
21:43808627 T C 0.228403 -2.7952e-05
21:43808927 G A 1.804289 3.2295e-06
21:43809092 T C 0.110814 -3.0093e-05
21:43809418 G C 0.469339 -3.0922e-05
21:43809494 C G 0.393128 -4.6181e-05
21:43809826 C T 0.167853 1.0804e-05
21:43810084 T C 0.156375 1.5696e-05
21:43813465 C T 0.640962 -7.6295e-07
21:43813833 T C 0.042515 8.1468e-06
21:43814438 A G 0.066399 2.3703e-05
21:43815661 C T 0.062145 -1.0593e-06
21:43816559 A G 0.045551 9.0683e-06
21:43817117 T G 0.656730 6.3936e-07
21:43817544 A G 0.190669 -2.8161e-05
21:43822402 A C 0.848538 4.4655e-05
21:43824106 G A 1.301979 1.2268e-05
21:43831820 A G 0.046880 -3.0185e-05
21:43836186 A G 0.733182 1.7361e-05
21:43836390 G A 0.907685 3.0200e-05
21:43837723 C T 0.255395 6.3363e-05
21:43838643 A G 0.168886 1.2685e-05
21:43841827 A G 0.864830 5.1168e-05
21:43846802 A G 0.080572 5.1257e-05
21:43852884 T C 0.289974 7.0764e-05
21:43855468 C T 0.210180 2.2672e-05
21:43859081 A G 0.043372 4.7689e-06
21:43860659 G A 1.389195 -8.9620e-06
21:43866169 T C 1.058113 -1.4272e-05
21:43866505 A G 0.938841 -2.5557e-06
21:43866538 T C 0.885249 -2.0133e-05
21:43869596 G T 0.175359 1.8534e-05
21:43870045 A C 1.095351 1.2324e-05
21:43872172 T C 0.069730 -4.9572e-05
21:43872938 A G 0.024142 4.1629e-06
21:43874424 G A 0.857333 -3.2934e-05
21:43874982 A G 0.143704 -6.1840e-06
21:43875543 C G 1.383962 -6.9901e-06
21:43877364 T C 0.042814 8.3034e-06
21:43878213 A G 0.446203 1.5917e-05
21:43878268 A G 0.038092 -6.2650e-06
21:43882553 A G 0.799223 7.4042e-06
21:43885551 A G 0.760517 -3.0345e-05
21:43887254 T C 0.440780 1.0194e-05
21:43887406 A C 0.131736 8.5523e-06
21:43890706 A G 0.022299 4.4026e-06
21:43892641 C T 1.884120 -8.6793e-06
21:43892875 A G 0.172956 3.0475e-06
21:43896143 T C 0.412266 4.1742e-06
21:43896583 T C 0.115659 -5.2487e-06
21:43898195 G A 0.149524 2.7805e-05
21:43899184 C T 0.058674 5.1212e-06
21:43908202 T G 0.120813 2.1118e-05
21:43911349 A G 0.034991 3.3663e-06
21:43913421 A G 1.678717 9.9787e-06
21:43917057 C T 0.400319 1.2848e-05
21:43920118 T C 0.104439 3.8663e-07
21:43925622 A G 0.029232 1.6500e-05
21:43927520 C G 1.382592 -1.2936e-06
21:43929852 A C 0.820693 -2.6792e-05
21:43931973 G T 0.159741 2.0059e-05
21:43940047 G T 0.177090 -8.9167e-06
21:43941268 T C 0.036439 2.2946e-06
21:43950035 T C 0.185012 1.4933e-05
21:43954542 C T 1.646983 1.8621e-05
21:43955735 A G 0.031758 6.5537e-06
21:43958915 A G 1.234744 -2.1578e-06
21:43981129 C T 0.202021 1.1576e-06
21:43985460 T C 0.046826 9.5523e-06
21:43985955 A G 1.818242 1.3191e-05
21:43990726 C T 0.264272 2.3625e-05
21:43995327 T C 0.078638 -4.8163e-06
21:44005002 G A 0.106941 -7.8532e-06
21:44011316 C T 1.149847 -6.5563e-07
21:44012601 A G 0.496792 -8.6067e-06
21:44013599 A G 0.067643 3.4807e-06
21:44018106 G A 0.037860 2.2655e-05
21:44019179 G C 0.069135 -1.0122e-05
21:44022258 A G 1.557482 -8.7448e-06
21:44024054 T C 0.097391 3.9793e-05
21:44026143 A C 0.544771 1.0094e-05
21:44026562 T C 0.052949 1.1334e-05
21:44027626 G T 0.205040 7.3865e-06
21:44032983 G T 1.612060 -5.6476e-06
21:44038248 C T 1.166166 1.9139e-05
21:44042101 C T 0.719987 -1.5956e-05
21:44043925 C T 1.203955 -1.0236e-06
21:44046262 G A 0.691724 6.9437e-06
21:44047010 T C 1.896377 9.1206e-06
21:44047806 A G 0.218500 2.4870e-06
21:44053107 G A 0.134691 1.5954e-05
21:44053167 A G 0.041559 -5.4083e-06
21:44057334 C T 0.759775 -1.0101e-05
21:44057708 A G 0.153278 2.5586e-05
21:44060047 T G 0.147399 -3.3300e-05
21:44062703 T G 1.777216 6.1760e-06
21:44064509 T C 0.793342 5.6063e-05
21:44064958 A C 0.124977 1.7122e-05
21:44069098 A G 0.279533 7.3639e-06
21:44071939 G A 1.540143 5.6368e-06
21:44072476 C T 0.493848 -3.1532e-05
21:44072932 C A 0.024730 8.4828e-06
21:44075337 G A 0.426518 1.8750e-05
21:44075537 T G 0.160077 4.9952e-06
21:44075778 C T 0.067432 1.7219e-05
21:44077148 T C 0.066657 -4.1357e-05
21:44080009 T C 0.174204 -8.9425e-07
21:44083603 T C 0.585344 1.8154e-05
21:44087731 A G 0.391082 2.8608e-05
21:44100015 C A 0.225932 -1.1693e-05
21:44100048 C A 0.033366 1.5713e-05
21:44101127 A G 0.270041 4.0854e-05
21:44107299 G T 0.257581 -2.4505e-05
21:44109676 C A 0.065294 2.7062e-07
21:44111002 T C 0.021514 1.5860e-05
21:44114331 C G 0.067745 2.5869e-06
21:44123705 G A 1.197768 5.8967e-06
21:44127086 G C 0.045711 -1.4289e-05
21:44140041 A C 1.208365 1.0339e-05
21:44144794 A G 0.165191 2.0650e-05
21:44145135 T C 0.253175 -3.0885e-05
21:44150877 A G 0.474622 -2.1781e-05
21:44156769 G A 0.098789 6.8322e-06
21:44157161 A G 0.031941 -1.7664e-07
21:44158405 A C 1.345623 -1.3786e-05
21:44158447 A G 0.389446 -8.6333e-06
21:44161233 G A 0.519034 -3.2818e-06
21:44161369 G T 0.050090 9.7742e-06
21:44168020 A G 0.087879 -3.8569e-06
21:44168608 T C 1.492254 -1.8277e-05
21:44168991 T C 0.087229 -9.2705e-06
21:44172809 C T 0.897546 -1.4830e-06
21:44175695 A G 0.996029 -3.6860e-05
21:44180736 A G 1.958254 5.9556e-06
21:44180916 A G 0.718250 2.8276e-05
21:44182517 C A 0.704311 1.2024e-05
21:44184380 C T 1.684078 -9.8472e-06
21:44184483 A G 0.068401 9.3876e-06
21:44187337 G A 0.835289 1.2759e-05
21:44187799 A G 0.100166 -2.9599e-06
21:44188633 A C 0.121717 4.4966e-06
21:44189172 C A 0.714116 1.4739e-05
21:44190468 C A 1.255218 2.2026e-06
21:44190901 G T 0.022425 -1.0374e-05
21:44191487 G T 1.972836 4.0384e-06
21:44192024 G T 0.218071 1.9535e-05
21:44195804 G A 0.430802 -2.2389e-05
21:44196394 G T 1.291185 -1.3014e-05
21:44196642 T A 0.140430 1.1596e-05
21:44197992 G A 0.536798 8.1163e-06
21:44200954 A G 1.188102 7.8831e-06
21:44201769 C A 1.358375 2.7484e-05
21:44202023 C T 0.075860 4.4667e-06
21:44203087 C A 0.091210 -5.2015e-06
21:44203738 T C 0.674851 -3.0286e-05
21:44206694 C T 0.076431 -1.4893e-07
21:44207289 A G 0.072039 1.3457e-05
21:44210786 T G 1.902639 -1.1851e-05
21:44214942 A G 0.204574 2.6118e-06
21:44215609 T C 0.143564 -2.1880e-05
21:44217083 C G 1.921005 -1.2769e-05
21:44217494 C T 0.300918 -3.7656e-06
21:44239062 G A 0.630670 -1.4021e-05
21:44251944 G A 0.164528 1.0745e-06
21:44254621 C T 0.029759 1.2952e-05
21:44260961 T C 0.092268 1.9413e-06
21:44261313 T C 0.461060 -1.6998e-05
21:44264597 A G 1.734426 1.1716e-05
21:44265585 A G 0.144809 5.5213e-06
21:44270229 T C 0.341941 3.1275e-06
21:44273858 A G 0.804837 -1.2811e-05
21:44276083 A G 0.129571 4.3561e-06
21:44276307 A G 0.119932 -1.2597e-05
21:44276469 T C 0.149483 9.8189e-07
21:44279143 C T 0.022044 -3.1731e-05
21:44280280 A C 0.130118 -2.6474e-05
21:44283830 T C 0.020980 2.6776e-06
21:44284397 A C 0.077380 -9.8862e-06
21:44288412 A G 0.043304 1.9223e-05
21:44293744 G C 1.071117 -2.2554e-05
21:44299684 C G 0.065096 -1.2202e-06
21:44306703 C G 0.033277 1.2831e-05
21:44307602 A G 0.135242 -1.3564e-05
21:44317003 G T 0.267444 -1.3152e-05
21:44317381 C T 0.327668 -5.6939e-06
21:44323720 T C 0.119582 4.2473e-06
21:44324329 A G 0.036735 8.7376e-06
21:44324506 C T 0.152683 8.2709e-06
21:44325381 G A 0.151343 -1.6808e-05
21:44325525 T C 0.462284 -1.4852e-05
21:44328060 G A 0.165605 -4.6218e-06
21:44329625 G T 0.023935 3.9858e-06
21:44333656 T G 0.134109 -9.6003e-06
21:44337912 G A 1.242727 -2.1805e-05
21:44342365 C T 1.346473 -2.2235e-05
21:44345686 G A 1.278099 -2.0320e-05
21:44360107 A G 0.555449 1.3449e-05
21:44361310 T C 1.031017 1.0123e-05
21:44361836 C A 0.115682 -2.7132e-06
21:44361963 T C 0.108002 -1.4078e-05
21:44362642 A C 0.022418 1.8912e-05
21:44379258 A G 0.253916 3.5534e-06
21:44379846 C T 1.051433 -5.7776e-06
21:44382826 A G 0.080124 -3.8110e-05
21:44406999 T G 0.038666 6.0378e-06
21:44409189 T C 0.046231 2.6651e-06
21:44412809 G A 0.484505 -2.4629e-05
21:44416427 C G 0.956584 4.8288e-05
21:44424444 T C 0.039465 8.3910e-06
21:44425201 C T 1.827762 5.3060e-06
21:44436177 A G 1.019709 1.0154e-05
21:44445292 T C 0.964261 -2.8753e-05
21:44448718 T C 0.225816 3.3249e-06
21:44449304 T G 0.055404 -3.2543e-05
21:44458025 A C 0.219914 -1.9369e-06
21:44460411 A G 0.032961 -1.1105e-05
21:44461213 C A 0.628576 -1.0284e-05
21:44469954 T C 0.269582 -1.2686e-05
21:44470086 C T 0.715285 2.5408e-05
21:44473446 G A 0.880768 2.5895e-05
21:44475218 T C 0.022544 -1.5200e-06
21:44475289 T C 0.033553 1.5210e-05
21:44477033 C T 0.068697 -7.5639e-06
21:44483248 A G 0.183529 -2.8945e-06
21:44483508 T C 0.059038 5.8929e-06
21:44487454 T C 0.670207 3.8212e-05
21:44488395 T G 0.507114 -9.1683e-06
21:44489524 T C 0.155236 1.0255e-05
21:44491293 C T 0.141837 2.5034e-06
21:44500164 T C 0.031537 4.7813e-06
21:44501787 C A 0.181992 -1.2798e-05
21:44502816 G A 0.071474 5.0909e-07
21:44503173 T C 0.355887 1.9312e-05
21:44503243 C T 1.067537 2.6151e-05
21:44503300 A G 0.089653 6.2298e-06
21:44503434 C T 1.269473 -5.7370e-07
21:44504005 G C 0.695536 1.0526e-04
21:44508894 C T 0.614491 -5.9388e-06
21:44512726 A G 0.097041 -9.4409e-06
21:44514488 A G 0.582995 -8.6854e-06
21:44524070 A G 0.224528 -1.2902e-05
21:44525219 A G 0.893786 -5.2714e-06
21:44525262 C T 0.032723 -1.1790e-05
21:44536776 A G 0.033577 1.7650e-05
21:44548519 A G 0.198325 -2.9278e-06
21:44559520 A G 0.113605 1.0261e-05
21:44560459 C T 1.132002 2.0382e-05
21:44563563 T C 0.200906 2.0455e-05
21:44564105 T C 0.349379 -1.6086e-05
21:44565581 T G 0.049250 2.7694e-06
21:44569153 T C 0.759245 7.5801e-06
21:44569367 A G 0.141548 6.1253e-06
21:44569554 G A 0.621270 1.8172e-05
21:44571239 G A 0.257550 1.1531e-05
21:44577142 C T 0.188775 -1.7146e-05
21:44577453 G A 0.576148 1.2536e-05
21:44578447 A G 0.020970 1.5960e-05
21:44582440 G A 1.119082 1.8526e-05
21:44585615 G T 0.606464 -9.9177e-06
21:44587470 G A 0.161549 8.7656e-06
21:44588634 A G 0.111300 7.8543e-06
21:44589215 T C 1.222685 -1.1994e-06
21:44591122 A G 0.135153 2.6347e-05
21:44593733 C A 1.331252 1.9354e-05
21:44594702 A G 0.144203 8.1724e-06
21:44596949 T C 0.075942 -1.7205e-05
21:44598827 A G 0.245008 6.5410e-06
21:44601086 T C 0.079328 1.0619e-05
21:44601895 T C 0.768598 3.0694e-05
21:44602524 T C 0.112398 -1.6294e-05
21:44608339 T C 0.139464 -1.7539e-05
21:44615497 A G 0.047200 -2.3183e-05
21:44616883 G A 0.286775 6.9671e-06
21:44617110 T C 0.141463 -2.8227e-05
21:44620264 T C 0.027229 -2.1439e-05
21:44621414 A G 1.406456 5.4152e-06
21:44628741 C T 0.846869 3.1623e-05
21:44629340 T C 0.106088 2.6049e-05
21:44629718 C T 1.024254 2.3769e-06
21:44630654 A G 0.023041 -1.5224e-05
21:44700912 G A 0.032822 -9.5463e-08
21:44710506 A G 0.038765 3.3258e-05
21:44711692 A C 0.144822 1.5279e-05
21:44712440 A G 0.134789 -5.7801e-05
21:44713291 T C 1.480766 -2.5609e-05
21:44717198 C T 0.145829 1.0761e-05
21:44717648 T C 0.032302 -1.6892e-05
21:44717779 A G 0.220322 9.8451e-06
21:44720146 T C 1.421000 -1.8900e-06
21:44721027 T C 0.075697 -2.4391e-05
21:44722417 T G 0.040614 -7.9680e-06
21:44728354 G A 1.898988 3.6216e-06
21:44731749 G A 1.476628 -7.4386e-06
21:44734007 C T 1.869817 -1.8039e-06
21:44734578 A G 0.034124 2.9089e-06
21:44738225 C T 1.890577 6.7954e-06
21:44738749 T C 1.606209 6.2054e-06
21:44739481 T C 0.118096 1.1079e-05
21:44740134 G A 0.223623 -4.6972e-06
21:44740327 A C 0.721058 -3.0474e-06
21:44742746 A C 1.832311 9.2489e-06
21:44744999 T G 0.545624 -6.4320e-06
21:44746157 T C 0.236043 -1.5180e-05
21:44747065 C A 0.083972 1.0693e-05
21:44748707 G T 0.046873 -9.0205e-06
21:44751394 T C 1.825800 3.3625e-06
21:44752768 A G 0.055115 -1.8453e-05
21:44758084 G A 0.030758 -1.0135e-05
21:44758331 G C 0.032995 -1.3741e-05
21:44760603 A G 0.567607 5.7619e-06
21:44762655 C T 0.456127 -4.3672e-06
21:44762915 A C 0.103100 5.6765e-06
21:44765118 T C 0.052633 2.2371e-05
21:44765230 A G 0.050688 3.1293e-06
21:44766876 A G 0.352749 -2.5523e-05
21:44767404 G C 0.672978 1.5744e-05
21:44768562 T C 1.410168 6.5638e-06
21:44769085 T C 0.032166 -1.0008e-05
21:44772228 T C 0.804554 -3.6995e-06
21:44774757 A C 0.520690 -6.2292e-06
21:44775519 C T 1.588948 -1.3975e-05
21:44776521 C A 0.148042 1.2526e-05
21:44777878 T C 0.628692 -4.2534e-05
21:44779601 C T 0.224602 -1.1990e-05
21:44781021 A G 0.116845 2.7825e-05
21:44781984 C T 1.203272 -9.3771e-07
21:44782461 T C 0.051412 -1.3308e-05
21:44783295 G A 0.151799 1.2998e-05
21:44786094 G A 0.252566 9.4466e-06
21:44788262 A G 0.527758 2.6505e-06
21:44789061 G A 0.067718 -2.0328e-05
21:44792123 A G 0.042916 1.4761e-05
21:44796838 G A 0.178433 2.5262e-06
21:44797498 A G 0.239497 -1.8789e-05
21:44800001 T C 0.093618 1.9838e-06
21:44800830 T C 0.056865 6.4613e-06
21:44802443 T C 0.570055 2.9912e-06
21:44810106 A G 0.428191 -5.3816e-06
21:44810756 T G 0.444768 -4.2478e-07
21:44814419 G C 0.021647 2.8547e-06
21:44815113 T C 0.390181 3.3006e-06
21:44815507 A G 0.041828 -4.6236e-05
21:44815897 A G 0.227581 1.8357e-06
21:44817871 G T 0.049610 7.5542e-06
21:44821329 A G 0.075680 -2.5963e-06
21:44821867 T C 0.895408 6.8341e-05
21:44821881 C T 0.085866 1.3967e-05
21:44822178 A C 0.360844 3.3362e-05
21:44822871 A G 0.054299 -7.4225e-06
21:44829087 T C 0.715370 -6.2523e-07
21:44830405 T C 0.081630 3.3059e-05
21:44830955 T C 1.422509 -1.2330e-05
21:44831798 T C 0.510504 -3.8203e-06
21:44833815 A G 0.233371 -2.7356e-05
21:44835508 G A 1.740849 5.5116e-06
21:44838330 A C 0.036164 -1.7498e-06
21:44840873 A G 0.101617 5.7339e-06
21:44842226 C A 0.157871 1.9921e-05
21:44846016 T C 0.514757 -4.1870e-06
21:44848203 A C 1.454063 -1.7391e-05
21:44851265 G A 1.570650 -1.2050e-05
21:44855211 A G 0.050273 6.7104e-06
21:44866904 A G 0.022129 9.1037e-06
21:44867547 T C 0.270820 -1.4896e-05
21:44871189 T C 0.444986 -1.6618e-05
21:44871682 C A 1.551057 -7.0482e-06
21:44875495 T C 0.554722 2.0126e-06
21:44875975 T G 0.073297 -3.8179e-05
21:44877881 G A 0.094824 -3.2778e-05
21:44879102 T C 0.965658 2.8453e-05
21:44882110 T C 0.026233 3.3838e-05
21:44886119 C T 1.744099 9.8779e-07
21:44889292 A G 1.665291 1.2353e-05
21:44889807 T C 0.041539 -1.1484e-05
21:44897977 A G 0.073079 5.0920e-07
21:44913747 T C 0.656054 -1.1166e-05
21:44914284 C T 0.067622 -3.8379e-06
21:44919536 C G 0.044351 2.7692e-05
21:44926001 T C 0.622164 9.1310e-06
21:44927761 A G 0.098404 -1.9044e-05
21:44936389 C T 0.032380 -1.8585e-05
21:44939216 G A 0.047679 -5.4874e-06
21:44946378 A G 0.213145 1.7192e-05
21:44949285 C T 1.129445 8.0519e-06
21:44958061 T C 0.048709 1.0835e-06
21:44961243 T C 0.073589 1.3951e-05
21:44965874 G T 1.055720 -2.8494e-07
21:44977920 G A 0.027052 -1.2053e-06
21:44982527 T C 0.119334 -1.7517e-07
21:44997920 C T 0.031462 5.9064e-06
21:44999301 T C 0.051093 -2.1792e-05
21:45005114 T C 0.030833 1.8626e-05
21:45009145 T C 0.033097 5.5079e-06
21:45041790 C T 1.186677 -3.7674e-06
21:45043518 G C 0.020280 2.5636e-05
21:45049658 C T 0.050256 -2.5002e-07
21:45053815 T C 1.155729 5.6827e-07
21:45057242 A C 0.032584 3.2723e-06
21:45064164 C T 0.075524 1.0420e-05
21:45064961 G A 0.625523 4.0402e-06
21:45073550 A G 0.060041 3.9423e-06
21:45085829 A G 1.155804 1.0383e-06
21:45106294 A C 0.067881 7.0798e-06
21:45106529 G T 0.049056 -4.2615e-06
21:45107562 C T 1.156358 -1.0145e-06
21:45109745 T C 0.052935 5.3400e-08
21:45123139 A G 1.184842 -4.4679e-06
21:45128190 C T 0.194997 4.9556e-05
21:45128612 A C 0.056063 -8.3654e-06
21:45132764 G A 1.263891 -2.2296e-05
21:45143563 C T 1.332346 1.4607e-06
21:45145286 T C 0.198244 3.5970e-05
21:45147564 T C 1.113925 -1.7846e-05
21:45151117 A G 0.035722 6.0036e-06
21:45151472 T C 0.288859 7.4167e-06
21:45152382 A G 0.063590 1.2323e-06
21:45152500 A G 0.288927 -2.8377e-05
21:45163867 T G 0.118300 -4.2851e-06
21:45173705 C T 0.103055 1.0077e-05
21:45174322 T C 0.035042 7.8210e-06
21:45176333 T C 0.231307 3.2516e-05
21:45180380 G A 0.472912 -9.4260e-06
21:45182404 A G 0.045694 -9.2067e-06
21:45189165 A T 0.864384 -1.7198e-05
21:45191005 G A 0.272125 -3.9283e-06
21:45193163 A G 0.100852 -1.8720e-05
21:45193316 G T 0.242006 3.7223e-05
21:45201832 A G 0.610302 -8.2940e-05
21:45206355 C T 0.831899 -3.1675e-05
21:45220483 G A 0.324037 -1.0507e-05
21:45220570 C T 0.833572 -2.3639e-05
21:45221944 C G 0.050868 2.0011e-06
21:45227150 G T 0.104082 5.3701e-06
21:45230974 C T 0.459299 1.3520e-06
21:45231929 A G 0.134800 2.0680e-05
21:45232322 C T 0.847032 -2.9017e-05
21:45235943 T C 0.181438 -1.2044e-05
21:45239078 A G 0.461818 8.4699e-06
21:45239126 C T 0.359847 -3.6156e-05
21:45249165 A G 0.742191 -3.6181e-06
21:45249474 A G 0.772582 6.6687e-06
21:45255592 C T 0.818154 3.6962e-06
21:45256598 G A 0.578691 -1.4717e-05
21:45267881 G A 0.310336 -8.4347e-06
21:45267956 A C 0.051218 -6.3322e-06
21:45272377 C T 1.543332 -1.7805e-05
21:45273477 A C 0.802317 -4.0884e-06
21:45273957 T C 0.081739 1.1917e-05
21:45279525 A G 0.071226 -2.3147e-06
21:45280717 A G 0.578004 -4.5500e-06
21:45290210 A G 0.081422 -2.9475e-06
21:45291099 A G 0.670741 -1.6501e-05
21:45322583 T C 0.764722 4.2353e-06
21:45324209 T G 0.072868 2.9038e-06
21:45339021 G A 0.062173 -9.1353e-06
21:45340041 A C 0.556826 6.5508e-06
21:45341460 C T 0.125538 2.2806e-07
21:45345716 C T 1.490292 2.6738e-07
21:45353708 T C 0.176767 -9.2013e-07
21:45360862 A G 0.702097 1.7132e-05
21:45365000 G A 0.033451 -8.4029e-06
21:45366119 C T 0.070930 -6.1391e-06
21:45367152 T C 0.864728 -3.0924e-05
21:45369998 G A 0.146991 1.5755e-05
21:45373020 G A 0.878769 3.0660e-05
21:45375174 A G 0.084482 -1.4226e-05
21:45380213 A G 0.531117 4.9907e-06
21:45382861 G A 0.326815 2.7383e-05
21:45388644 G A 1.091969 1.2803e-05
21:45391272 T C 0.066324 -6.6356e-06
21:45398656 T C 0.743861 -9.7103e-06
21:45398853 A C 0.415469 -1.6008e-05
21:45404338 G A 0.624575 -1.1065e-05
21:45405223 A G 0.074874 9.2724e-06
21:45408828 A G 0.083982 3.3585e-05
21:45421147 G C 0.222046 -5.3493e-06
21:45429264 T C 0.141436 4.0839e-05
21:45436355 A G 0.319658 -3.9419e-06
21:45447824 C T 0.080151 -3.1529e-06
21:45449406 A G 0.305739 -7.3674e-06
21:45454411 A G 0.051861 -1.7849e-05
21:45456487 G A 0.456946 1.2442e-05
21:45457449 A G 0.041706 -4.7321e-06
21:45476237 G C 0.042508 1.3442e-05
21:45477100 A G 0.568155 -2.7437e-05
21:45478835 T C 0.208464 -7.5806e-06
21:45499685 T G 0.100536 5.0271e-06
21:45502844 G T 0.119650 1.8096e-05
21:45503121 A G 0.320549 -7.3487e-06
21:45504479 A G 0.130200 -6.3477e-06
21:45506819 C T 0.348404 5.9622e-06
21:45529162 A G 0.050406 3.3828e-06
21:45542072 A T 0.043001 2.9836e-06
21:45546401 C T 0.058729 1.3138e-05
21:45560145 A G 0.041852 -3.4620e-07
21:45560399 C G 1.973631 -4.6749e-06
21:45562502 A C 0.100740 6.1353e-06
21:45564711 T C 0.049552 1.2430e-06
21:45565341 T C 0.038683 -7.1010e-06
21:45567977 C T 1.623990 2.3030e-05
21:45577102 A G 1.606464 2.2568e-05
21:45583019 T C 0.046836 -2.0381e-05
21:45584734 G C 0.026716 2.2672e-06
21:45587230 T C 0.074990 -3.9693e-06
21:45587728 C T 1.623986 2.1803e-05
21:45596207 T C 1.104361 4.5121e-06
21:45596495 T C 0.026304 -6.2799e-06
21:45596710 C A 0.160822 8.0708e-06
21:45597036 T C 0.194045 1.4865e-05
21:45597409 G T 1.713922 4.5184e-05
21:45600828 A G 0.020606 -2.8447e-06
21:45610369 G A 0.541585 1.6369e-05
21:45614802 A C 0.057960 -1.0135e-05
21:45615023 A G 1.212557 -7.9570e-06
21:45615409 C T 1.962316 -6.2006e-06
21:45615561 A G 1.220210 -9.7760e-06
21:45621817 G A 0.371349 -8.0000e-06
21:45621888 A G 0.027671 8.5947e-08
21:45624235 T G 0.044857 -9.0750e-06
21:45628401 T C 0.689032 -5.0915e-06
21:45629691 G A 1.189815 -9.7269e-06
21:45633699 G A 0.185709 -1.1393e-05
21:45635616 G A 1.046489 -1.1322e-05
21:45636404 A G 0.122989 2.2337e-05
21:45638536 C T 0.079648 1.1855e-05
21:45647421 C T 1.439366 2.9149e-05
21:45649666 A G 0.960851 1.4546e-05
21:45649714 T C 0.043293 1.5313e-07
21:45649778 G A 1.406456 2.8395e-05
21:45655037 T C 0.109760 4.5296e-06
21:45656774 T C 0.530838 -1.9674e-05
21:45657140 T C 0.037690 1.2544e-05
21:45665330 T G 1.169250 2.1383e-05
21:45665605 A G 0.616446 8.7511e-05
21:45666041 C T 0.059589 2.8363e-06
21:45669234 T C 0.473024 -2.0278e-05
21:45670770 C T 0.544233 1.7482e-05
21:45671672 T C 0.030065 2.1962e-05
21:45673649 C T 0.162087 1.3538e-05
21:45674095 C T 0.431482 1.4719e-06
21:45675827 G A 1.305256 5.8331e-06
21:45676698 T C 0.487130 -4.8029e-07
21:45687200 A G 0.169349 -3.5320e-06
21:45692871 T C 0.029935 1.4018e-05
21:45696025 T C 0.321314 1.9541e-05
21:45698562 G T 1.260457 -1.8482e-06
21:45699467 T C 0.036402 -4.5489e-06
21:45699477 A G 0.055414 -1.7676e-05
21:45704525 T C 0.031537 1.7366e-05
21:45704644 G A 0.806863 -1.8108e-05
21:45709141 C T 0.216208 3.0232e-06
21:45710528 C G 0.029592 1.2316e-06
21:45711867 C T 0.751572 -1.4420e-05
21:45712977 C T 0.735439 2.1136e-06
21:45716135 A G 0.020664 -3.9397e-06
21:45717550 C T 0.827173 -6.3904e-06
21:45718392 C T 0.370679 -4.9775e-06
21:45718427 A C 0.159618 -2.1655e-05
21:45721710 C T 0.524032 -1.5784e-05
21:45724388 A G 0.650080 1.5052e-05
21:45724827 G A 0.546719 -2.7444e-06
21:45725746 T C 0.101733 -2.6449e-07
21:45726695 T C 0.808481 -1.2034e-06
21:45727699 A G 0.361384 6.0997e-06
21:45733867 T A 0.158915 -2.7277e-05
21:45746102 C T 0.023993 -1.4998e-05
21:45750856 A G 0.068527 -1.2631e-05
21:45751822 A G 0.056736 -4.6903e-06
21:45752176 C A 1.676371 -2.0352e-05
21:45753117 A C 0.023527 9.7101e-06
21:45755360 T C 0.394981 7.5085e-06
21:45756069 C T 0.498842 2.5390e-06
21:45756344 A G 0.619261 -2.7098e-05
21:45757888 A G 0.425002 2.1097e-05
21:45759510 G A 0.307487 -2.9149e-05
21:45764966 T C 0.123420 -5.4493e-06
21:45765331 C T 0.764749 -1.2072e-05
21:45768350 C T 0.398663 -9.3258e-06
21:45774832 A G 0.022568 1.4313e-05
21:45777144 G A 0.432882 -1.0980e-05
21:45777643 G C 0.046567 -2.7521e-05
21:45782658 A G 0.021653 2.4145e-06
21:45786585 A G 0.055417 6.9496e-06
21:45802523 T G 0.031105 5.6955e-06
21:45810271 G A 0.038574 -1.5061e-05
21:45811343 G T 0.425444 -1.8560e-05
21:45815050 G A 0.070298 1.8148e-05
21:45820196 T C 0.119592 3.4503e-06
21:45826036 T C 0.064984 1.5175e-05
21:45829019 A G 1.518391 3.0248e-05
21:45833916 T C 0.063944 -2.2933e-06
21:45850017 A G 0.030724 7.7050e-06
21:45853070 G A 1.568379 3.0722e-05
21:45854740 T C 0.459462 1.3135e-06
21:45854807 A G 1.593262 9.5876e-06
21:45856782 G T 0.032360 -5.4485e-06
21:45865582 A G 0.074718 -5.9472e-06
21:45867411 A G 1.634747 -4.8243e-06
21:45867540 T C 0.033964 -8.8464e-06
21:45868239 G A 1.619074 -2.8370e-06
21:45873413 T C 0.054023 5.2620e-06
21:45877121 T C 0.024441 8.7938e-06
21:45877522 T C 0.074487 7.2964e-06
21:45878009 G A 0.220173 -5.0721e-06
21:45880666 T C 1.355635 2.6027e-06
21:45887324 C T 1.626764 -8.0882e-06
21:45889438 A G 0.440841 2.3770e-05
21:45893879 G C 1.595435 2.4904e-06
21:45895759 G A 0.972529 -1.7308e-05
21:45897264 A G 0.028246 -1.1845e-05
21:45897827 G T 0.120320 1.1928e-06
21:45898098 A G 0.041502 6.0250e-06
21:45902320 C T 1.093063 -1.4605e-05
21:45904340 A G 0.037990 -5.7598e-06
21:45916908 G A 0.563334 1.3112e-06
21:45917003 G A 0.086077 -4.1712e-06
21:45917391 C T 0.079100 -4.1697e-05
21:45922429 T C 0.031394 -1.2108e-05
21:45928421 T C 0.045289 1.3037e-06
21:45932923 C A 0.043637 -2.3383e-05
21:45935196 T C 0.028372 -6.0019e-07
21:45938760 A G 0.042263 -2.2436e-05
21:45942026 A G 0.030058 -1.0130e-05
21:45942240 C T 0.188500 -5.0028e-06
21:45945648 C G 0.146869 3.6679e-06
21:45950540 T C 0.055057 -5.0422e-06
21:45952000 G A 1.726641 -9.3836e-08
21:45952345 G C 0.032842 -1.1189e-05
21:45955372 C T 0.344266 8.0760e-06
21:45959097 C A 1.348764 1.0832e-05
21:45959312 T C 1.658226 2.0206e-05
21:45959918 A G 1.326407 1.1381e-05
21:45962865 C T 0.652916 4.7619e-05
21:45964269 C G 0.021405 4.3005e-06
21:45968373 C T 0.511544 1.6879e-06
21:45971299 C T 0.416403 -6.8524e-06
21:45973878 T C 1.244763 1.2208e-05
21:45974671 C T 0.416607 -6.2570e-06
21:45977111 C T 0.439441 -1.6428e-05
21:45977555 A G 0.029385 6.8885e-06
21:45978677 T C 0.084176 -7.9444e-06
21:45979255 A G 1.925116 2.4130e-06
21:45979336 A G 0.026587 3.5546e-06
21:45983328 C T 0.496734 5.7389e-06
21:45986677 A G 0.077523 1.3665e-05
21:45990470 T C 0.093937 2.5379e-06
21:45992070 T C 0.068636 -1.1847e-05
21:45992475 T C 0.930650 -5.8016e-06
21:45998524 C G 0.048288 -3.8914e-06
21:46000398 T C 0.518391 -2.1846e-05
21:46002675 A C 0.069761 1.5007e-05
21:46003050 A G 0.020634 -1.2347e-06
21:46010134 A G 0.486457 -4.8401e-06
21:46015098 G C 0.041192 3.8849e-06
21:46019672 A G 0.513224 1.6047e-05
21:46020527 T C 1.894126 -1.1750e-05
21:46024029 A G 0.041950 -1.3733e-05
21:46028864 A C 1.287339 3.8364e-07
21:46029154 G T 0.118531 1.9748e-06
21:46032094 G A 1.901929 -1.2411e-05
21:46032411 T G 0.022099 -1.0285e-05
21:46037696 T C 1.898536 -9.9892e-06
21:46037932 C G 0.102998 -7.4746e-06
21:46041718 A G 0.468380 -4.1321e-06
21:46042164 T C 0.064631 -2.8258e-06
21:46042282 T G 0.192042 4.3014e-05
21:46042375 A G 0.039669 -2.2803e-06
21:46042537 T C 0.071556 -9.1630e-06
21:46045515 A C 0.090105 -8.7747e-06
21:46047633 G A 1.365240 -1.3924e-05
21:46049290 A G 1.087063 -3.0078e-06
21:46050286 T C 1.443775 -1.9465e-05
21:46051737 C T 0.103212 -4.0115e-06
21:46054626 G A 1.354731 -1.2963e-05
21:46057391 G A 0.757069 -2.8875e-05
21:46057548 C A 1.441770 -1.5426e-05
21:46057720 C A 0.505050 -2.3356e-05
21:46057806 A G 1.334597 -1.7344e-05
21:46060222 A G 0.409577 -1.9870e-05
21:46063488 G A 0.061258 -1.7196e-05
21:46065632 C T 1.021120 -2.4131e-06
21:46065679 A C 1.430533 -1.7471e-05
21:46071411 A G 0.028334 6.4459e-06
21:46072195 A G 0.030289 -2.3843e-07
21:46075092 T C 0.919207 1.4769e-05
21:46076688 A G 0.032241 1.0810e-05
21:46077122 C T 0.492301 -3.1334e-05
21:46077946 G A 1.412041 -1.0843e-05
21:46084847 T C 1.317737 4.8673e-06
21:46085413 C T 0.063155 6.4750e-06
21:46086377 G A 0.890570 1.4830e-05
21:46086457 A G 0.428024 -1.3954e-05
21:46086719 G A 0.983762 2.0065e-06
21:46087444 C A 0.431876 -1.4383e-05
21:46089873 T C 0.891059 1.6885e-05
21:46097193 C T 0.346296 -1.5398e-05
21:46097641 C A 0.122832 -1.5948e-05
21:46101934 A G 0.123587 -1.3745e-05
21:46101939 T C 0.337477 -2.3842e-05
21:46101993 T C 0.121605 -1.1589e-05
21:46102834 G A 1.040624 1.2766e-05
21:46104160 T C 1.255245 2.7006e-06
21:46105641 G C 0.906546 2.4003e-05
21:46108069 G A 0.457915 -4.0037e-05
21:46114597 T G 1.898624 -5.1406e-06
21:46115254 A G 0.027552 -2.2404e-05
21:46116864 G A 0.343413 -2.7458e-05
21:46117792 A G 0.271003 -9.0828e-06
21:46117823 A G 0.062370 6.4208e-07
21:46117962 A G 0.614848 7.2404e-05
21:46118732 C T 0.174030 -7.4734e-06
21:46122586 A G 0.396929 -2.8982e-05
21:46124496 C T 1.840919 -2.1728e-05
21:46124563 G A 1.378587 1.2442e-05
21:46129439 C T 0.308537 -4.3860e-06
21:46130211 T C 0.022731 -8.6416e-06
21:46130596 C T 0.203490 3.6916e-06
21:46135051 T C 0.634006 4.9346e-06
21:46138905 C T 0.090473 2.4688e-05
21:46139210 T C 0.371811 -8.9015e-06
21:46141787 T C 1.635515 -1.3812e-05
21:46142859 C G 1.005345 -1.3706e-05
21:46143382 C A 0.514805 8.7512e-06
21:46148874 A G 0.500518 -1.8781e-05
21:46152869 C T 0.290420 1.1878e-06
21:46155190 T C 0.149045 5.5116e-08
21:46158738 C A 0.460418 5.3080e-06
21:46159084 C T 0.475601 -1.8007e-05
21:46167689 T C 1.196891 -1.7043e-05
21:46172675 C A 0.750970 -1.1366e-06
21:46173229 C G 0.131403 -1.9067e-05
21:46175328 T C 0.244427 1.7610e-05
21:46175366 T C 0.348710 3.1403e-05
21:46176453 T C 0.304614 1.0337e-05
21:46176796 T G 0.294533 2.4580e-05
21:46176838 A G 0.264370 3.1324e-05
21:46176907 A G 0.189462 -2.8471e-06
21:46176956 T C 0.046527 -9.0528e-06
21:46178862 T C 0.237804 1.0179e-05
21:46179024 A G 1.420167 -1.3725e-05
21:46180280 T C 0.595499 -3.2194e-05
21:46189094 T C 0.085081 -2.6163e-05
21:46189767 A G 0.269164 3.6091e-06
21:46192515 A G 1.940415 7.1557e-07
21:46197941 G A 1.429139 -1.2649e-05
21:46200021 T C 0.047132 -1.0547e-06
21:46200531 C T 0.074630 -8.7085e-06
21:46203323 C T 0.888578 -1.8658e-05
21:46203384 C T 0.198533 -1.3554e-05
21:46220610 C T 0.298725 1.0787e-06
21:46228528 A G 0.066851 4.8949e-07
21:46228930 T C 0.072090 -1.2024e-05
21:46239127 T C 0.052745 1.0513e-05
21:46240025 A G 0.038377 -2.1194e-05
21:46248289 G A 0.203384 -3.2944e-06
21:46249575 T C 0.522573 -9.8860e-06
21:46254611 G C 1.342012 -2.3065e-05
21:46257269 A G 0.262905 6.6455e-06
21:46261886 G A 0.383340 -2.2772e-06
21:46264519 G A 0.711297 -5.0237e-06
21:46268783 C T 1.049172 -7.5207e-06
21:46270196 G A 1.257907 -5.3100e-06
21:46274150 C T 0.118837 9.5628e-06
21:46277652 C T 0.051507 1.0660e-05
21:46277968 C T 0.175713 -7.7073e-06
21:46278923 T C 0.878725 -1.5517e-05
21:46279505 C T 1.156470 1.7117e-05
21:46285026 A G 0.348890 1.3638e-05
21:46285561 T C 1.245287 1.9300e-06
21:46286908 A G 0.536604 -1.5097e-05
21:46288837 C A 0.043144 1.7979e-05
21:46292256 G A 0.184508 8.2580e-06
21:46292809 T C 0.024112 7.9498e-06
21:46295350 C T 0.148963 -3.4035e-06
21:46295667 T G 0.663577 2.1410e-05
21:46295995 T C 0.812966 1.5916e-05
21:46299849 T C 0.178664 1.2133e-05
21:46300134 A G 0.382551 -6.2766e-06
21:46301068 A G 0.029691 1.8445e-05
21:46303576 T C 0.056930 -4.2421e-07
21:46310306 A G 0.088773 -4.0154e-05
21:46313957 C G 0.504068 -2.1193e-05
21:46316120 A G 0.061244 3.4650e-07
21:46316640 A G 0.452489 1.1791e-05
21:46317126 T C 0.064505 -2.5500e-05
21:46319492 A G 0.827813 5.8028e-06
21:46319923 G A 1.495922 3.4775e-05
21:46320721 T C 0.042413 -5.9466e-06
21:46321172 T C 1.059629 -4.8812e-07
21:46321207 A G 0.570398 3.5937e-05
21:46321659 A C 0.362758 -2.0942e-05
21:46325126 T G 0.093900 -2.2876e-05
21:46326422 A G 0.309013 1.0215e-05
21:46327835 G A 0.364002 1.6555e-05
21:46328099 C T 1.636185 -5.6152e-06
21:46328856 T C 0.025380 1.1918e-06
21:46329175 T C 0.099370 2.7719e-05
21:46329312 C T 1.340730 -2.1757e-05
21:46329620 G A 0.292065 2.3650e-05
21:46329861 T C 0.040672 -2.5224e-06
21:46334165 G A 0.054962 9.7615e-06
21:46334472 T C 0.813530 6.9348e-07
21:46335370 T C 0.843034 -2.3859e-06
21:46335580 C T 1.689858 -1.7593e-05
21:46337127 A G 0.037456 1.6344e-06
21:46337271 C T 0.302387 -7.9942e-06
21:46338197 T C 0.595795 -1.3593e-05
21:46338403 A G 0.863140 1.4179e-05
21:46340080 C T 0.909820 7.0561e-06
21:46342091 T C 0.147396 1.6131e-05
21:46344650 G A 0.932163 -7.7403e-06
21:46344830 G A 0.530804 -2.3555e-05
21:46346129 C A 1.598535 -1.1686e-05
21:46349031 C T 0.906151 1.7713e-05
21:46349496 T C 0.768224 2.6186e-05
21:46353245 T C 0.081881 8.1040e-06
21:46353678 A G 0.383775 4.2479e-05
21:46353743 C T 0.099788 -1.3707e-05
21:46356779 A G 0.064274 1.6965e-05
21:46362290 C T 0.722078 2.8319e-05
21:46362550 G A 0.308860 -4.9418e-07
21:46363607 A G 0.033604 7.5125e-06
21:46370512 T G 0.042698 2.1252e-06
21:46372717 T C 0.026634 -4.0899e-06
21:46376807 A G 0.090670 1.6476e-06
21:46379238 T C 0.062139 7.7528e-06
21:46385464 C A 0.021313 -1.7743e-05
21:46385753 A G 0.036864 1.9851e-06
21:46387078 T G 0.232116 -2.0775e-05
21:46389784 T C 0.044643 4.1412e-07
21:46392701 A G 0.039380 -6.5387e-06
21:46393059 G A 0.028508 1.2763e-05
21:46394065 C T 0.360514 -1.2877e-05
21:46394132 G A 1.255894 -8.2936e-06
21:46395018 G C 0.046799 -1.3433e-05
21:46408230 T C 0.062183 1.0261e-05
21:46408790 A G 0.235373 -1.5220e-05
21:46409441 A G 1.143738 -1.5737e-05
21:46410609 T C 0.034991 3.0258e-06
21:46412027 C T 1.550023 -2.5092e-05
21:46413726 A C 0.417172 -7.0024e-06
21:46416920 A G 0.231307 -1.1358e-05
21:46419083 C T 0.106646 -1.4722e-05
21:46419191 A G 0.480881 -1.4503e-05
21:46423156 G T 0.021011 5.6702e-06
21:46424569 T C 0.937137 -3.9795e-05
21:46426599 G A 0.063638 4.5974e-07
21:46429442 C T 0.338095 2.8360e-05
21:46433670 T C 0.831087 9.4252e-09
21:46434954 T C 0.132872 3.2032e-05
21:46439910 A G 0.141018 -1.0674e-06
21:46445755 C T 0.338004 -2.4878e-05
21:46446202 C T 0.071223 2.8070e-06
21:46454237 C T 0.717635 -2.4747e-05
21:46454750 T C 0.049518 -1.1021e-05
21:46456957 C T 0.258342 -1.8047e-05
21:46457317 G T 0.024724 -7.6288e-06
21:46470325 A G 0.226901 -1.5700e-05
21:46472929 C T 0.451690 -1.3304e-05
21:46477130 G A 0.732376 -8.5532e-06
21:46481505 A G 0.580979 1.2565e-05
21:46481557 G A 0.258835 2.1144e-05
21:46484612 C T 0.401356 -9.4466e-06
21:46485239 C T 0.184573 -2.0552e-06
21:46485941 G A 1.355992 -2.4528e-05
21:46487635 G C 0.062400 -5.0650e-06
21:46487831 C A 1.160166 -2.6343e-05
21:46492270 A G 0.370574 -1.3852e-05
21:46493003 A G 0.475870 -2.3652e-05
21:46496949 C T 0.788211 -2.5134e-05
21:46497815 G T 0.188547 -7.4955e-06
21:46498044 T C 0.137366 1.6034e-05
21:46499158 G A 0.094056 -9.0362e-06
21:46510708 C T 0.427405 -3.5456e-05
21:46529836 A G 0.027216 -7.1295e-06
21:46535138 C G 0.091887 3.5722e-06
21:46535792 G A 0.021392 8.9635e-06
21:46541053 C G 0.067000 -1.8102e-05
21:46541927 T C 0.273516 -3.8848e-06
21:46543137 T C 0.042828 -1.7727e-05
21:46550482 T C 0.027148 7.5488e-06
21:46563560 C T 1.855759 -1.3645e-05
21:46563703 T C 0.070067 -1.2787e-06
21:46563820 T C 0.251026 -6.6294e-06
21:46565197 A G 0.612988 1.7636e-05
21:46573105 A G 0.065440 -1.7084e-05
21:46573838 T C 0.053714 -2.1487e-06
21:46579661 T C 0.103508 1.3337e-05
21:46583016 C T 1.915824 8.4588e-06
21:46606713 C T 0.287843 3.1039e-06
21:46620730 G A 0.093376 1.5048e-05
21:46627363 T G 0.045374 -6.9408e-07
21:46629590 T C 1.118123 2.7573e-05
21:46631419 G A 0.246756 4.2219e-05
21:46641617 T C 0.050246 -5.0484e-06
21:46641664 A G 0.050742 -4.0205e-06
21:46643029 T C 0.105949 2.9218e-05
21:46643443 T C 0.159649 1.7546e-05
21:46645292 A G 0.087379 -7.4167e-06
21:46646546 G T 1.263065 2.8393e-05
21:46647078 A G 1.157901 2.6634e-05
21:46647741 T C 0.031894 4.9684e-06
21:46655385 A G 0.095875 -1.8921e-05
21:46655989 A G 0.172694 -3.1073e-05
21:46664581 C T 0.024649 -5.2064e-06
21:46664698 A G 0.058341 -1.8494e-06
21:46665988 T C 0.601218 8.9076e-06
21:46676040 T C 0.051031 7.1751e-06
21:46683777 T C 0.601578 1.1116e-05
21:46684904 G A 0.734181 9.0064e-06
21:46705354 T C 0.042226 -1.4992e-05
21:46712398 A G 0.134174 3.3055e-06
21:46714586 A G 0.298583 -3.6837e-06
21:46715314 A G 0.147957 -1.1587e-05
21:46716223 A G 0.079182 2.4741e-05
21:46720912 A G 1.127160 2.2220e-06
21:46728605 G A 0.373069 1.6966e-05
21:46736694 A G 0.691704 -2.5464e-06
21:46740019 G T 0.508199 -6.0082e-06
21:46741764 T C 0.191991 6.1347e-06
21:46742130 A G 0.094464 -7.9889e-07
21:46743575 A G 0.201586 -2.4641e-05
21:46744496 A G 0.080702 6.5342e-06
21:46745319 A G 0.092224 2.9518e-05
21:46746161 A G 1.068850 -1.2909e-06
21:46748524 C A 0.312909 2.5360e-05
21:46757080 A G 0.102573 2.0308e-05
21:46759555 T C 0.025142 -1.3294e-05
21:46759886 A G 0.205444 2.3086e-05
21:46760744 G A 0.102511 1.0994e-06
21:46761760 T C 0.143524 -8.6814e-06
21:46762804 A G 0.021657 2.8836e-06
21:46764025 C T 0.171790 1.3634e-05
21:46767028 T C 1.244559 8.9944e-06
21:46770103 T C 0.046248 -1.3173e-05
21:46777056 A G 0.053768 9.1658e-06
21:46780166 A G 0.685187 -3.6909e-05
21:46787202 A G 0.140623 -1.2510e-05
21:46792372 A G 0.546702 1.6183e-06
21:46794769 A G 0.594782 -3.0525e-06
21:46794968 T C 0.049580 -5.9755e-06
21:46801268 A G 0.050851 -2.1356e-06
21:46801962 T C 0.600388 -2.5055e-05
21:46809884 T C 1.208042 -2.2016e-05
21:46812924 G A 0.041274 5.7494e-06
21:46814879 T C 0.037561 -1.4247e-05
21:46816019 A G 0.691803 1.2320e-05
21:46816363 T C 0.545175 1.2412e-05
21:46819726 G A 0.348298 -3.5371e-05
21:46821318 G C 0.192226 6.5604e-06
21:46822508 T C 1.546766 -1.2841e-05
21:46822554 T C 0.087052 1.0888e-05
21:46826812 T C 0.127310 1.0039e-05
21:46827326 A G 0.123859 -6.9172e-06
21:46828730 T C 1.118552 -2.4236e-05
21:46829897 A G 0.186858 1.0727e-05
21:46830449 G A 1.548082 -3.2202e-05
21:46831922 A G 1.244077 -1.1322e-05
21:46834557 T C 0.035263 -1.0482e-06
21:46835194 T C 1.387583 -1.4676e-05
21:46836080 T G 0.071240 -1.4864e-05
21:46837195 A G 0.102644 7.2262e-06
21:46837590 A G 1.259389 -1.0629e-05
21:46839113 T C 0.029782 -6.0857e-06
21:46839904 C T 1.422618 4.9038e-06
21:46841328 A G 0.062016 -4.9385e-06
21:46842294 T C 0.044663 4.1091e-06
21:46844350 T C 0.254796 -1.4585e-05
21:46846944 G A 0.570079 -1.1732e-05
21:46848326 T C 0.190812 -7.4858e-06
21:46851898 G A 0.312335 -1.3679e-06
21:46851974 A G 0.083476 3.3773e-06
21:46853418 A G 0.229372 -1.0257e-06
21:46858382 G C 1.881380 2.0894e-05
21:46860905 T C 0.173493 6.4229e-06
21:46864362 G A 0.673110 -1.3002e-05
21:46868028 T C 0.109182 4.7898e-06
21:46875564 C T 1.908783 -1.1706e-05
21:46875874 A G 0.051317 -1.2115e-06
21:46875982 A G 0.020372 -2.2693e-06
21:46876306 A G 0.492379 -1.5818e-05
21:46881701 A C 0.045972 -9.0007e-06
21:46885347 T C 0.031057 7.3002e-06
21:46886710 T C 0.257523 5.5763e-06
21:46897079 G A 0.584508 -5.3820e-06
21:46900410 T C 0.128265 -1.5102e-05
21:46902180 C T 0.626886 -2.6304e-05
21:46906627 T C 0.480443 -1.7805e-05
21:46907084 T C 0.028089 -1.5567e-05
21:46907479 A G 0.398038 -1.6940e-05
21:46909526 C T 0.128540 -4.3555e-06
21:46910210 A G 0.236478 -1.9797e-05
21:46911743 T C 0.049525 -6.1380e-07
21:46912386 T C 0.180544 4.0870e-06
21:46915565 T C 0.236961 -1.8478e-05
21:46917935 T C 0.144316 -2.4261e-06
21:46919033 A G 0.049671 8.2964e-06
21:46919546 G A 0.188275 1.5002e-05
21:46919918 T C 0.948200 -2.6175e-05
21:46922927 C T 0.024261 1.4637e-05
21:46924209 A C 0.474109 2.4561e-06
21:46924322 A G 0.028803 1.2036e-05
21:46924785 T C 0.643287 -2.4421e-05
21:46926054 C T 0.768438 -2.2192e-05
21:46926551 T C 0.334192 -1.5158e-06
21:46929372 A G 0.024404 -7.8191e-06
21:46930092 A G 0.037048 -1.5932e-05
21:46930163 T C 0.067888 -4.0422e-06
21:46931109 A G 0.175206 -7.8372e-06
21:46932618 C G 0.212418 -3.8471e-06
21:46935209 C T 0.047098 3.5875e-06
21:46936958 A G 0.865666 -3.8765e-06
21:46940657 A G 0.055652 -1.1866e-05
21:46945024 G A 0.825973 1.3103e-06
21:46951556 G A 1.161570 -1.0974e-05
21:46952006 C G 0.031227 1.0563e-05
21:46954343 C T 1.500491 -1.3006e-05
21:46957218 G A 1.491978 -8.9733e-06
21:46959087 G A 1.140984 -8.4337e-06
21:46965499 T C 1.414561 -3.1384e-05
21:46965805 A G 0.097466 9.7864e-06
21:46966592 T C 0.453247 -1.8498e-05
21:46974756 G T 0.050977 -9.6027e-06
21:46977303 G A 0.088460 5.9623e-06
21:46982335 C T 0.749406 -7.4403e-05
21:46983883 G A 0.041505 1.7095e-05
21:46991937 A G 0.206866 -3.9043e-05
21:46992250 G T 0.127517 -1.2785e-05
21:47000598 G A 0.672560 -2.6412e-05
21:47008171 A G 0.071519 7.1995e-06
21:47008509 A G 0.080776 2.0299e-05
21:47011072 C T 0.659222 -1.5949e-05
21:47012625 A C 0.041107 8.5044e-06
21:47013955 A G 0.045507 -2.5136e-06
21:47014657 G A 1.186477 -1.2285e-05
21:47015448 G A 0.190689 8.2620e-07
21:47015512 A G 0.190659 1.3814e-05
21:47018813 A G 0.118606 -3.3208e-05
21:47021676 T C 0.986605 -1.4859e-05
21:47028093 A G 0.034855 -3.5871e-07
21:47028161 T C 0.422207 -7.7087e-06
21:47030613 T G 1.043222 5.7481e-06
21:47030907 A G 0.174217 1.4451e-05
21:47032252 G A 1.818378 -2.1690e-05
21:47032332 A C 0.791523 1.3890e-05
21:47033608 C T 0.058089 6.5172e-06
21:47036019 C T 1.589859 -7.2879e-06
21:47036217 A G 0.021752 -6.2752e-06
21:47038365 T C 0.425763 1.0790e-05
21:47038885 G A 1.969708 -5.5834e-06
21:47038890 A G 0.038829 3.6912e-06
21:47041553 A G 1.060204 -1.8120e-05
21:47044517 G A 1.828819 -2.4170e-05
21:47049226 G A 0.073164 -9.8401e-06
21:47049986 C T 0.264816 1.9352e-05
21:47050285 A G 0.058851 -2.7057e-05
21:47061267 G A 1.052748 -2.0720e-05
21:47087952 A G 0.332234 -7.3862e-06
21:47088302 A G 0.024934 -1.0528e-06
21:47091238 C T 0.076377 -2.1080e-06
21:47093158 T C 0.946915 2.8888e-05
21:47094990 G A 1.291137 1.7268e-05
21:47102964 A G 0.030439 -2.3925e-05
21:47110343 G A 0.085757 -1.6298e-05
21:47111568 G T 0.059755 2.0121e-05
21:47111834 G A 0.036942 2.5765e-06
21:47124833 T C 0.493845 -7.1274e-06
21:47126147 G A 0.063230 -5.7315e-06
21:47129079 G A 0.043178 -1.9963e-05
21:47134078 T C 0.029646 1.3686e-05
21:47134302 C A 0.171817 1.8567e-05
21:47145374 G A 1.632629 -1.7670e-05
21:47154348 A C 0.041828 -1.3419e-05
21:47162321 T C 0.283719 1.9854e-05
21:47162487 T C 0.332601 -1.0469e-05
21:47164799 T C 0.059755 -1.1898e-05
21:47165429 G A 1.751660 -2.6265e-06
21:47167840 T C 0.035688 -2.7954e-05
21:47170332 T C 0.096613 -1.3824e-05
21:47178930 A G 0.191529 1.5077e-05
21:47181806 T C 0.044626 -1.2037e-05
21:47189653 T C 0.080382 3.7833e-06
21:47213066 T C 0.064668 -6.7365e-06
21:47216919 A C 0.367517 9.8277e-08
21:47224264 T C 0.132613 3.9403e-05
21:47226315 A G 0.100159 -1.4024e-05
21:47230045 C A 0.027498 6.3358e-06
21:47230852 T G 0.055788 2.5290e-05
21:47243032 G A 1.171858 -2.1158e-05
21:47243074 T C 0.446594 9.3601e-06
21:47244338 T C 0.174190 1.8658e-05
21:47261706 A G 0.299422 -1.1466e-05
21:47268141 A G 0.120320 -2.1512e-05
21:47270455 A G 0.023211 -9.4986e-06
21:47273819 A G 0.024037 -3.2495e-06
21:47275751 T C 0.055658 -2.6692e-06
21:47276285 G A 0.136374 4.0345e-06
21:47278308 G A 1.429455 1.6224e-05
21:47279761 T C 0.037157 1.1194e-05
21:47281755 A C 0.298705 -1.4297e-05
21:47294739 T C 0.030962 1.6802e-08
21:47299462 A G 0.307534 2.4172e-05
21:47314553 G C 0.228754 9.7464e-06
21:47322336 G A 0.453370 -1.7791e-06
21:47323522 C A 0.667086 -7.5938e-06
21:47325856 C T 0.073960 -2.4061e-05
21:47326461 A G 0.087409 1.2043e-05
21:47326747 G A 0.843037 4.2768e-07
21:47330535 A G 0.077938 3.4274e-06
21:47331388 A G 0.023466 1.6772e-06
21:47331835 A G 0.078475 -3.5003e-06
21:47333591 A G 0.077067 -2.3460e-06
21:47345883 T C 0.077193 -9.8805e-06
21:47346200 A G 0.094586 -9.9744e-06
21:47350010 A G 0.178712 1.3309e-05
21:47359431 C A 0.027433 7.8099e-06
21:47362573 A G 0.747393 2.6339e-06
21:47364654 A G 0.042467 1.4566e-05
21:47364816 A G 0.562630 -3.7767e-06
21:47368384 T C 1.348390 8.8550e-06
21:47371484 G A 1.346449 1.0913e-05
21:47373605 C T 0.488072 -1.0926e-06
21:47375268 G A 1.726811 -2.9438e-05
21:47378741 A C 0.201745 1.1593e-05
21:47386617 T C 0.210847 -4.1589e-05
21:47387149 G T 0.366535 -2.0195e-05
21:47387390 T C 0.170032 5.2306e-06
21:47398647 C A 1.709125 -1.1432e-05
21:47401193 T G 0.175077 -2.0556e-06
21:47404302 A G 0.085631 -1.0814e-05
21:47410626 G T 1.976048 1.4700e-06
21:47417303 C T 1.045068 -4.3218e-07
21:47419012 T C 0.612481 -4.3557e-06
21:47419697 T C 1.720922 1.0412e-05
21:47421870 T C 0.040077 -2.0673e-05
21:47423233 T C 0.630793 -1.3291e-05
21:47423389 A G 0.629875 -9.6531e-06
21:47423576 T C 0.062465 1.3281e-05
21:47425001 A G 0.065634 -1.9887e-06
21:47430080 A G 0.023068 -5.0592e-07
21:47437049 C A 0.710611 -1.6635e-05
21:47438139 T C 0.473432 -1.5057e-05
21:47445791 G A 0.276440 4.6911e-06
21:47450886 T G 0.884205 2.7444e-06
21:47450914 G T 0.045299 -2.0622e-05
21:47457361 A C 1.618958 4.9809e-05
21:47457507 A C 0.326040 -4.9811e-06
21:47466460 G A 0.148746 7.3920e-06
21:47466505 A G 0.277691 4.0275e-05
21:47470495 A G 0.036011 1.4742e-05
21:47470852 A C 0.221787 1.7616e-06
21:47471324 A G 0.761989 1.2049e-05
21:47471710 G A 0.155049 3.5641e-05
21:47472043 A G 0.023731 2.0589e-05
21:47472175 T C 0.077312 5.3806e-06
21:47473588 G A 1.281730 2.5003e-05
21:47474411 T C 0.255843 7.0428e-06
21:47475987 T C 0.040172 2.3676e-05
21:47476355 A G 0.326111 -1.9190e-05
21:47478809 A G 0.511840 5.9535e-06
21:47480646 G A 0.154937 2.0042e-05
21:47482122 T C 0.267257 3.4256e-06
21:47483071 T C 0.805217 -5.8456e-06
21:47483457 G A 1.069214 -1.8090e-06
21:47484128 T C 0.101362 -3.0186e-07
21:47488387 C A 0.873003 1.5027e-05
21:47490232 G T 0.342332 -6.2465e-06
21:47490767 G A 0.869528 -1.6737e-05
21:47491014 T C 0.533704 -7.0812e-06
21:47491937 T G 0.031540 1.7557e-05
21:47491975 G A 1.468383 -1.3048e-05
21:47494600 C A 0.857479 -1.0752e-05
21:47498034 G C 0.410943 3.4635e-06
21:47498238 G A 0.557421 -1.3165e-05
21:47498550 T C 0.099938 1.5873e-05
21:47499365 A G 0.023894 -1.8854e-05
21:47501261 C T 0.927611 -2.8531e-06
21:47501987 T C 0.178195 -1.0096e-05
21:47502355 T C 0.154525 2.2185e-07
21:47503168 T C 0.102634 -2.1859e-05
21:47503548 A G 0.228964 -1.1614e-05
21:47512718 A G 1.011294 -9.9307e-06
21:47512766 T C 0.030462 -4.6842e-06
21:47514916 A G 1.604621 7.8937e-06
21:47516351 C T 1.831784 1.9365e-05
21:47516540 A G 1.690259 2.1095e-05
21:47521896 G T 1.015530 7.0935e-06
21:47531859 A G 0.049603 -1.3221e-05
21:47532093 A G 0.032441 4.8480e-06
21:47532440 T C 0.169831 -5.7247e-06
21:47532456 A G 0.057807 7.8600e-06
21:47532500 T C 0.108675 -2.7722e-05
21:47536180 T C 0.063108 -1.3953e-05
21:47538960 A G 1.661663 5.1253e-06
21:47539884 C A 0.079943 -5.3166e-06
21:47541986 C T 0.396644 1.1838e-05
21:47542052 T C 0.034199 1.6140e-05
21:47545768 A G 0.990209 2.2440e-06
21:47547840 T C 0.192080 2.4858e-05
21:47548347 A G 0.741498 8.9542e-06
21:47548555 C A 0.548123 4.0477e-06
21:47549613 T C 0.178174 -3.5508e-06
21:47552209 A G 0.179776 2.2560e-06
21:47556882 A G 0.204020 -8.9112e-06
21:47557074 G A 1.890342 7.0855e-06
21:47557222 A G 0.063968 -1.2509e-05
21:47557499 A G 0.046639 -3.4688e-06
21:47558552 A G 0.228301 -3.1038e-06
21:47558994 G A 0.514662 1.3731e-05
21:47559610 A G 0.306807 1.4725e-05
21:47561726 A G 0.028729 5.2635e-06
21:47567360 C G 0.133593 -1.5788e-05
21:47568153 T C 0.104320 -1.8784e-05
21:47571175 T C 0.136108 4.5771e-05
21:47572487 A C 0.044116 -2.8101e-05
21:47573469 A G 0.495415 -3.3026e-05
21:47573550 G A 1.650155 -4.9475e-06
21:47574836 A G 0.436904 -1.3950e-05
21:47574960 A G 0.673828 5.0796e-05
21:47575260 A G 0.042256 -7.0272e-06
21:47578569 T C 0.285932 3.9145e-06
21:47581423 T C 0.182020 -5.4622e-05
21:47581835 T C 0.168601 -3.4556e-05
21:47585817 T C 0.093342 1.8132e-06
21:47589099 T C 0.364390 -1.8690e-05
21:47591156 A G 0.470862 5.0422e-06
21:47592268 A G 0.192104 2.8063e-06
21:47592345 A G 0.316109 -5.9000e-05
21:47592410 T C 0.092033 -1.1454e-06
21:47599280 T C 0.376456 4.7465e-06
21:47600374 A G 0.185345 -7.8230e-07
21:47604061 A G 0.068908 -1.8968e-05
21:47608580 A G 1.144458 -1.8568e-05
21:47609578 G A 0.028650 1.0326e-05
21:47611799 A G 0.038078 1.0583e-05
21:47614443 G A 0.360000 6.7396e-06
21:47614469 C A 1.284647 -1.9925e-05
21:47614553 A G 0.098177 5.1058e-07
21:47615038 A G 0.055971 -1.0367e-05
21:47627245 A C 0.730962 1.4100e-05
21:47630951 C T 1.746132 -6.6579e-06
21:47641794 T C 0.344769 -8.2769e-06
21:47642817 T G 0.075105 1.5693e-05
21:47649802 C G 1.129108 2.8838e-05
21:47655027 C A 0.792801 -3.3607e-05
21:47662446 C G 0.859458 -5.3948e-05
21:47666744 T G 0.136234 1.3956e-05
21:47678774 G A 1.399955 5.9813e-06
21:47692798 T C 0.760856 3.0041e-05
21:47695220 G A 0.021415 -7.9390e-07
21:47699856 A G 0.212625 -1.2634e-06
21:47701218 T C 0.135150 1.8823e-05
21:47704896 A G 0.787977 -5.3752e-05
21:47705673 A C 0.930416 4.9371e-05
21:47707054 C T 1.293286 -2.9923e-05
21:47711692 A C 0.073113 -1.2567e-05
21:47714719 A G 1.912356 1.8405e-05
21:47715106 G T 1.247969 2.3452e-05
21:47716389 A C 1.422737 -6.3937e-06
21:47731495 A G 0.281978 9.6891e-06
21:47733570 C T 1.634254 -4.9606e-06
21:47734659 A G 0.732526 2.0967e-05
21:47735469 A G 0.056814 -9.4794e-06
21:47735735 A T 0.546219 -3.3848e-05
21:47737887 A G 0.066460 -9.3818e-06
21:47742275 A G 0.052248 -5.0445e-06
21:47742416 C T 0.030292 -1.5106e-05
21:47745803 A G 0.129037 -2.2007e-07
21:47749741 G T 0.047404 -2.3686e-05
21:47761925 A G 0.034253 3.6736e-06
21:47766113 G T 0.119687 5.7027e-06
21:47766139 C T 1.219350 -1.8731e-05
21:47767804 A G 0.055869 -1.9318e-05
21:47777222 G A 1.812126 -3.9789e-05
21:47781347 G C 0.253168 1.9775e-05
21:47786524 G A 0.252471 2.0320e-05
21:47787002 C T 1.767286 -1.6904e-05
21:47787517 T C 0.191784 5.9642e-06
21:47788686 A G 0.041549 1.4455e-05
21:47797262 T C 0.035885 -5.4002e-06
21:47798319 A G 0.033583 9.5989e-06
21:47799492 T C 0.087433 1.0212e-06
21:47808679 T C 0.242020 1.1610e-05
21:47808772 A G 0.082670 -3.9574e-06
21:47811855 T G 0.069703 1.9950e-06
21:47816953 A G 1.218945 -1.6615e-05
21:47821588 G A 0.371645 2.4347e-05
21:47836403 C T 0.083751 -3.7881e-06
21:47841941 G A 0.140467 1.0004e-05
21:47842794 A G 0.049984 1.2680e-05
21:47850033 A G 0.052350 -7.1230e-06
21:47850484 C G 1.082901 -2.8046e-05
21:47851753 G A 1.224973 -2.0183e-05
21:47851796 A G 0.225463 1.0248e-05
21:47852049 A G 0.028613 -1.4018e-06
21:47852085 A G 0.157272 -3.9231e-05
21:47856670 A G 0.122472 2.0625e-05
21:47857440 T C 1.613736 -3.7719e-06
21:47858248 G A 0.046204 2.5500e-06
21:47863757 C A 0.424495 -1.1302e-05
21:47863998 A G 0.025016 -3.1631e-05
21:47864932 A C 0.093454 5.6437e-06
21:47868321 C T 0.544873 -1.5694e-06
21:47872133 G C 0.152574 -1.1266e-05
21:47888356 A G 0.707177 1.1728e-05
21:47888387 A G 1.055482 -4.5519e-06
21:47892350 T C 0.020209 -1.1356e-05
21:47898033 A G 0.034444 -7.1839e-06
21:47901280 T C 0.045228 -5.8597e-06
21:47901631 T C 0.829479 -4.1182e-05
21:47903881 G T 0.793774 -2.0960e-05
21:47914245 T C 0.055353 -1.2850e-05
21:47917968 C T 0.164582 -2.1117e-05
21:47918662 G C 0.186701 6.5213e-06
21:47927424 A G 1.646476 -9.2836e-06
21:47929984 G A 0.065382 -2.7330e-06
21:47937336 A G 0.049801 -1.5666e-05
21:47952893 G C 1.343430 9.6931e-06
21:47954727 A G 1.540228 -7.2245e-06
21:47955719 G A 0.666654 -3.5929e-05
21:47962186 G T 0.186837 7.5092e-06
21:47963651 A G 0.893558 2.2051e-05
21:47965873 T C 0.028525 -6.3498e-06
21:47966977 T C 0.278265 3.2762e-05
21:47970581 A G 0.451279 3.4076e-05
21:47971060 T C 0.123737 -3.8405e-05
21:47973610 A G 0.571004 -1.5819e-06
21:47974582 G A 0.892967 2.4571e-05
21:47975703 T C 0.128598 -2.3718e-05
21:47990366 C T 0.117188 -9.7922e-06
21:47995221 T C 0.036494 -4.7368e-06
21:47997363 A G 0.148776 1.6204e-05
21:48004492 T C 0.060350 1.2220e-05
21:48018073 C G 0.035164 -1.0817e-06
21:48019868 A G 0.630752 2.5208e-05
21:48022230 G C 1.369319 3.3594e-05
21:48024626 A G 0.162019 -2.6748e-05
21:48027400 C T 0.239517 -3.9630e-05
21:48027823 C T 0.076737 -1.6535e-05
21:48029696 A G 0.396987 5.1469e-06
21:48036885 C A 0.593021 6.5076e-06
21:48039219 T C 0.045343 -5.5041e-06
21:48039411 A G 0.039948 -1.0323e-05
21:48041492 T G 0.056352 -2.3888e-05
21:48043169 T C 0.096535 -1.4812e-05
21:48049163 G A 1.343103 -7.0735e-06
21:48056376 C T 0.028066 7.4516e-07
21:48058518 T C 0.061370 -1.3401e-05
21:48063476 G C 1.570235 5.5282e-06
21:48070710 A G 0.040186 1.0426e-05
21:48074663 C T 0.440406 1.8809e-05
21:48081215 G A 0.281781 -3.5047e-06
21:48082656 A G 0.025346 2.1303e-05
21:48085617 A G 0.034019 -1.6458e-06
21:48086569 A G 1.768441 7.5046e-06
21:48088571 G A 0.198101 3.3070e-06
21:48094803 G A 1.041872 -2.4017e-06
21:48099610 C T 0.039207 -2.9750e-06
22:16495833 A C 0.156011 1.9652e-05
22:16870425 T C 0.627356 1.4327e-06
22:16880098 G A 1.890842 -1.3344e-06
22:16888577 G A 1.416342 8.6614e-06
22:16952830 G C 1.976211 -5.3578e-06
22:17054795 A G 0.251883 -4.7612e-06
22:17056415 C T 1.016115 2.7449e-05
22:17057138 T G 1.893215 4.0455e-05
22:17057597 A G 0.560216 -1.0397e-05
22:17070109 G A 0.051480 -9.0655e-06
22:17079911 G A 0.039894 -4.1846e-06
22:17080190 C G 1.238022 -4.7135e-05
22:17091201 A C 0.420449 2.3893e-05
22:17096864 C T 0.539450 2.8741e-05
22:17103078 G C 0.490727 -2.4739e-05
22:17108381 A G 0.062533 -4.0688e-06
22:17128441 A G 0.053360 -5.9749e-06
22:17131413 C T 0.101835 2.6955e-05
22:17132490 A G 1.709907 4.0598e-06
22:17133009 T C 0.240782 -2.8695e-05
22:17133464 G A 0.640513 4.7964e-05
22:17196213 C T 0.085135 -6.5750e-06
22:17196300 T C 0.225711 2.6555e-06
22:17198802 G A 0.697620 3.6131e-06
22:17199044 G A 0.094311 1.6325e-05
22:17199548 T C 0.025529 -7.4111e-06
22:17201656 A T 0.079495 2.3954e-05
22:17208423 G T 0.449956 3.0001e-05
22:17211331 A C 0.083200 -1.0295e-05
22:17212553 A G 0.020810 3.2848e-06
22:17214252 T C 1.608123 2.8289e-05
22:17217247 G A 0.085111 -4.7453e-06
22:17217317 A G 0.126616 9.2360e-07
22:17225319 C A 1.461057 2.0581e-05
22:17265124 C A 1.722540 1.8377e-05
22:17278928 A G 0.037231 -3.8049e-06
22:17280388 C T 0.606165 3.4217e-05
22:17281110 A C 0.111127 4.4460e-07
22:17282665 C T 1.691534 2.3962e-05
22:17283102 T C 1.083707 -9.2788e-06
22:17284363 A G 0.494045 3.6204e-05
22:17288988 C T 0.110691 8.6705e-06
22:17300230 A G 1.160043 -6.2608e-05
22:17301217 G A 0.903411 -2.4731e-05
22:17301843 G A 1.729952 -1.9428e-05
22:17314841 A G 0.100322 3.6500e-05
22:17315102 C T 0.488422 2.8476e-05
22:17316763 T A 0.032944 4.0637e-06
22:17318333 G A 0.043062 -4.8469e-06
22:17318728 C T 0.033675 -1.0976e-05
22:17318864 A C 1.114577 -1.5978e-05
22:17327157 A G 0.066371 -2.7413e-05
22:17327366 C T 0.481660 2.7416e-05
22:17327595 T C 1.634420 4.7628e-06
22:17347846 C T 0.273053 4.6130e-05
22:17394800 A G 0.130937 2.7537e-06
22:17395610 A G 0.366559 -1.0784e-06
22:17396263 T C 0.093050 7.8219e-06
22:17398800 C T 1.504282 -1.1230e-05
22:17401834 T G 1.558203 4.8948e-07
22:17403618 G T 0.407928 9.3864e-06
22:17407516 C T 0.358542 -6.8961e-06
22:17409268 A G 0.034311 -1.3113e-05
22:17409813 A G 0.799220 -6.1998e-06
22:17410128 T C 0.607137 -7.9491e-06
22:17412806 T C 1.450796 4.0510e-05
22:17414103 C T 0.179908 -1.4174e-05
22:17415572 C T 0.211969 2.6317e-06
22:17419090 A G 0.646269 -3.6563e-05
22:17427455 G A 0.059337 -1.1658e-05
22:17427664 C A 0.578140 2.0797e-05
22:17433992 T C 0.201460 -5.8617e-07
22:17437133 A G 0.073212 1.4594e-05
22:17443179 G A 0.099316 -7.0043e-06
22:17443370 A G 0.054730 -1.1496e-05
22:17445502 C A 1.153482 -2.3843e-05
22:17446157 T G 0.161471 -1.0810e-05
22:17446914 G T 0.244648 3.0238e-05
22:17446991 T C 1.461166 -5.9651e-06
22:17450247 C T 0.062581 8.7953e-06
22:17450929 T C 0.064563 -7.0793e-06
22:17450952 G A 0.064532 -7.3599e-06
22:17453231 T C 0.041491 -1.5246e-08
22:17453902 A G 0.194256 5.7273e-06
22:17467474 A C 1.458752 -9.4193e-06
22:17469049 A C 0.758222 -2.6543e-05
22:17469558 C T 0.097935 9.9393e-06
22:17472032 T A 0.195065 -2.8539e-05
22:17475406 C T 0.067429 -1.7585e-05
22:17488195 A G 0.755862 -3.2628e-05
22:17489958 T G 0.218309 6.4027e-06
22:17489996 T G 0.033451 -1.8718e-05
22:17491584 G A 0.562813 4.4922e-06
22:17492533 G A 1.581414 4.4263e-06
22:17492989 C T 0.121812 5.2252e-06
22:17493431 G C 1.677952 7.1284e-06
22:17500869 A G 0.170321 1.2159e-06
22:17520850 G T 0.083993 1.6311e-05
22:17525584 G A 1.060697 2.9801e-06
22:17529814 C T 1.170800 9.4297e-06
22:17542150 C T 0.060473 8.7384e-06
22:17550694 G A 0.047074 8.6766e-06
22:17554656 C T 0.194823 1.1241e-06
22:17561569 A G 0.045558 3.6818e-06
22:17565013 G A 1.607439 1.9214e-05
22:17568467 C T 1.153811 1.2593e-06
22:17571355 A G 1.355577 -3.8476e-06
22:17572941 A G 0.416050 9.2444e-08
22:17573272 G A 0.978534 1.9144e-05
22:17579013 C A 0.116916 -2.1188e-06
22:17579956 T C 0.067004 -1.7970e-06
22:17580813 C T 0.925438 5.2840e-06
22:17581838 C A 1.027012 3.0115e-05
22:17582776 T C 0.570116 8.4817e-06
22:17585808 C G 0.379954 -6.1653e-06
22:17586471 T C 1.565431 1.0184e-05
22:17589209 T C 0.487552 1.8941e-05
22:17589246 A G 0.226299 3.0097e-06
22:17594977 G A 0.126426 1.4841e-05
22:17595175 T C 0.137506 -2.5534e-05
22:17595929 C G 0.444605 -1.7752e-05
22:17597501 T C 0.023387 5.3232e-06
22:17598310 T C 0.508103 8.6227e-06
22:17599035 A G 0.199750 6.5004e-06
22:17599170 G A 0.121680 -1.3964e-05
22:17600497 A G 0.097609 -4.0136e-06
22:17600977 A G 0.724431 7.7972e-06
22:17609916 T G 0.231987 -2.4642e-06
22:17619393 G A 0.117987 2.0793e-05
22:17622618 T C 0.430095 1.0998e-06
22:17623408 A G 1.712093 -4.1788e-06
22:17625915 A G 0.112837 1.8624e-05
22:17630486 A C 1.066637 1.4346e-05
22:17632133 T C 0.088215 -7.5561e-06
22:17632885 C T 0.543033 -1.1457e-05
22:17633669 A G 0.044242 2.1244e-05
22:17633785 C T 1.702638 -6.9343e-06
22:17633837 T C 0.120354 6.8054e-06
22:17635874 C A 0.082673 7.3347e-06
22:17639837 G A 0.101797 -1.3091e-05
22:17641079 T C 0.770617 1.8523e-05
22:17643689 A G 1.704464 -1.4074e-05
22:17647520 A G 0.026706 2.4098e-05
22:17658716 C T 0.556490 -1.0785e-06
22:17659152 C T 0.191838 -4.9747e-06
22:17659774 A G 0.393465 -1.3371e-05
22:17660501 G C 1.140059 -1.6706e-05
22:17661725 C G 0.074932 -1.2633e-06
22:17662699 G A 0.695162 -5.1657e-06
22:17664788 G A 1.730176 -2.7879e-06
22:17666839 A G 0.046816 6.1119e-06
22:17669306 C T 0.645171 7.8613e-06
22:17671052 T C 0.049284 -3.2086e-06
22:17671133 G C 1.023612 5.2695e-06
22:17674117 T C 0.543870 3.5144e-06
22:17675900 A C 0.751786 1.2709e-05
22:17677699 T C 1.003158 -2.6042e-06
22:17678551 C G 0.197859 -1.1194e-07
22:17680519 C A 0.976674 1.7651e-05
22:17682294 A C 1.420884 5.1102e-06
22:17684355 G A 1.852563 4.8671e-07
22:17688402 A G 0.220954 -2.6047e-05
22:17690409 A G 1.074636 3.7086e-05
22:17690430 G C 0.219853 1.2311e-05
22:17696027 G A 0.354139 -1.6742e-05
22:17699299 T G 0.833436 -4.9443e-05
22:17701234 G A 1.209793 -9.0388e-05
22:17702876 T G 0.188442 -2.3516e-05
22:17703119 A T 0.281298 -2.7659e-06
22:17703658 T C 0.073892 -2.0354e-06
22:17703731 T C 0.049396 8.8797e-06
22:17705622 C T 0.704844 -4.3212e-05
22:17713433 A G 0.091261 -7.8764e-06
22:17713763 A G 0.101522 -1.3147e-05
22:17714006 A G 0.030082 2.3266e-05
22:17714985 T C 0.032190 3.0954e-06
22:17718606 C T 0.133511 1.4039e-05
22:17718699 C A 0.243431 2.7412e-05
22:17718911 C G 0.099401 9.0044e-06
22:17721595 C T 0.240775 2.3452e-05
22:17722024 A G 0.904859 2.5450e-05
22:17722536 A G 1.017043 4.7389e-05
22:17722774 A G 0.050144 8.7055e-06
22:17723712 T C 0.076836 1.1928e-05
22:17723899 A G 0.076258 -4.1910e-06
22:17724049 A C 0.681501 -8.6178e-06
22:17724167 A G 0.151204 5.1419e-06
22:17726469 G T 1.388746 2.1517e-05
22:17727648 T C 0.494304 1.5437e-06
22:17729044 G T 0.322922 -1.1748e-05
22:17729048 A C 0.111671 1.4952e-06
22:17731977 C T 0.251039 1.4367e-05
22:17733896 C T 0.189465 1.1503e-05
22:17736410 C G 1.429190 -1.5934e-05
22:17736507 C T 1.694713 1.4044e-06
22:17737992 C T 1.843353 -3.5540e-05
22:17738177 G A 1.860764 -1.1292e-05
22:17739511 A G 0.030068 -2.2989e-05
22:17741737 A G 1.606960 6.6568e-06
22:17741912 T C 0.120874 -6.4488e-06
22:17742431 G T 0.068959 2.3381e-05
22:17744553 C T 0.521444 -2.9149e-06
22:17748210 G A 0.157075 4.0901e-06
22:17749096 A G 0.302975 -5.5042e-06
22:17753505 A G 0.129285 -3.3848e-05
22:17753699 A G 0.029255 -1.0560e-05
22:17760350 A G 0.145223 -1.6066e-05
22:17762536 G C 0.025203 -5.9121e-06
22:17766115 C T 0.161485 -1.6569e-05
22:17770181 G T 0.215083 -3.7044e-06
22:17783324 T C 0.237505 1.4796e-05
22:17784836 T C 0.271092 2.0426e-05
22:17785300 G A 0.807818 2.1435e-05
22:17788549 A G 0.179361 8.2725e-06
22:17790885 T C 0.353378 1.2243e-05
22:17791564 C T 1.268209 1.6708e-05
22:17792855 A G 0.045173 4.9990e-06
22:17793012 A G 0.328596 1.3283e-05
22:17793969 G A 0.807281 1.3752e-05
22:17795408 G A 0.422584 3.5292e-05
22:17796520 A G 0.313181 2.6676e-05
22:17798848 G C 0.408329 4.6755e-05
22:17800461 A G 0.037425 1.3601e-05
22:17803593 G A 0.541129 3.1216e-05
22:17809449 G A 0.251213 2.7879e-06
22:17815696 G C 0.923133 -6.0395e-06
22:17817963 G A 0.093669 5.3672e-06
22:17818918 T C 0.035294 1.0441e-05
22:17823261 T G 0.476271 5.3075e-06
22:17827684 G A 0.949836 9.3709e-06
22:17829955 C T 0.418579 7.6166e-06
22:17831638 T C 0.188194 1.1967e-05
22:17831813 T C 0.925034 2.8587e-05
22:17838368 C T 0.687750 2.2942e-07
22:17840791 C T 0.188908 2.5701e-05
22:17844929 T G 0.834629 -1.2985e-05
22:17846148 C T 0.021796 -1.2518e-05
22:17846171 C T 1.018818 2.9320e-06
22:17850483 T C 0.100053 1.7815e-06
22:17850661 T C 0.153492 2.0167e-05
22:17851683 C T 0.261222 2.2708e-05
22:17858763 G A 0.033675 -1.1807e-05
22:17860253 G C 0.107938 7.3038e-06
22:17860359 T C 0.038160 2.9045e-06
22:17860634 G A 0.672631 -1.1790e-06
22:17861131 T C 0.049471 1.1891e-06
22:17861535 G A 0.051711 -3.0305e-06
22:17862268 T C 1.127116 -9.1893e-06
22:17865945 A G 0.140627 -5.8602e-06
22:17867549 A G 0.025635 -3.0762e-05
22:17872652 C T 1.912206 -2.3441e-06
22:17874348 T C 0.037639 -2.2766e-05
22:17876723 C T 0.023245 9.6562e-06
22:17881271 C T 0.220795 -1.2958e-05
22:17887534 A G 0.896346 4.8973e-06
22:17887725 A G 0.354836 -5.6523e-05
22:17888514 A G 0.060741 -1.6990e-05
22:17891234 G A 0.254983 2.1794e-05
22:17895051 A G 0.603115 2.8966e-07
22:17897544 C T 0.242540 -6.1138e-06
22:17898183 T C 0.024176 -1.6889e-05
22:17899841 A G 0.245474 2.3663e-06
22:17903917 A G 0.063726 -1.5195e-05
22:17909524 G A 0.353782 4.2316e-07
22:17910704 G A 0.961562 2.8105e-07
22:17910844 C T 0.460846 -2.2812e-06
22:17913989 A G 1.892501 -7.1903e-06
22:17915744 G A 0.042460 1.2844e-05
22:17916154 C T 0.115723 1.4470e-05
22:17917546 G A 0.208868 1.7179e-05
22:17918536 A G 0.910622 5.2854e-07
22:17924567 G A 0.086576 -4.8258e-06
22:17927480 T C 0.198774 4.1564e-06
22:17927861 A G 0.278462 6.5461e-06
22:17932859 A G 1.083466 1.4471e-05
22:17946168 C T 0.195765 -4.7653e-06
22:17946202 T C 0.130682 3.4058e-05
22:17946494 G T 0.349866 1.7153e-05
22:17948917 C T 1.455066 4.0217e-06
22:17949763 T C 0.384442 2.7149e-05
22:17951206 C T 0.097806 1.2556e-05
22:17952520 C T 0.086084 -8.9922e-06
22:17954946 G C 0.024921 -5.6320e-06
22:17954989 G A 0.025903 -1.9340e-05
22:17958221 C A 0.090530 3.1121e-05
22:17958441 C T 0.589696 -1.2710e-05
22:17965444 A G 0.042035 7.8184e-06
22:17972676 A G 0.156650 9.5936e-06
22:17977024 C T 1.582597 8.1195e-06
22:17982362 A G 0.356172 1.5199e-07
22:17984525 A C 0.039367 -1.4494e-06
22:17988804 G A 0.418712 -1.0511e-05
22:17989378 T C 1.670333 -9.6019e-06
22:17990852 A G 0.222685 -2.2375e-05
22:17992131 G A 1.105724 2.9990e-05
22:17992309 C T 0.056502 -3.1412e-05
22:17992460 T C 0.030173 8.1116e-06
22:17995037 G C 1.937035 9.2902e-06
22:17995145 T C 1.457745 1.0155e-05
22:17999158 G A 0.790275 2.9159e-05
22:18002892 C T 0.121788 -1.1327e-06
22:18003341 A G 0.045714 -2.3889e-05
22:18005596 A G 0.419790 -6.4170e-06
22:18012158 T C 0.289927 -3.4239e-05
22:18015567 A G 0.031204 3.5017e-06
22:18018821 A G 0.030456 5.2439e-06
22:18020796 C T 0.109070 -9.0032e-07
22:18021505 C T 0.127864 -8.0221e-06
22:18021604 T C 0.417049 -3.5407e-06
22:18022046 C T 0.029439 1.3522e-05
22:18024652 A G 1.564779 -5.4726e-07
22:18025580 A G 0.390646 2.6478e-06
22:18029408 A C 0.077020 -2.5874e-06
22:18033199 A G 0.985296 1.6414e-06
22:18036253 G A 0.784278 1.1270e-05
22:18038786 A G 0.647282 6.2978e-06
22:18042216 C A 0.089069 1.0672e-05
22:18042376 G T 0.377343 -1.0540e-05
22:18043643 T C 0.035311 1.5229e-05
22:18046537 G C 0.066317 -1.1622e-05
22:18046944 G A 0.144180 -1.9992e-05
22:18047058 A C 0.350386 -3.2173e-06
22:18051188 G T 1.314609 4.2987e-07
22:18053617 C T 0.043287 1.6961e-05
22:18054369 C T 0.630915 3.1483e-06
22:18055271 A G 1.783611 1.8069e-06
22:18055357 C G 1.314538 -4.5944e-06
22:18068785 G A 0.408852 3.0677e-05
22:18072623 G C 0.363172 2.2626e-05
22:18076523 A G 0.043715 1.2258e-05
22:18079518 C T 0.123896 -8.2101e-06
22:18081422 A G 0.053333 -4.3315e-06
22:18084272 G A 0.160458 -2.3115e-05
22:18086994 A G 0.702849 -8.5644e-06
22:18090946 A G 0.210962 6.3688e-06
22:18102627 G A 0.190322 -3.0375e-07
22:18102837 A C 0.988084 4.0734e-06
22:18103861 T C 0.545440 8.7642e-06
22:18105975 T C 0.033464 9.6740e-06
22:18116033 G A 0.577970 1.4132e-05
22:18118296 C T 0.048488 4.2003e-06
22:18122180 T C 0.084547 1.1980e-05
22:18122995 T G 1.636127 -8.0456e-06
22:18123036 G A 0.096392 -2.8361e-05
22:18128960 A G 1.683857 -1.8899e-05
22:18161762 G A 0.059884 8.5401e-06
22:18166806 T C 0.410750 2.3655e-05
22:18166960 G A 0.114996 4.9506e-05
22:18179100 C T 0.213288 -3.3615e-05
22:18188465 T C 0.060136 1.5838e-05
22:18201204 T C 0.264057 -2.7670e-05
22:18207927 G T 1.686003 -2.1438e-05
22:18209920 T C 0.246593 2.2474e-05
22:18210409 G T 0.081888 2.6636e-05
22:18210822 G C 0.051878 -9.3328e-07
22:18211205 C T 0.916834 4.9371e-06
22:18218311 A G 0.038969 8.3633e-06
22:18220831 G A 0.344966 1.6379e-05
22:18221167 G A 1.662683 -1.1283e-05
22:18222263 G A 1.359344 1.3411e-05
22:18226327 G T 0.048012 5.1599e-08
22:18226612 G A 0.047920 -6.0754e-07
22:18227564 A G 0.038350 1.4566e-06
22:18229187 C T 1.161022 -9.3549e-06
22:18229556 T C 0.087158 -2.5674e-05
22:18232368 A G 0.914175 1.6604e-05
22:18234535 A G 0.342202 -1.6969e-05
22:18235305 C T 1.032343 1.2860e-05
22:18240602 A G 0.040152 -1.3870e-05
22:18240907 C T 0.294159 1.9726e-05
22:18241274 A G 0.036823 1.0236e-05
22:18246375 G A 0.824199 -6.0459e-06
22:18247271 G A 0.069003 -4.2840e-06
22:18247625 G A 0.099166 -1.2897e-05
22:18251364 A G 0.111351 -4.6078e-05
22:18252273 C A 0.055036 7.2886e-07
22:18255988 T C 0.118096 -3.8455e-06
22:18256129 T C 0.245957 4.9432e-06
22:18258344 G T 0.065311 9.6561e-06
22:18259071 T C 0.109097 2.9892e-05
22:18261028 G A 0.925435 -1.5309e-07
22:18261346 G A 0.105755 -4.9375e-06
22:18262301 A T 0.667827 5.2839e-06
22:18262767 T C 0.062006 1.7558e-05
22:18263400 C G 0.832950 1.0209e-05
22:18265172 T C 0.748519 1.3730e-06
22:18267982 T C 0.022473 4.2281e-05
22:18272020 T C 0.051354 -1.4966e-05
22:18273463 A G 0.513672 4.3874e-07
22:18275187 T G 0.044245 -4.9992e-07
22:18276101 A G 0.602051 -1.8805e-05
22:18277314 T C 0.345327 4.9416e-06
22:18278393 C T 0.040189 3.5064e-06
22:18279383 A G 0.090860 1.5829e-05
22:18282526 T C 0.109886 2.1659e-05
22:18284381 C T 0.023530 -2.2487e-06
22:18288040 G A 0.081280 -1.8171e-05
22:18289204 A G 0.586367 2.2515e-07
22:18289555 A G 0.136207 -1.6641e-05
22:18292633 G A 0.721402 -7.1158e-06
22:18293502 T C 0.034794 1.7311e-06
22:18295575 C T 0.766918 -9.3662e-06
22:18296238 G A 1.018104 9.9121e-06
22:18296258 T C 0.054727 -6.5262e-06
22:18298527 T G 0.686088 5.0286e-06
22:18299137 A G 0.047489 -6.5268e-06
22:18304392 T G 0.671703 1.9012e-06
22:18304891 T C 0.114887 6.4134e-06
22:18307381 A C 0.115108 7.3689e-06
22:18307634 A G 0.785492 3.2501e-06
22:18310229 T C 1.881095 -7.6574e-06
22:18310439 A G 0.125950 1.0732e-05
22:18311845 G A 0.857598 6.8485e-06
22:18315983 T C 0.650022 -7.3802e-06
22:18317095 C T 1.259369 -1.3366e-05
22:18317902 G A 0.093828 5.0777e-06
22:18319179 T C 0.593731 -9.6663e-07
22:18320739 T C 0.051324 4.0998e-08
22:18326033 C G 0.133817 -1.0782e-05
22:18329009 G A 0.025118 9.5096e-06
22:18330098 T C 0.028970 3.7982e-06
22:18331154 C A 0.478481 -1.8523e-05
22:18333467 T C 0.102222 -9.2360e-06
22:18333639 T C 0.097293 -4.4406e-06
22:18334573 C T 0.067242 -3.1206e-06
22:18336087 A G 0.032740 -3.2106e-06
22:18337880 T C 0.728092 -2.9769e-05
22:18343191 T C 0.088610 -1.0619e-05
22:18344169 T C 0.034029 -2.5279e-06
22:18348439 C T 0.485144 -1.6701e-05
22:18348823 A G 0.209480 -2.5086e-05
22:18354186 T C 0.067102 1.7824e-05
22:18358301 T C 0.029133 6.9686e-06
22:18362573 A G 0.174635 -2.6226e-05
22:18369916 G A 0.451381 -1.7095e-05
22:18380724 G A 0.092540 1.2352e-05
22:18385944 A G 0.340264 -1.0295e-05
22:18389548 C G 0.214644 1.3808e-05
22:18393534 A C 0.933078 -2.1383e-06
22:18395241 A G 1.475183 1.2120e-05
22:18398447 G A 0.927859 1.2541e-05
22:18400366 C T 1.468465 9.6861e-06
22:18407740 T C 0.210497 3.7975e-06
22:18413750 A G 0.479331 -2.8131e-05
22:18413975 C T 1.835350 -6.4242e-06
22:18414686 T C 0.027991 1.0493e-05
22:18421519 A G 0.034287 -3.7336e-05
22:18430193 T C 0.454794 -2.2481e-05
22:18439958 T C 0.480038 -2.0519e-05
22:18444570 T C 0.060853 -9.2472e-06
22:18452188 A G 0.042440 9.4794e-06
22:18457986 C T 0.534891 -1.7507e-05
22:18459041 T C 0.183601 1.0697e-05
22:18465105 A G 0.526779 -1.8983e-05
22:18470897 G T 0.481952 -1.4083e-05
22:18472430 G A 1.073287 -3.0748e-05
22:18482548 T G 0.033430 2.5222e-05
22:18483388 G A 0.976997 1.7011e-05
22:18485117 C G 1.018203 -3.8248e-05
22:18486441 T C 0.270174 1.3668e-05
22:18488883 C G 0.429653 -1.1774e-05
22:18489048 C A 0.555480 -4.3544e-05
22:18491211 T C 0.116264 1.4372e-05
22:18493980 G A 0.200906 6.9068e-06
22:18495216 T C 1.297583 -8.7423e-06
22:18495470 A G 0.499148 9.6689e-06
22:18501681 A G 0.134375 -4.1580e-06
22:18504527 C T 1.151282 -4.8771e-05
22:18504693 A G 0.400203 -2.8425e-05
22:18506073 G A 0.461733 -2.7626e-05
22:18509948 A C 0.401543 -2.2478e-05
22:18512462 G A 0.227683 -2.2785e-05
22:18516997 T C 1.268600 -3.3099e-05
22:18518829 A G 0.419528 -8.9458e-06
22:18519000 C T 0.096977 1.4057e-06
22:18519096 T C 0.064263 -1.2175e-05
22:18520416 C T 0.084159 7.2010e-06
22:18520582 A G 0.367106 -1.1010e-05
22:18522189 T C 0.509293 -2.2780e-06
22:18522327 G C 1.209303 -3.6381e-05
22:18526789 G T 1.169185 -2.8758e-05
22:18530984 G A 0.119449 -3.8961e-05
22:18531203 C G 0.120007 9.5448e-06
22:18533434 T C 0.656676 -3.9044e-06
22:18537145 G A 0.325084 6.0387e-05
22:18537610 C T 0.103861 -9.4262e-06
22:18538076 T C 0.281233 2.5453e-05
22:18540577 C T 0.658903 3.0875e-05
22:18542442 A G 0.579129 1.3112e-05
22:18543688 G A 0.537998 -2.4663e-06
22:18545387 A G 0.926574 2.0817e-05
22:18546700 T C 0.237790 1.8073e-05
22:18547507 G A 0.068921 -1.5747e-05
22:18549740 C T 0.125882 1.9732e-05
22:18551341 C T 0.213825 -2.0262e-05
22:18551487 T C 0.475027 1.2914e-06
22:18553542 T G 0.166816 -6.4886e-06
22:18553808 A C 0.084360 -3.8109e-06
22:18554932 A G 0.231161 2.0404e-05
22:18555681 T C 0.137669 -8.2535e-06
22:18563052 A G 0.181931 -3.5480e-05
22:18566288 G C 0.039717 3.4943e-06
22:18571008 A G 1.285150 1.3607e-04
22:18571828 C T 1.820489 -4.9094e-06
22:18573003 A G 0.025407 1.0506e-05
22:18574488 A G 0.022935 -3.6872e-06
22:18574715 T C 1.817916 -4.0197e-06
22:18576447 T C 0.037395 -1.7705e-05
22:18577338 C T 0.530651 -2.6424e-04
22:18578511 A G 0.085118 2.2012e-05
22:18581665 T C 0.305651 -5.8732e-05
22:18582532 A G 0.041692 3.7182e-06
22:18583247 T C 0.115648 -1.3749e-05
22:18583293 C T 0.122241 3.0967e-05
22:18584433 C T 1.305630 1.3596e-04
22:18586169 C T 0.150452 -7.6063e-06
22:18586686 G T 0.023333 1.3415e-05
22:18590899 A C 0.150541 -7.9960e-05
22:18592189 C A 0.023510 4.5604e-06
22:18592194 A C 0.026566 1.3427e-05
22:18592684 A C 1.972016 -2.6496e-05
22:18594931 C T 0.118919 -4.1509e-05
22:18595352 G T 0.399819 1.1947e-05
22:18596449 T G 0.552322 -3.3826e-05
22:18597209 T C 0.115359 1.2833e-06
22:18599291 G A 0.140321 -6.2911e-06
22:18601415 G A 0.833198 -5.3167e-05
22:18607638 A G 0.038041 -2.4105e-05
22:18608627 C T 0.174601 1.2092e-05
22:18609128 T C 0.027821 -1.0749e-05
22:18610798 G A 0.089868 -1.4242e-05
22:18612226 A G 0.120140 3.2346e-05
22:18613603 T C 0.037007 -4.5700e-06
22:18614874 C A 0.250829 1.1372e-05
22:18616145 A G 0.146162 3.8722e-05
22:18619913 T G 0.147325 4.6675e-05
22:18631365 T C 0.207444 3.6244e-05
22:18633978 C A 0.696987 -2.3541e-05
22:18635717 G A 0.025186 1.0542e-05
22:18637533 T C 0.043491 4.6169e-06
22:18639402 A G 0.372553 -1.6903e-04
22:18639780 T C 0.024479 1.0968e-05
22:18642145 G A 0.336664 8.4478e-05
22:18642181 G A 0.251628 6.1500e-05
22:18644702 C T 0.025580 1.2928e-05
22:18648937 T C 1.324975 1.0952e-05
22:18649922 G A 0.675167 -1.1752e-05
22:18650682 T C 0.677255 -1.1944e-05
22:18876630 G C 0.141732 5.8633e-07
22:18890037 A G 0.289913 -8.0602e-06
22:18890615 A G 0.169073 6.2794e-06
22:18891398 G A 1.732230 -1.6097e-05
22:18892575 A G 0.474071 -7.4172e-06
22:18895227 T C 1.252539 -8.0136e-06
22:18895694 G T 0.158935 1.2238e-05
22:18896464 T C 0.279204 -1.3507e-05
22:18901004 T C 1.873088 -4.1683e-06
22:18905117 G A 1.875097 -3.3203e-06
22:18908875 G A 1.138142 -1.1490e-06
22:18910355 T G 0.084261 2.1192e-05
22:18912677 T C 0.073569 9.5744e-06
22:18912678 G A 1.111477 9.3850e-06
22:18915763 G T 0.783142 -1.6337e-05
22:18915963 A G 0.391258 -3.9793e-06
22:18919755 A C 0.774493 -1.0133e-05
22:18921507 A G 0.063182 1.6005e-05
22:18923349 A G 0.054064 2.4545e-05
22:18924956 T G 0.447294 7.2067e-06
22:18935842 A C 0.091782 -1.5070e-05
22:18936282 A C 0.026080 -6.4412e-06
22:18937957 A G 1.558179 -1.5262e-05
22:18944080 C T 0.022984 -9.3612e-06
22:18946210 G A 0.129554 8.6213e-06
22:18951507 C T 0.528169 -6.8905e-06
22:18955595 A G 0.088501 -1.2296e-05
22:18956203 G A 1.466806 -6.5040e-06
22:18959581 C T 1.816172 1.1226e-05
22:18963340 A G 1.293731 5.5002e-06
22:18966859 A G 0.184723 -1.4104e-05
22:18966904 T G 1.089500 -4.0418e-06
22:18971224 A G 1.405487 -9.2120e-06
22:18972450 G A 0.184740 -1.1477e-05
22:18981291 T C 0.037456 5.7083e-06
22:18982953 A G 0.044007 7.4018e-06
22:18983750 T G 1.378254 2.4499e-06
22:18990128 C A 0.390687 1.8829e-06
22:18994633 A G 0.024588 -8.7567e-06
22:18995855 C T 0.044068 -1.9491e-05
22:19002159 T C 0.232986 -3.9596e-05
22:19003938 T C 0.279074 -4.2782e-05
22:19004772 C G 0.575100 -1.9225e-05
22:19009167 T C 0.576100 -1.9268e-05
22:19024651 T C 0.614175 1.2113e-07
22:19025082 T C 0.039387 1.9349e-05
22:19044262 T C 0.044442 -3.0360e-06
22:19047047 A G 0.025094 5.3477e-06
22:19057188 G A 0.750970 3.0897e-06
22:19059888 T C 0.079814 -9.4372e-06
22:19062020 G A 0.068921 -1.0593e-05
22:19062060 T C 0.028076 9.7678e-06
22:19065006 T C 0.749957 1.9089e-06
22:19069493 T C 0.799254 8.7905e-06
22:19076575 A C 0.037367 -6.9468e-06
22:19076797 A C 0.386839 9.4881e-06
22:19103298 G T 1.827768 -6.7873e-06
22:19104186 T A 0.511293 2.9376e-05
22:19104439 C T 0.049151 -2.3044e-05
22:19104877 G T 0.122550 2.8314e-05
22:19107596 G A 0.835000 1.4635e-06
22:19113860 A C 0.174853 3.4974e-05
22:19113928 A G 0.068017 -1.1508e-05
22:19119545 T C 0.356635 4.5952e-06
22:19119938 A G 0.358249 5.1028e-06
22:19121872 A G 0.114020 1.9516e-05
22:19124865 T C 0.060860 -4.9554e-06
22:19132061 T C 0.092366 4.2745e-06
22:19132325 G A 0.703947 2.9110e-05
22:19134440 G A 1.022728 3.0882e-05
22:19135330 A C 0.037860 1.4835e-05
22:19135603 A G 0.485226 2.5998e-05
22:19143047 C A 0.285758 -1.3640e-05
22:19145323 A G 0.299732 4.1883e-05
22:19147441 T C 1.362101 -4.6814e-06
22:19150281 A C 0.428646 -9.6099e-06
22:19155481 A G 0.050943 -8.2503e-06
22:19156117 C T 1.160781 -2.0462e-05
22:19160414 C T 0.028980 -1.0960e-05
22:19172006 C T 1.258828 -2.6938e-05
22:19182813 C T 1.916653 1.0476e-05
22:19184095 C T 0.995451 -5.1203e-05
22:19190143 T C 1.108104 -1.6149e-05
22:19196615 T C 0.037745 4.5058e-06
22:19197381 T C 0.089371 1.2735e-05
22:19200927 T C 0.191182 3.0268e-05
22:19201194 A G 0.038262 6.2274e-06
22:19203060 T C 0.091421 3.6617e-05
22:19210740 C T 0.081025 5.7791e-06
22:19221406 G T 0.888435 -3.3591e-05
22:19223352 C T 0.135486 -1.3055e-05
22:19229228 T C 0.043514 -1.9837e-05
22:19263698 T C 1.235632 -2.4336e-05
22:19267580 C A 0.082014 -7.1771e-07
22:19269267 T C 0.088797 8.1335e-06
22:19270222 A G 0.029085 -1.2962e-05
22:19274261 C T 0.340268 2.4278e-05
22:19276340 A G 0.105269 -9.1273e-06
22:19277809 T G 0.135568 -1.1904e-05
22:19287227 C T 0.031003 2.2614e-05
22:19292446 G T 0.454940 9.2512e-05
22:19293768 G C 0.945389 3.7968e-05
22:19294533 T C 0.359766 2.5106e-05
22:19295688 C T 0.071848 2.5084e-05
22:19314032 C T 0.722727 1.2442e-05
22:19327744 G A 1.924742 3.9628e-06
22:19343881 T C 0.092961 5.5625e-05
22:19348896 T C 0.024067 -8.5789e-06
22:19367956 A C 0.052364 -3.9092e-06
22:19371052 T C 0.231949 -6.2211e-05
22:19381507 T C 0.075626 -3.9053e-06
22:19382559 C T 1.907192 6.5610e-06
22:19387965 G T 0.086525 -3.4097e-06
22:19388746 C T 0.071379 4.8376e-05
22:19414222 G T 0.064882 -6.5821e-06
22:19420109 C T 0.179354 -9.4466e-06
22:19434626 A G 0.050848 -2.4408e-06
22:19439165 T C 0.991154 -2.4260e-05
22:19443931 T G 0.035902 2.4516e-05
22:19451186 A C 1.648656 -2.0091e-06
22:19455430 C G 0.071899 3.6804e-05
22:19456264 C T 0.041903 -2.6663e-06
22:19460180 A G 0.086899 -3.6871e-06
22:19469544 G A 0.051331 8.7508e-05
22:19470249 A G 0.024258 4.3183e-06
22:19473140 A G 0.040244 1.2575e-05
22:19491392 T C 0.083360 -1.5185e-05
22:19491395 A G 0.033770 -1.9596e-05
22:19497230 C T 0.110032 -2.1057e-05
22:19501363 C T 0.324251 1.9228e-05
22:19501767 A G 0.105636 6.5045e-06
22:19507447 C A 0.060925 7.8205e-06
22:19518079 C T 1.560274 -2.7530e-05
22:19521298 G A 0.260930 -3.9894e-05
22:19532378 G A 1.106384 4.0967e-06
22:19547442 C T 0.061238 5.0688e-06
22:19550778 T C 0.390731 -2.4137e-05
22:19556423 C G 0.094542 -2.4278e-06
22:19556893 A G 0.181020 -7.4814e-06
22:19559303 A G 0.511921 -8.1965e-06
22:19563347 C T 0.223494 -1.3608e-06
22:19564765 C T 0.058888 -1.4077e-05
22:19569504 A G 0.876624 -1.8622e-05
22:19571194 T C 0.278789 -1.3293e-05
22:19575131 C A 0.129598 5.0838e-07
22:19576053 T C 0.214213 8.6157e-06
22:19577438 T C 0.041682 -6.8600e-06
22:19581164 T C 0.035447 1.4663e-05
22:19581331 T C 0.435915 -1.6391e-05
22:19582066 T C 1.083690 -1.2646e-05
22:19593854 C A 0.631333 -7.3859e-06
22:19594775 C T 0.237685 -9.6527e-06
22:19595315 A C 0.192185 1.5047e-05
22:19595544 C T 0.179946 5.1370e-06
22:19597257 T G 0.042294 -1.2777e-06
22:19598694 C T 0.138499 1.1299e-06
22:19602231 G C 0.450035 -1.4993e-05
22:19606703 G A 1.336147 -1.7776e-05
22:19611680 T C 0.040580 4.1816e-06
22:19614652 T C 0.118083 -7.9835e-07
22:19616331 C T 0.207114 2.9630e-05
22:19618220 T C 0.087722 1.5953e-05
22:19618257 T G 0.107203 8.7269e-06
22:19620982 C T 0.245399 7.3504e-06
22:19621011 T C 0.947034 2.1230e-07
22:19624256 G T 0.050124 6.9972e-06
22:19626529 C T 0.191264 1.1559e-05
22:19629784 A G 0.022990 -9.0033e-06
22:19632604 T C 0.050171 1.4288e-05
22:19633250 A C 0.363784 1.4889e-05
22:19633486 T C 0.562052 -1.7384e-05
22:19633746 T C 0.085679 -9.7929e-06
22:19634877 T C 1.086896 -4.5807e-06
22:19636006 T C 0.205880 -2.2876e-05
22:19639383 G A 1.572979 -1.9021e-05
22:19640667 C T 1.795599 1.3066e-06
22:19643245 A G 1.466802 1.0852e-05
22:19643555 G A 0.334702 -1.3279e-05
22:19643844 A G 0.649064 2.4414e-05
22:19647198 C A 0.078961 1.2529e-05
22:19649005 A G 0.317577 -1.2548e-05
22:19652901 A G 0.077105 -1.2938e-05
22:19652982 A G 0.199444 1.3027e-05
22:19653058 G T 0.241197 -2.7365e-06
22:19654562 G T 0.570456 -7.6644e-06
22:19659099 G A 1.140532 -3.9904e-06
22:19662319 C T 0.021834 -1.1799e-05
22:19667724 A G 0.075099 7.8545e-06
22:19675944 T G 0.564435 -3.9943e-05
22:19678655 T C 0.851282 -2.8522e-05
22:19681267 C T 0.155270 -9.3178e-06
22:19683316 C G 0.359008 1.7946e-06
22:19685895 C T 0.636562 5.6299e-06
22:19690656 C T 0.246990 1.7364e-05
22:19691502 C T 1.324054 -7.5653e-06
22:19693418 A C 0.047037 7.8382e-06
22:19699621 C T 0.317479 7.0622e-06
22:19701341 T C 0.027933 8.8251e-06
22:19717043 A C 0.045833 2.3273e-05
22:19717856 T C 0.027012 7.4875e-06
22:19718152 A C 0.128279 -1.2379e-05
22:19720478 G A 0.522332 3.8600e-06
22:19721988 A G 0.104109 1.4380e-05
22:19724224 C T 0.664230 2.9199e-05
22:19725256 T C 0.173391 1.3042e-05
22:19729138 G A 0.948024 1.4651e-05
22:19729424 T C 0.246443 2.1329e-05
22:19732685 T C 0.063264 -8.6672e-06
22:19735854 C T 1.149997 2.2263e-05
22:19736165 T C 0.146617 -2.4739e-05
22:19737621 C T 1.338942 5.9132e-06
22:19738355 T C 0.495405 1.2083e-06
22:19745891 T G 0.103973 6.3785e-07
22:19747487 A G 0.032689 -3.4841e-06
22:19750645 A G 0.045462 3.1529e-05
22:19751065 T C 0.038819 -9.5345e-06
22:19757339 C T 0.916779 -1.7593e-05
22:19757892 A G 0.396175 -1.4861e-05
22:19759115 C T 0.036242 -2.7057e-05
22:19765631 G A 0.076482 3.9119e-06
22:19766782 T C 0.365410 3.5373e-06
22:19769668 C G 0.339017 1.8196e-05
22:19770886 A G 0.371645 2.0379e-07
22:19773308 C T 0.672774 1.2151e-05
22:19781823 T C 0.443650 -6.3036e-06
22:19785391 A G 0.131216 -1.7218e-05
22:19787497 T C 0.216902 1.5189e-05
22:19789541 C A 0.221026 1.5458e-05
22:19799174 T C 0.102246 -3.3074e-05
22:19807031 T C 0.096014 -1.6872e-05
22:19808769 T C 0.379369 1.4682e-05
22:19808874 A G 0.063689 1.6927e-05
22:19808938 C A 0.025043 1.1063e-05
22:19809420 T C 0.064059 -8.0908e-06
22:19813675 A G 0.047496 6.3257e-06
22:19814416 A G 0.901086 5.0690e-05
22:19815209 G T 0.296815 2.9253e-05
22:19822294 A C 0.082510 -2.0234e-05
22:19826640 A G 0.478250 2.1295e-05
22:19829803 G A 1.955962 9.3656e-06
22:19833781 A G 0.463872 2.8072e-05
22:19833911 G C 0.097646 4.5500e-06
22:19833926 G C 0.472426 2.4968e-05
22:19836102 T C 0.046010 2.8024e-05
22:19837575 T C 0.683949 1.9141e-05
22:19839438 T C 0.120884 2.0854e-06
22:19844671 A G 0.220370 1.3303e-05
22:19845283 C G 0.488249 4.3662e-05
22:19849202 A G 0.072216 4.3116e-06
22:19850397 A G 0.164885 6.9809e-05
22:19858067 G A 1.827054 3.8875e-08
22:19867402 A G 0.057797 4.2281e-06
22:19868218 G A 1.453999 2.4841e-05
22:19873357 T C 0.436527 2.4100e-05
22:19873606 T C 0.047417 4.7752e-06
22:19874955 T C 0.051188 3.6040e-07
22:19878362 C T 0.575770 3.2643e-06
22:19882984 G T 0.335957 1.0177e-06
22:19885548 T G 0.336395 -7.4324e-07
22:19887769 A C 0.046989 -2.8958e-06
22:19889825 T G 0.456576 4.1019e-06
22:19891698 T C 0.177144 1.5556e-06
22:19898837 G A 1.099040 4.5362e-06
22:19899839 A G 0.585198 2.6126e-06
22:19899977 T G 0.290763 4.5646e-06
22:19904898 A G 0.052361 -7.0617e-06
22:19906511 A G 0.292395 6.1628e-06
22:19907099 A C 0.698385 7.2369e-06
22:19908219 T C 0.767615 -3.1770e-06
22:19909285 C G 0.739795 -7.0992e-07
22:19912015 C T 1.517620 6.2652e-06
22:19914854 C T 0.120218 2.3174e-05
22:19915326 G A 1.123359 2.6841e-06
22:19918723 A G 0.057001 -8.8337e-06
22:19920747 T C 0.035042 -1.4043e-05
22:19923441 G C 1.125392 5.2747e-06
22:19930159 T C 0.562422 7.7541e-06
22:19930274 T C 0.029045 3.1245e-06
22:19930810 C T 0.085693 -8.2453e-06
22:19937638 G T 1.045289 1.3982e-06
22:19940583 A G 0.245372 -1.3452e-05
22:19941703 T C 0.137040 -2.2883e-05
22:19942997 G A 1.029912 1.5644e-06
22:19947942 A C 0.149126 -2.0882e-05
22:19951271 A G 1.035280 8.1695e-06
22:19951804 A G 0.042824 -1.3486e-05
22:19952132 T C 0.495902 -7.4561e-06
22:19952224 C T 0.098826 -1.2330e-05
22:19955692 T C 0.311179 1.2837e-05
22:19959473 T C 1.725022 1.0305e-05
22:19962203 G T 0.088565 -7.9796e-06
22:19962380 T C 1.898308 -3.8750e-06
22:19965563 T C 0.025499 -3.9977e-06
22:19968597 T C 0.326835 1.7897e-05
22:19969106 G A 0.698500 -1.6925e-05
22:19979713 A G 0.142874 7.4370e-07
22:19982682 C T 0.201943 1.7783e-05
22:19988167 A G 0.569545 -5.2677e-06
22:19998655 C G 1.585528 -1.5709e-05
22:20005258 T G 1.514641 4.5252e-06
22:20005259 T C 0.060129 -1.1380e-05
22:20010262 T G 0.020790 -1.9505e-05
22:20011989 A G 1.823457 -2.7547e-05
22:20012968 C T 1.294302 -7.1792e-06
22:20014152 G A 0.758470 3.2153e-06
22:20019791 T C 0.034219 -7.2464e-07
22:20022296 A G 0.024489 4.4642e-06
22:20024596 G C 0.025934 6.1373e-06
22:20025951 T C 0.493644 2.2873e-05
22:20043630 T C 0.037843 1.0541e-07
22:20045411 G A 0.750541 2.3543e-05
22:20046344 G A 0.477995 -3.0347e-05
22:20050019 T C 0.320566 1.6882e-05
22:20051787 T C 0.025454 -1.4995e-05
22:20052442 G A 0.243910 7.5779e-06
22:20057806 T C 0.500464 6.1683e-06
22:20060137 A G 0.092043 6.5687e-06
22:20084368 T C 0.050144 -1.9192e-05
22:20084821 C T 0.507376 -2.0930e-05
22:20088663 G C 0.158622 -1.7603e-06
22:20093317 G A 0.371148 1.0780e-05
22:20093967 A G 0.067687 4.9856e-06
22:20098544 A G 0.183747 5.1811e-06
22:20099019 T C 0.021194 -6.3028e-06
22:20103264 T C 0.080171 -8.1595e-06
22:20122091 G A 0.107196 1.4161e-05
22:20127554 G A 0.759197 1.1831e-05
22:20139204 C A 0.085485 -1.8133e-06
22:20144663 G T 1.667263 1.9420e-05
22:20156058 T C 0.046187 7.0251e-06
22:20158333 A C 0.352463 -6.8763e-06
22:20165266 A G 0.123162 8.1512e-07
22:20167010 T G 0.127211 1.0580e-05
22:20169499 G A 0.945973 6.9784e-06
22:20171653 T C 1.651008 1.0180e-05
22:20179096 C A 1.325914 8.7915e-06
22:20179255 C T 0.962680 -7.4208e-06
22:20181043 A G 0.031754 5.3304e-06
22:20181211 A G 0.140586 1.2274e-06
22:20182069 T G 0.315721 -5.8534e-07
22:20185457 A G 0.400088 9.3969e-06
22:20189077 T C 0.569953 1.3460e-05
22:20189408 A G 0.093009 6.5247e-06
22:20190055 T C 0.465799 -5.0243e-06
22:20192586 C A 1.424468 -6.9139e-06
22:20196046 A C 0.307589 2.5541e-05
22:20202729 A G 0.596257 -3.2423e-05
22:20202959 T C 0.781599 -6.9043e-06
22:20209030 C T 0.304417 -3.7412e-06
22:20214783 A G 0.244838 -8.1984e-07
22:20214899 T C 0.850044 1.2475e-05
22:20216804 G T 0.722962 4.4707e-07
22:20218260 A G 0.297080 -5.3684e-06
22:20219648 A G 1.016986 -1.8351e-05
22:20220111 G T 0.054992 5.4255e-07
22:20222641 A G 0.055295 6.8162e-06
22:20222915 G A 0.156851 1.4210e-05
22:20223025 T G 0.793015 6.5181e-06
22:20223508 T C 0.152088 3.0436e-05
22:20226455 C T 1.166187 4.6614e-06
22:20233231 T C 0.151506 2.5781e-05
22:20233268 C A 1.294166 3.8009e-06
22:20233865 A G 0.105187 -1.0701e-05
22:20234817 T C 0.673382 -1.7775e-05
22:20241160 T C 0.483771 -1.2622e-05
22:20244815 A G 0.275423 9.7065e-06
22:20245174 C T 0.538586 -4.9109e-06
22:20248391 A G 0.966899 -5.7669e-06
22:20248996 A G 0.051402 7.7690e-06
22:20258973 A G 0.241622 1.4819e-05
22:20260814 T G 1.949445 3.4205e-06
22:20262166 A G 0.022269 -1.5196e-05
22:20267213 A G 0.646935 -1.8651e-06
22:20267271 A G 1.923028 7.8381e-07
22:20271287 A G 0.285653 1.4541e-06
22:20272957 A G 0.064971 2.1827e-05
22:20278529 A G 0.027970 1.9232e-05
22:20280634 T C 0.087610 -1.4363e-05
22:20282243 C T 0.236675 -1.0645e-05
22:20283228 T C 0.269800 5.3869e-07
22:20283560 C T 0.221917 -1.7774e-05
22:20284656 T C 0.045513 -9.3486e-06
22:20286099 G T 0.507111 -3.0495e-05
22:20293625 A G 0.893215 1.2339e-05
22:20306993 T C 0.930144 2.1345e-05
22:20311646 T C 0.078230 1.3928e-05
22:20708685 C T 1.340931 1.2331e-05
22:20718116 A G 0.051283 7.7812e-06
22:20733495 G T 0.182145 1.3596e-05
22:20744977 G A 0.100948 3.2233e-06
22:20745201 G A 0.783693 -9.4048e-06
22:20749042 A G 1.442793 -3.3704e-05
22:20751280 T C 0.122887 -2.5487e-05
22:20752648 G A 1.415938 1.7282e-05
22:20754039 A G 0.423013 3.7369e-06
22:20765989 A C 0.541327 5.2969e-05
22:20767717 A G 0.156871 -6.3310e-06
22:20775167 T C 1.169845 -1.7913e-05
22:20775274 T C 0.274213 2.9535e-05
22:20779768 C G 1.238178 -6.0548e-05
22:20780296 A G 0.087059 4.6921e-05
22:20781371 T C 0.169893 -4.9292e-06
22:20782173 T C 0.020790 -4.8972e-06
22:20783485 A C 0.339737 -4.6474e-05
22:20784050 A T 0.121146 1.2476e-05
22:20789074 C T 0.858431 1.7548e-05
22:20791438 A C 0.752792 7.7799e-06
22:20793914 C T 0.833133 -8.8702e-06
22:20797460 G T 0.093495 -1.1879e-05
22:20806397 A C 0.089616 -3.0984e-05
22:20810752 T C 0.023891 -9.0770e-06
22:20827099 C A 0.178358 1.4297e-05
22:20832336 T C 0.700000 -3.9273e-06
22:20834255 C G 0.050933 -1.8222e-05
22:20839810 T G 0.111052 -7.9433e-06
22:20843885 G T 1.889462 -9.4416e-06
22:20846641 G A 1.709812 -3.2987e-05
22:20860931 T C 0.552342 1.6324e-05
22:20861290 T A 0.065790 -1.2137e-05
22:20862548 T C 0.020926 6.7715e-07
22:20862646 G T 1.133831 -1.0992e-05
22:20872855 T C 1.602568 -2.3163e-05
22:20881385 G T 0.163035 -4.9419e-05
22:20881678 A C 0.053146 -1.6644e-05
22:20889102 G A 0.308558 -1.6886e-05
22:20893767 A G 0.026328 -1.5701e-05
22:20906367 A G 0.049875 -1.1889e-05
22:20910482 T C 0.039662 -3.0775e-05
22:20927716 C T 0.107642 2.1666e-05
22:20928809 T C 0.547511 2.0085e-05
22:20946302 T G 0.646514 3.0243e-06
22:20947367 A G 0.207056 2.3950e-06
22:20950328 C T 0.411950 -2.5461e-05
22:20954760 G A 1.477978 5.0278e-06
22:20954866 A G 0.333842 2.8926e-06
22:20956242 T C 0.449885 2.4770e-06
22:20956906 T C 0.530920 2.1215e-05
22:20957037 A G 0.494895 6.4728e-06
22:20962211 C A 0.738506 -3.3966e-06
22:20963040 A G 0.375357 1.0524e-05
22:20965555 C T 1.228023 8.0388e-07
22:20966457 A G 0.711134 1.0779e-05
22:20967756 A G 0.078923 1.2687e-06
22:20970288 G A 0.198414 2.1308e-05
22:20977048 T C 0.159064 -8.9472e-06
22:20979980 G A 0.431624 2.3596e-05
22:20983830 G T 0.209861 1.3681e-05
22:20985000 A C 0.322752 -1.0440e-05
22:20990519 A G 1.218238 -9.7635e-06
22:20991771 G A 0.570541 2.1045e-05
22:20992947 C T 0.057178 -6.4345e-06
22:20993477 G T 1.639109 3.9515e-06
22:20993519 A G 0.734722 1.2608e-05
22:20995466 T C 0.033403 4.5572e-06
22:20996595 T C 0.859101 -2.7224e-05
22:20997483 T C 1.670326 -1.5489e-05
22:20999626 C T 0.036511 -5.6850e-06
22:21000181 G A 1.947905 -4.1106e-07
22:21001028 T C 0.092220 -1.5328e-05
22:21001422 T G 0.843537 -1.7460e-05
22:21005078 G A 0.156317 -9.7768e-07
22:21005673 A G 0.094872 2.3406e-05
22:21005697 G A 0.364573 3.7785e-06
22:21006192 C A 0.743514 -1.8874e-05
22:21009329 A G 0.148463 -1.2515e-05
22:21012438 C A 1.411103 -2.4910e-05
22:21024880 G A 1.199209 -1.2367e-05
22:21026003 G A 1.105639 -1.1032e-05
22:21032419 G A 0.681831 -6.9745e-06
22:21052014 A G 1.270347 5.9722e-07
22:21062168 T C 0.109376 -1.0106e-06
22:21062177 T C 0.045605 -3.1125e-06
22:21069073 A C 0.082503 1.8760e-06
22:21075537 C A 0.731037 -1.2483e-07
22:21078991 T C 0.028613 4.9868e-06
22:21081964 T C 1.941214 -6.5644e-06
22:21082748 A C 1.922090 2.3853e-06
22:21096157 A G 0.200933 -1.3103e-05
22:21106550 A G 0.052269 -3.2220e-06
22:21110240 C T 1.953082 -7.4362e-06
22:21120359 A C 0.036286 9.7924e-06
22:21123565 C T 0.775282 -1.4218e-05
22:21134023 A G 0.061224 1.0372e-05
22:21139239 C T 0.029483 2.2419e-05
22:21139242 T C 0.156834 -3.3163e-06
22:21154393 G T 0.900042 4.5559e-06
22:21165311 C T 0.028977 -8.0202e-06
22:21174444 T C 0.076989 -1.1845e-06
22:21194511 C G 0.046173 -5.0538e-06
22:21209653 G A 0.208749 3.8003e-05
22:21219710 T C 0.032067 4.6508e-06
22:21221805 G A 0.312913 -9.9990e-06
22:21224023 G A 0.079634 1.7894e-06
22:21236559 A G 0.047825 -9.2028e-06
22:21241854 C T 0.658355 1.4624e-06
22:21242879 G A 0.061646 1.0511e-05
22:21244675 A G 0.062652 -1.9681e-05
22:21260951 T G 0.078169 -6.2838e-06
22:21261417 T C 0.032128 5.7472e-08
22:21263353 A G 0.108077 5.2584e-06
22:21273196 G A 0.156106 -4.1200e-06
22:21300308 C T 1.618842 1.3823e-05
22:21303818 T C 0.405055 1.6134e-05
22:21305473 T G 0.063672 -6.2116e-06
22:21306400 G A 1.374732 1.5113e-05
22:21306743 G A 1.375354 1.5533e-05
22:21316258 A G 0.146553 1.4205e-06
22:21317432 T C 1.287489 -7.4215e-06
22:21320103 A G 0.168247 -1.2728e-05
22:21320321 T C 1.159666 -1.3425e-05
22:21323357 C T 0.997358 -2.5660e-05
22:21323466 G A 0.671982 4.9955e-05
22:21327589 T C 0.266781 -6.1449e-06
22:21328568 A G 0.058358 -9.2134e-06
22:21330266 C T 1.049461 4.2065e-05
22:21331032 T C 0.021069 -1.6677e-05
22:21331918 G C 0.839518 2.8981e-05
22:21334924 C G 0.839338 2.3086e-05
22:21335135 A C 0.100325 7.8834e-06
22:21337174 A T 0.092948 1.4560e-05
22:21337325 A G 0.520962 -2.4062e-05
22:21338036 T G 0.117243 -1.1385e-05
22:21338543 C T 1.448338 5.0812e-06
22:21340088 C T 0.789962 -2.0015e-05
22:21342811 T C 1.139206 3.5948e-05
22:21343391 C G 0.233595 -9.9722e-06
22:21344592 C A 0.984113 2.1436e-06
22:21355501 A G 0.035783 4.6120e-05
22:21356824 A G 0.405160 1.3694e-05
22:21358127 A G 0.067969 -5.5369e-06
22:21358204 C T 1.965332 3.9901e-06
22:21361060 G T 1.690324 2.7239e-05
22:21361870 G T 0.056546 -1.5693e-05
22:21361920 C T 0.235832 -5.4117e-07
22:21362474 C A 1.000762 8.3423e-06
22:21363505 T C 0.254439 2.4759e-07
22:21366352 A G 0.090241 -9.3279e-06
22:21371227 A C 0.831141 7.4385e-06
22:21375838 T C 0.680257 -1.3948e-05
22:21381646 C T 1.240225 -4.1627e-05
22:21385277 T C 0.020542 -1.1023e-05
22:21385985 T C 0.621848 2.5206e-05
22:21386019 A G 0.171181 2.3981e-06
22:21386684 T C 0.674722 -1.7365e-05
22:21387301 G C 0.378829 -1.8966e-05
22:21392943 A C 0.158887 -7.3907e-07
22:21396607 T C 0.523732 -2.0798e-05
22:21398354 T C 0.112929 -1.3043e-05
22:21401570 A G 0.159210 -1.1451e-05
22:21403912 T G 1.862253 -3.4433e-05
22:21403971 A C 1.879772 -2.3737e-05
22:21406460 A G 0.073232 -1.3804e-05
22:21409191 A G 0.038109 8.9324e-08
22:21416404 A G 0.247221 3.0813e-06
22:21416442 C T 1.734515 -1.5480e-05
22:21421694 A G 1.320117 -2.2634e-06
22:21425298 T C 0.195014 2.2953e-06
22:21427621 C T 0.046105 2.2118e-05
22:21428523 A G 1.064603 -2.2096e-05
22:21430958 A G 0.027365 -5.6068e-06
22:21431054 C T 1.628539 -9.5036e-06
22:21432229 A G 0.069550 -4.3455e-06
22:21437561 A G 1.611526 -1.3677e-05
22:21438369 G T 0.071621 8.9016e-07
22:21442000 T G 0.563646 5.3323e-06
22:21449028 G A 0.588346 1.3845e-06
22:21450020 A G 0.447202 7.7797e-06
22:21451725 C A 1.817430 -7.9281e-06
22:21458772 A G 1.084006 -2.6641e-05
22:21460008 G A 1.617738 1.5403e-05
22:21463515 A G 0.487048 3.8747e-05
22:21463545 C T 0.375340 -9.4809e-06
22:21798907 G A 1.410202 4.8912e-05
22:21805046 G A 0.080161 -3.2249e-06
22:21917190 T G 1.333846 1.9546e-05
22:21926013 T C 0.055757 -1.1666e-05
22:21926073 G A 0.021643 -3.1307e-06
22:21926884 G A 0.167023 2.0661e-05
22:21928641 A G 0.384381 -1.1977e-05
22:21939765 T G 0.088137 2.0581e-05
22:21966442 A G 0.385601 -1.4444e-05
22:21967395 T C 0.045037 1.0015e-05
22:21979289 C T 0.379430 -1.5241e-05
22:21982892 T C 0.364328 -1.4921e-05
22:21988524 T C 0.375415 1.2219e-06
22:21988599 A G 0.373606 2.0555e-05
22:21988833 T C 0.059324 -6.7331e-06
22:21989008 G C 0.023466 2.8880e-07
22:21989325 T C 0.058946 -6.5194e-06
22:21990823 A G 0.043538 -5.9119e-06
22:21991120 A G 0.042940 -6.9116e-06
22:21994044 C T 0.040250 -7.9740e-06
22:21998280 A G 0.027277 -5.4762e-06
22:22001704 T G 0.708186 7.7316e-07
22:22003933 G C 0.311339 3.2630e-05
22:22015771 A G 0.054169 -1.5999e-05
22:22021418 C A 1.960555 -4.8590e-06
22:22032897 C T 1.960841 -4.2882e-06
22:22035555 C T 0.023217 1.3160e-05
22:22036640 A G 0.029521 6.9289e-06
22:22039863 C A 0.712266 -2.5316e-05
22:22046738 C T 0.377724 2.7288e-05
22:22049783 T C 0.653674 -1.6003e-05
22:22051548 A G 0.516586 -8.3151e-06
22:22055394 G A 1.169437 1.0782e-05
22:22056015 A G 0.164698 -1.6675e-05
22:22059177 T C 0.042052 -1.5091e-05
22:22059968 C A 0.033787 -2.5800e-06
22:22062480 T C 0.119242 -2.8783e-05
22:22064106 T C 0.135854 1.9307e-05
22:22077124 T C 0.031955 -6.4957e-09
22:22080735 G A 0.372736 1.6752e-05
22:22082603 T C 1.907402 -2.8838e-06
22:22094016 G A 0.085740 9.9060e-06
22:22107057 T C 0.022085 -6.8244e-06
22:22111985 T C 0.079423 -2.4797e-05
22:22118229 T C 0.064134 -1.4762e-05
22:22120381 A C 0.102678 -2.4444e-05
22:22123189 C A 1.238137 1.3031e-05
22:22126731 A G 0.093679 4.8785e-05
22:22131125 G T 1.017594 3.3434e-06
22:22132985 A C 0.164014 -3.9610e-05
22:22150982 A G 0.830087 1.2189e-05
22:22151939 C A 0.293129 2.2873e-05
22:22160384 C T 0.185525 1.9468e-05
22:22161596 C T 0.074531 3.9035e-06
22:22163425 G A 1.017281 4.6375e-06
22:22194752 A G 0.117318 -2.8607e-05
22:22259174 G A 0.033543 -2.3196e-05
22:22266577 A G 0.397456 2.9649e-05
22:22274021 T C 0.113109 -1.1306e-05
22:22277571 C A 0.085441 9.5482e-06
22:22281638 C T 0.942254 -2.1672e-06
22:22287862 A G 0.771107 -4.9943e-06
22:22288560 A G 0.237372 2.1263e-05
22:22298273 C T 1.959212 -2.3444e-06
22:22304127 T C 0.031462 7.7785e-06
22:22305629 G A 0.882376 8.5886e-06
22:22307519 C G 0.352908 6.7094e-06
22:22318354 C T 0.037075 -1.9202e-05
22:22318538 T C 0.234102 2.0806e-05
22:22331287 G C 0.038347 -4.2263e-06
22:22332898 A C 0.065865 -1.9264e-06
22:22334530 A G 0.126273 1.2002e-05
22:22335639 A G 0.085274 7.0108e-06
22:22341143 C G 0.133763 1.2514e-05
22:22342678 A G 0.075524 -3.8611e-06
22:22344330 A G 0.039295 -4.4767e-07
22:22344848 T G 0.079053 -6.8900e-06
22:22351283 G A 0.147127 6.1389e-06
22:22351365 G A 0.089966 -7.1501e-06
22:22355496 G A 0.295445 1.1047e-05
22:22357620 A G 0.035868 -2.1835e-05
22:22358231 C G 0.095729 7.8643e-06
22:22358410 T G 0.076591 2.7574e-05
22:22359389 A G 0.092237 -2.5305e-05
22:22371734 G A 0.100934 -1.0099e-05
22:22372518 G T 0.074439 1.6090e-05
22:22379067 T C 0.222875 -2.0331e-05
22:22381327 C T 0.115135 -9.9160e-06
22:22384364 T C 0.054751 -7.4955e-06
22:22395754 T C 1.122305 -7.4206e-07
22:22398726 C G 1.341298 1.0592e-05
22:22400564 G C 0.127442 1.8861e-05
22:22401170 A G 0.049872 7.2231e-06
22:22401214 G A 1.861189 -4.3003e-06
22:22401536 A G 1.835275 -1.7456e-05
22:22412848 T C 0.081647 1.9321e-05
22:22414831 G A 0.333036 1.2719e-05
22:22419102 T C 0.277215 1.8489e-05
22:22419249 A G 0.033060 3.5265e-06
22:22424302 A C 0.481306 -9.4701e-06
22:22424857 A G 0.203272 1.6982e-05
22:22425493 T G 0.113241 -5.1217e-06
22:22426545 T C 0.059106 -4.8147e-06
22:22428155 T C 0.094022 1.2600e-05
22:22430042 A G 0.215012 -6.0675e-06
22:22436162 G A 0.582461 9.0634e-06
22:22437341 C A 0.923881 -1.4945e-05
22:22437729 T C 0.279778 -1.4198e-05
22:22438050 T G 0.329106 1.0983e-05
22:22442525 G C 0.032322 -1.0098e-05
22:22446575 A G 0.782564 -1.1869e-05
22:22447739 C G 1.301316 -2.0479e-06
22:22451791 T C 0.029888 -8.4303e-06
22:22454496 C A 0.043477 -9.0734e-06
22:22456782 G A 0.398949 2.9654e-05
22:22456900 T C 0.032720 1.1375e-05
22:22464997 A G 0.050212 2.3345e-06
22:22473641 C G 0.470175 -2.4040e-05
22:22473905 C A 0.368051 -2.1986e-05
22:22478113 A C 0.040070 3.8723e-06
22:22479924 G A 0.037221 2.7104e-06
22:22481298 G A 0.022194 1.4192e-05
22:22481700 T C 0.102423 -6.3497e-06
22:22483153 A G 0.536006 3.1242e-05
22:22484599 T G 0.115070 -1.1241e-05
22:22490005 C T 0.539752 1.9072e-05
22:22494658 A G 0.090537 9.2688e-06
22:22495850 C T 0.321892 -1.4117e-05
22:22498348 G C 0.262194 -4.0149e-06
22:22508796 G A 0.113258 -2.4918e-06
22:22512415 A G 1.338718 2.5145e-06
22:22517205 G A 0.839981 -1.0087e-05
22:22519071 T C 0.059708 -1.4188e-05
22:22533348 A C 0.629192 -7.3492e-06
22:22535973 T C 0.035294 5.7627e-07
22:22537649 T C 0.358348 6.7496e-06
22:22538194 G A 0.698347 4.9477e-06
22:22538738 G A 0.571259 4.8208e-06
22:22548577 C T 0.022463 3.1149e-07
22:22548831 G A 0.213424 -3.9991e-06
22:22549738 C T 0.042678 -1.0223e-06
22:22550450 G C 0.850068 -1.3566e-05
22:22550510 G T 1.501028 -1.0758e-05
22:22551837 G A 1.072443 -1.6473e-05
22:22552919 T G 0.895381 -6.5077e-06
22:22554512 T G 0.032767 1.4069e-07
22:22555158 C T 1.795626 -1.2138e-07
22:22555383 T C 1.015027 -1.8849e-05
22:22555437 A G 0.541289 1.7270e-05
22:22558027 A C 0.607042 1.1107e-05
22:22558084 A G 0.354479 -2.2127e-07
22:22558460 T G 1.741059 3.4570e-05
22:22561610 C T 1.169743 2.9979e-05
22:22561958 T C 0.171531 -7.1944e-06
22:22568014 T G 1.288801 2.5032e-05
22:22568610 T C 0.246701 -2.0491e-05
22:22569137 G A 0.169685 -1.1674e-05
22:22579286 T C 0.053336 2.2699e-05
22:22581369 G A 0.605631 -7.1829e-06
22:22584678 A G 0.741376 -5.4619e-06
22:22590285 G A 0.024999 1.6297e-05
22:22594122 C T 0.243125 -1.3888e-05
22:22596504 C A 0.116189 -2.9685e-06
22:22597601 G A 1.246100 -7.0313e-06
22:22599216 C T 0.026702 -1.7748e-05
22:22599537 A G 0.111620 3.2712e-06
22:22599764 G A 0.494178 -5.5748e-07
22:22599808 T C 0.328702 2.2713e-06
22:22600210 C T 0.382834 -8.4434e-07
22:22600912 A G 0.833096 1.1734e-06
22:22617223 T C 0.368048 -8.5683e-06
22:22669748 G A 0.789871 -1.7219e-05
22:22670103 T C 0.457300 -1.1144e-05
22:22681312 G A 0.309170 4.3803e-06
22:22682657 A G 0.330820 -7.1598e-06
22:22696066 A G 0.055624 -1.1060e-05
22:22698182 G A 0.171106 -2.3080e-05
22:22701222 A G 0.461223 -1.1330e-06
22:22702508 A C 0.058576 -1.7606e-05
22:22702561 T C 0.043939 -6.2488e-06
22:22706766 C T 0.376449 2.6352e-05
22:22711786 T C 0.473612 2.0661e-05
22:22721299 A C 1.479980 -4.4783e-05
22:22722482 T C 1.793063 -4.2426e-05
22:22726372 T C 0.962595 -1.9944e-06
22:22727211 G T 1.843792 -1.6949e-05
22:22734158 G T 0.328202 -5.7720e-06
22:22741337 T C 0.626081 -1.0001e-05
22:22742624 A G 0.434786 2.7302e-05
22:22742785 G A 1.060418 1.4691e-05
22:22746634 A G 0.369591 3.5590e-06
22:22746886 T C 0.051840 -1.1113e-05
22:22753204 T C 0.057443 2.3398e-06
22:22753854 T C 0.339884 9.1613e-06
22:22762771 C T 0.334226 -2.7353e-05
22:22763834 G T 0.173711 1.2077e-05
22:22769923 G A 0.794865 -1.2930e-05
22:22770066 G T 0.033050 -8.1804e-06
22:22770795 G A 0.658722 -7.2836e-07
22:22778925 T C 0.091187 -1.4465e-05
22:22782150 A G 0.328321 -7.2841e-06
22:22801645 G A 0.094855 1.0434e-05
22:22806795 T C 0.093669 1.0118e-05
22:22811375 T C 0.041468 8.5209e-06
22:22811601 T C 0.110606 7.7476e-06
22:22812220 C T 0.130835 2.9167e-06
22:22819729 T C 1.185909 -1.2722e-05
22:22842957 G T 1.820690 8.8816e-07
22:22845240 C T 1.849833 9.9124e-06
22:22861994 A G 1.820792 2.2972e-06
22:22866423 G A 0.255112 -1.6241e-05
22:22869218 C T 1.391588 -1.1594e-05
22:22871922 A G 1.237481 -2.2478e-05
22:22874337 G A 1.691609 -1.0822e-05
22:22874497 G A 0.127531 -2.5608e-05
22:22878110 A G 0.110423 -1.4026e-06
22:22879141 C A 0.204530 -1.2370e-05
22:22889246 A G 0.200324 1.8177e-05
22:22889639 A G 0.028389 2.0076e-05
22:22891081 T G 1.073919 5.2012e-05
22:22892449 C T 0.091625 3.0609e-06
22:22910416 C T 0.089558 -2.6210e-05
22:22912091 C T 1.507145 2.4411e-05
22:22924587 A G 0.263139 -4.2416e-05
22:22924995 A C 0.145757 -3.2806e-05
22:22929268 T C 1.155141 -2.6709e-06
22:22931385 A G 0.078033 -2.4704e-05
22:22931860 A G 0.212985 -2.7065e-05
22:22936815 G A 0.183322 -1.5489e-05
22:22945823 A G 0.240690 2.0051e-05
22:22946506 A C 0.091601 4.9854e-06
22:22950205 G A 0.443184 1.4939e-05
22:22952690 A C 0.084169 -1.5116e-05
22:22953807 A G 1.187038 -1.0398e-05
22:22959307 T C 1.290539 -6.8804e-06
22:23000681 A G 0.149388 -2.5430e-05
22:23001481 A G 1.443415 -9.0033e-05
22:23006523 A G 0.129849 -2.2276e-05
22:23006907 G A 0.939585 -3.2554e-06
22:23013171 C T 0.143979 -2.1032e-05
22:23018188 A G 1.433175 -1.1795e-04
22:23022520 T C 0.905403 -1.8644e-05
22:23023222 G T 0.526238 -1.6574e-05
22:23023745 A C 1.065807 -2.8481e-05
22:23032847 T C 0.038425 -2.4748e-05
22:23038081 A G 0.024819 2.0165e-06
22:23064982 A C 0.318713 2.3773e-05
22:23065319 C T 1.165544 -4.5155e-06
22:23097294 T C 0.364182 1.2400e-05
22:23130618 A G 1.065528 -1.5847e-05
22:23143636 G A 0.179279 5.8452e-06
22:23174140 T G 0.342114 1.4780e-05
22:23179177 C A 1.137006 -1.0753e-05
22:23192499 A G 0.064719 -5.4573e-05
22:23195102 G A 0.095453 -6.0567e-06
22:23203478 A G 0.307898 1.9325e-06
22:23231328 A G 0.042192 -1.1275e-05
22:23235627 A C 0.098833 5.4493e-06
22:23240316 A G 0.044674 2.4468e-07
22:23249354 T C 1.191957 -5.2895e-06
22:23249440 A C 0.229733 -9.6252e-07
22:23250088 C T 0.031289 4.5067e-08
22:23257499 A G 0.047360 -1.3049e-05
22:23261086 T C 0.921353 2.1424e-05
22:23261552 A G 0.728579 -7.0436e-06
22:23261819 A G 0.491138 2.8042e-05
22:23262137 C A 0.099520 -2.3914e-06
22:23263602 T C 1.820853 1.8474e-05
22:23268677 A G 0.216807 6.3974e-06
22:23270732 A G 0.071440 1.0301e-05
22:23272656 T C 1.458877 1.6678e-05
22:23276421 C T 0.872796 3.8584e-05
22:23279385 T C 0.048430 6.4637e-06
22:23279456 C G 0.603438 -1.1194e-05
22:23280836 A G 0.096953 -7.3053e-06
22:23282286 C T 0.682015 2.6561e-05
22:23283083 G T 1.441426 3.1156e-05
22:23283834 A G 0.113282 -1.1550e-06
22:23284597 G A 0.507485 6.8664e-08
22:23285176 G A 0.260913 1.5269e-05
22:23285223 G A 0.094590 -4.9372e-06
22:23285252 A G 0.583515 -1.4466e-05
22:23287367 C T 0.041498 1.9460e-05
22:23293394 C T 0.518319 -1.5858e-05
22:23299147 A G 0.084475 -6.5859e-07
22:23302960 T C 0.180493 -4.7261e-05
22:23325722 C T 0.320722 -3.2082e-06
22:23338634 G A 0.105578 1.3175e-05
22:23340093 G A 0.512703 -2.7362e-06
22:23340580 C T 0.048978 -8.5519e-06
22:23345367 G A 0.840385 -4.5030e-06
22:23350450 C T 0.058446 -6.7199e-06
22:23352798 T C 0.039360 -5.4064e-06
22:23362084 C T 0.248711 -3.7275e-06
22:23368267 T C 0.042794 5.4939e-06
22:23375624 T C 0.024754 -9.2999e-06
22:23379985 A G 0.605566 -4.5227e-06
22:23397014 G T 0.033665 1.2558e-05
22:23401865 T G 0.050933 9.4360e-06
22:23412058 A G 0.527302 -1.4999e-05
22:23415146 T C 0.220642 4.1376e-05
22:23417677 G A 0.212703 -1.8501e-05
22:23418492 T C 0.122978 -3.1550e-05
22:23421736 C T 0.047064 2.4529e-06
22:23430693 G A 0.538583 2.9358e-05
22:23430889 G A 0.062944 5.3938e-06
22:23443022 C G 0.039135 7.2112e-06
22:23443089 A G 0.130213 1.0310e-05
22:23445483 A G 0.083330 -4.6020e-06
22:23453917 A G 0.052874 6.7161e-06
22:23460443 A G 0.082500 -2.3136e-07
22:23461300 A G 0.050484 1.2990e-05
22:23467950 G A 1.106727 1.3949e-05
22:23468790 C T 0.053925 -1.2822e-05
22:23474579 T C 0.025590 6.1769e-07
22:23482460 G A 1.105782 1.2937e-05
22:23482483 A G 0.313545 -1.0999e-06
22:23488775 A C 0.046367 -9.2853e-06
22:23489042 A G 1.183274 2.7192e-05
22:23492082 C A 0.055298 8.6747e-06
22:23504916 A G 0.979400 9.1249e-06
22:23511472 G A 0.210517 4.9502e-05
22:23523630 A C 0.519469 2.2200e-05
22:23530434 C T 0.527017 2.0602e-05
22:23533072 T G 0.103052 2.6335e-05
22:23538698 C T 1.581502 2.6946e-05
22:23541488 T C 0.516018 2.1988e-05
22:23558688 C A 0.027307 3.2728e-05
22:23563257 C G 0.067847 -1.2349e-05
22:23563980 C T 0.194664 -2.1871e-05
22:23571481 G A 0.026080 -1.1755e-05
22:23574494 G A 1.057692 6.2139e-05
22:23580732 A G 0.146679 -2.2535e-06
22:23581772 A G 0.101512 1.7770e-06
22:23584332 T G 0.024452 3.0874e-05
22:23584361 A G 0.026801 3.6320e-05
22:23584430 G C 0.030568 1.7142e-05
22:23584441 G A 0.056736 1.7773e-05
22:23592166 T G 0.020593 6.1510e-06
22:23593051 A G 0.923793 3.6375e-06
22:23598009 T C 0.071162 1.9211e-05
22:23602419 A G 0.029674 2.8101e-05
22:23610765 T C 0.032873 2.0808e-05
22:23610800 T C 0.061486 -7.6019e-06
22:23611456 A G 0.024802 8.5799e-07
22:23612024 T C 0.454515 6.6846e-06
22:23621387 G T 0.098561 -1.2730e-05
22:23622206 C T 1.576022 1.3578e-05
22:23627256 A G 0.065168 2.2858e-05
22:23627369 G A 1.698106 -3.8790e-06
22:23631147 T C 0.032373 1.9519e-05
22:23632333 A G 1.891478 -6.4280e-07
22:23638635 T C 0.161203 -1.5239e-05
22:23642220 A G 0.044864 -1.7231e-05
22:23644425 G A 0.443061 3.2077e-06
22:23644794 T C 0.191257 -3.0209e-05
22:23649242 G T 0.930406 -1.6581e-05
22:23650847 G A 0.062166 -2.9659e-06
22:23656148 G T 0.493151 7.8506e-06
22:23665372 G A 0.052952 5.9179e-06
22:23667018 G A 0.078284 -1.8887e-06
22:23670699 C T 0.626254 9.0072e-06
22:23677149 G A 0.057906 -7.2320e-06
22:23688345 G A 0.093689 3.7106e-06
22:23690325 A G 1.047577 -9.2891e-06
22:23691564 A G 0.210367 -1.0930e-05
22:23695404 C T 0.071406 -6.8123e-06
22:23701350 G A 1.138716 -8.5234e-06
22:23701804 C T 1.333468 -1.0071e-05
22:23702130 C T 0.195085 -4.9540e-06
22:23706254 G T 0.032975 -9.9561e-06
22:23708489 A G 0.158204 -2.9751e-05
22:23708833 T C 0.159305 -2.7677e-05
22:23710013 C T 0.043654 -3.1036e-05
22:23710250 C T 0.036324 4.0304e-06
22:23712647 C A 1.401070 -2.4297e-05
22:23713809 T C 0.906257 -2.3533e-05
22:23715595 A G 0.209150 -2.4778e-05
22:23717005 C T 1.900106 6.1647e-05
22:23717315 A G 0.925921 3.3108e-05
22:23717466 A G 0.206804 -5.6968e-05
22:23717650 C T 0.083877 -2.5419e-05
22:23717987 G A 1.879551 2.2685e-05
22:23718276 T G 0.081487 -1.7865e-05
22:23721148 C A 1.917653 1.3676e-05
22:23723050 A G 1.871684 1.9512e-05
22:23724218 G C 0.147841 -3.4765e-06
22:23733932 G T 0.286472 -2.2721e-05
22:23737141 T C 0.153230 9.1500e-06
22:23737214 A G 0.071182 5.6629e-06
22:23739622 C T 0.083326 -3.7436e-05
22:23740460 G A 0.071760 2.1601e-05
22:23742049 A G 0.036762 -3.4068e-06
22:23747665 A G 0.571112 -1.7937e-05
22:23753250 C T 1.737649 -3.4149e-06
22:23756423 A G 0.112976 -5.3464e-07
22:23761389 A G 0.821985 4.5780e-05
22:23762739 C T 0.669211 -1.5966e-05
22:23763110 G C 0.083265 -4.6045e-06
22:23765246 T C 0.038187 1.8533e-06
22:23766423 G A 0.077050 -3.9257e-05
22:23774625 A G 0.298943 1.1417e-06
22:23779822 T C 0.117443 2.5974e-06
22:23785166 A C 0.037034 2.2290e-06
22:23794844 G A 0.975851 -4.2256e-05
22:23804670 G T 1.002574 -8.4037e-06
22:23805130 C A 0.378999 -2.1402e-06
22:23808436 G A 0.043967 -8.8122e-06
22:23813308 C G 0.621998 -1.3462e-05
22:23813486 G A 0.425722 8.0827e-06
22:23815383 G C 0.744701 -4.4783e-05
22:23815573 A G 0.750977 -1.3029e-04
22:23819697 T G 1.298147 -2.6941e-05
22:23823749 A G 0.294391 2.6024e-05
22:23824465 A C 0.125100 -1.2365e-05
22:23829702 A G 1.762111 -6.6534e-06
22:23839091 T C 0.357801 4.3087e-06
22:23839467 G T 1.490380 -1.6317e-05
22:23843439 T G 0.031091 -1.1286e-05
22:23849126 T C 0.032057 -2.2176e-06
22:23849519 A G 0.091187 -4.1011e-05
22:23849683 T C 0.038034 5.9336e-06
22:23849802 A G 0.102413 1.6275e-06
22:23852526 A C 0.086964 -1.3607e-05
22:23854226 C T 0.423601 1.9191e-06
22:23854964 A G 1.724638 -2.0806e-05
22:23857595 C G 0.025220 -1.1742e-05
22:23865221 G A 1.156232 -2.3335e-05
22:23866318 A G 0.881469 -2.4906e-05
22:23869130 T C 0.509895 1.1052e-05
22:23870989 T C 1.144197 -3.3847e-05
22:23871825 T C 0.287254 2.5833e-06
22:23871971 T C 0.873057 -6.9567e-06
22:23872936 G A 0.540150 -4.0036e-05
22:23873076 T C 0.678390 -1.7324e-05
22:23875059 G A 1.141320 -4.3902e-05
22:23877733 C G 0.376636 -6.6874e-07
22:23877915 A G 0.100829 2.9835e-06
22:23879339 T C 0.296869 -1.9828e-06
22:23879547 C T 0.185579 -1.6201e-05
22:23885771 A G 0.155117 6.7898e-06
22:23887749 T C 0.252709 9.6440e-06
22:23891853 T C 0.308255 -2.4863e-05
22:23892145 T C 0.696705 -2.6317e-05
22:23898912 A G 0.373273 -2.5247e-05
22:23910084 A G 0.248503 -2.5678e-05
22:23912806 A G 0.028443 4.0629e-06
22:23912877 T C 0.025400 -1.7590e-05
22:23915340 G T 0.620325 4.8413e-06
22:23915652 A G 0.258414 -3.0308e-05
22:23916424 T C 0.026216 -1.7596e-05
22:23921427 G A 0.209137 -2.5770e-05
22:23921838 A G 0.032013 1.2702e-05
22:23921904 C G 0.081198 -3.0641e-06
22:23922983 G A 0.553403 -5.7688e-05
22:23923425 A C 0.097908 -1.7610e-05
22:23925335 C T 0.649132 1.5305e-05
22:23925566 A G 0.029905 -5.7397e-06
22:23925779 C T 1.237957 1.5108e-05
22:23929634 T G 0.659793 1.4612e-05
22:23931845 G T 0.516515 7.7580e-06
22:23933452 C T 0.647343 4.0587e-06
22:23934184 C T 0.111841 2.3465e-05
22:23934238 C G 0.534795 1.1473e-06
22:23934280 G A 0.089847 2.4438e-05
22:23936314 G T 0.219782 7.5576e-06
22:23937732 A C 0.160149 -6.9301e-06
22:23938164 T C 1.693520 -1.6494e-05
22:23938354 T C 0.265730 1.9875e-06
22:23938941 G A 0.337140 5.0854e-06
22:23941213 C G 0.082187 7.8938e-06
22:23945108 T C 0.326057 3.1815e-05
22:23945572 T C 0.344915 2.3174e-05
22:23945876 T C 1.176424 -1.7593e-05
22:23949744 C T 0.682681 1.8218e-06
22:23950646 G A 0.682671 -7.8728e-06
22:23955765 G T 0.102824 2.6070e-05
22:23956673 G T 0.111055 -4.9026e-06
22:23960187 T C 0.891195 -6.6847e-06
22:23963154 A G 0.171660 -1.4386e-05
22:23965020 T C 0.539154 2.1153e-05
22:23974200 G A 0.243312 5.3419e-06
22:23979219 C T 1.274855 -1.8057e-05
22:23983422 T C 0.562943 -1.0972e-05
22:23994139 A G 0.372913 -2.5361e-06
22:24004787 A C 0.381120 9.3204e-06
22:24022115 T C 0.975644 -3.0872e-05
22:24024308 T C 1.357202 -2.4687e-05
22:24024430 T C 1.357889 -2.3058e-05
22:24034288 G A 1.024142 -4.0901e-05
22:24035679 C T 0.145444 3.3463e-05
22:24035970 T C 1.404276 -3.0919e-05
22:24038847 C T 1.371400 -2.1886e-05
22:24039410 T C 0.045340 1.3580e-05
22:24040692 T C 0.051402 6.2573e-06
22:24042963 T C 0.070574 3.3403e-05
22:24046858 C G 0.057484 1.7751e-05
22:24047199 T C 0.040033 4.3302e-06
22:24048368 C T 0.189894 1.3547e-05
22:24048743 T C 0.029524 -4.8222e-06
22:24049245 G A 0.105456 -9.8435e-06
22:24083873 T C 0.175064 -1.1333e-05
22:24086026 T C 0.078801 -4.7659e-06
22:24086107 G A 0.738591 6.1094e-06
22:24087319 C A 0.208824 6.4808e-06
22:24094295 G A 0.044932 -1.2863e-07
22:24096400 G T 0.205210 -1.6064e-05
22:24105789 A G 0.372022 -1.5396e-05
22:24106448 A G 0.157225 -2.8766e-07
22:24109409 T C 0.288570 -5.6507e-06
22:24121067 C T 0.060677 2.3367e-05
22:24131009 C T 0.062142 5.6681e-06
22:24134758 A G 1.841303 8.6973e-05
22:24134789 T C 0.131957 2.1615e-05
22:24137937 A G 0.230879 7.3968e-06
22:24143573 A C 0.049940 1.5090e-06
22:24145016 G A 0.049858 -1.1489e-05
22:24156554 A G 0.136234 -9.3550e-06
22:24172071 A G 0.038027 -8.2722e-06
22:24175208 A G 1.038608 1.0698e-05
22:24179132 A G 0.242339 7.6656e-07
22:24179922 C G 0.299810 1.1086e-08
22:24181652 G A 1.655074 6.4108e-05
22:24182500 A G 0.502504 4.6868e-06
22:24183198 T C 1.063577 1.7122e-05
22:24185211 A G 0.274236 -1.8842e-06
22:24186809 C T 0.217181 1.5019e-05
22:24189032 G C 0.546549 -2.9318e-05
22:24189068 C T 0.257945 3.4846e-05
22:24190782 C T 0.025669 1.9019e-05
22:24192879 A G 0.564935 -4.7853e-05
22:24198929 C T 0.042107 -1.1345e-05
22:24199704 T C 0.039533 -1.1598e-05
22:24203799 T C 0.721249 3.2767e-05
22:24205555 A G 0.175383 2.8764e-07
22:24210218 A G 0.109277 4.6750e-06
22:24220160 T C 0.077890 1.0876e-05
22:24220358 A G 1.390357 -1.0682e-05
22:24226890 A G 0.043565 -6.1519e-07
22:24227246 C A 0.322800 -1.7933e-06
22:24232507 A G 0.794035 1.7655e-05
22:24234172 G A 1.497897 -1.8013e-06
22:24235360 G A 0.338072 -3.6958e-05
22:24239895 C T 0.472742 1.2556e-05
22:24240340 A G 1.491009 3.5000e-06
22:24241549 T C 0.127752 6.6352e-06
22:24246565 A G 0.114411 -1.6001e-05
22:24248361 T C 0.071393 -1.2108e-05
22:24250731 C T 0.063764 5.4954e-06
22:24252085 G A 1.224517 8.4828e-06
22:24255296 T C 1.159785 -7.8521e-07
22:24256088 T C 0.071372 -1.8280e-05
22:24256254 T C 0.132838 -2.3208e-05
22:24257337 A G 1.085414 -3.0458e-06
22:24266060 C T 1.772545 -8.4829e-06
22:24267047 T C 1.175846 9.7885e-06
22:24270733 A G 1.662068 -1.6223e-05
22:24273285 T G 0.184702 -1.5215e-06
22:24300540 C T 1.945684 -6.1639e-06
22:24312698 G C 1.942132 -1.0493e-05
22:24313954 G A 0.118011 1.7766e-05
22:24314006 T G 1.288506 1.7370e-05
22:24330055 G A 0.036895 -3.0472e-06
22:24336327 C T 1.485841 2.3271e-06
22:24338636 G T 0.036354 -4.3141e-06
22:24340099 A G 0.311135 2.7156e-07
22:24340940 G A 0.068007 6.6167e-06
22:24400360 C A 0.310404 4.4699e-06
22:24402321 A G 1.057984 5.9774e-06
22:24404578 A C 1.880867 -9.6804e-06
22:24405492 G A 0.570191 3.1719e-06
22:24406778 A C 0.698463 1.7918e-05
22:24407483 C T 0.354924 4.0830e-06
22:24428001 C T 0.048070 2.9812e-05
22:24435843 A G 0.187391 1.3721e-05
22:24442459 T C 0.461781 3.2057e-07
22:24445320 G A 0.104657 1.0596e-05
22:24453375 T C 1.887993 5.7247e-06
22:24459843 C T 0.043086 3.7474e-06
22:24460593 C A 0.038347 -4.0384e-06
22:24462072 C A 1.888258 6.6560e-06
22:24462180 G A 0.029436 1.1716e-05
22:24468386 A G 0.148409 1.7343e-05
22:24471789 A G 0.064631 -2.4076e-05
22:24477037 A C 0.023438 6.4313e-06
22:24479193 G C 0.038102 -3.9254e-06
22:24483117 A G 0.055444 2.6721e-05
22:24487739 A G 0.041332 -1.1820e-05
22:24489649 C T 1.658437 -8.2347e-06
22:24502849 C A 0.027596 1.6359e-06
22:24503777 T C 0.074477 2.5606e-06
22:24509986 T C 0.048845 6.8216e-06
22:24510199 T G 0.109869 -2.0769e-05
22:24513946 G A 0.152417 1.9236e-05
22:24517999 C G 0.031884 -1.6883e-05
22:24520375 G A 0.236148 2.0263e-05
22:24522144 C A 0.075139 1.8356e-05
22:24528058 T C 0.143979 -2.1794e-05
22:24539368 A G 0.054462 -2.6264e-05
22:24548597 G A 0.133593 -1.1083e-05
22:24564477 T C 0.190560 2.0532e-05
22:24571852 A G 0.081110 8.9112e-06
22:24573435 A G 0.173221 1.6112e-05
22:24577986 C T 0.154437 -3.6961e-06
22:24579503 A T 0.037942 -3.1033e-06
22:24582041 G A 0.112640 -8.1427e-06
22:24583138 A G 0.095545 -1.1087e-05
22:24587303 A G 0.343198 -2.7258e-05
22:24608328 T C 0.349437 2.9195e-06
22:24608924 C T 0.238178 1.5154e-05
22:24610780 A G 0.349492 1.9208e-06
22:24610854 A G 0.036449 -8.2463e-06
22:24618331 G A 0.417056 1.8440e-05
22:24621293 C T 0.044816 1.2035e-05
22:24621541 A G 0.030462 1.8320e-06
22:24621857 A C 0.409135 -1.5412e-05
22:24622648 C T 0.612964 -7.8786e-06
22:24628908 A G 0.060350 3.8425e-06
22:24629912 A G 0.109607 -6.9534e-06
22:24630093 A C 0.256673 1.8266e-05
22:24639069 C T 1.016350 1.0838e-05
22:24669465 A G 0.998011 1.3717e-05
22:24679907 C T 0.022296 -1.5311e-05
22:24682696 T C 0.076724 -2.6932e-05
22:24703392 G C 0.072695 2.0451e-05
22:24717518 A G 0.530379 5.7397e-06
22:24717548 T A 0.022503 -9.9353e-06
22:24718408 A G 0.021609 1.1139e-05
22:24726917 G A 0.040968 -2.4242e-05
22:24729210 G A 0.077020 5.0454e-06
22:24742493 A G 0.049909 -9.1741e-06
22:24744702 C T 0.022303 -1.2934e-05
22:24745498 C A 1.465640 -2.4688e-06
22:24745877 A G 0.021337 -1.1369e-05
22:24747031 T G 0.027501 1.2451e-06
22:24764081 G A 0.040536 -1.2594e-05
22:24776451 T G 0.059497 2.4499e-05
22:24787635 A G 0.027083 1.0578e-06
22:24789632 C T 1.850755 -4.8153e-06
22:24797178 G T 0.030082 1.3244e-05
22:24802564 A G 0.948812 1.9522e-05
22:24807343 T G 0.418226 1.1889e-05
22:24812272 A G 0.119143 1.1462e-05
22:24815406 A G 0.992697 1.3654e-05
22:24826672 C T 1.223909 -2.6949e-06
22:24828853 T C 0.027620 4.1079e-07
22:24836024 C T 1.496055 9.8006e-06
22:24840676 T C 0.181472 -1.5633e-05
22:24843594 G C 1.171116 3.0227e-06
22:24844883 C T 0.103854 -6.5203e-06
22:24868049 A T 0.107030 -9.0428e-06
22:24878218 C T 1.172429 3.1749e-06
22:24882925 A G 0.065484 3.2163e-05
22:24883528 C T 1.221362 -1.8003e-06
22:24895416 C T 0.028497 -3.7813e-07
22:24898310 T C 1.130081 6.4588e-06
22:24904003 A G 0.074470 2.7551e-05
22:24913614 G T 0.038615 7.8989e-06
22:24914297 A G 0.059157 2.3477e-05
22:24914575 T C 0.162032 3.1402e-06
22:24916182 A G 0.119140 -2.0329e-05
22:24920322 G T 0.331999 8.3549e-06
22:24924177 A G 0.027559 8.4009e-06
22:24932967 A C 0.348268 3.0676e-05
22:24939620 A G 0.023275 5.5795e-06
22:24939982 T C 0.023758 7.0675e-06
22:24943582 A G 0.359674 -1.7236e-05
22:24945361 A C 0.250363 3.7791e-07
22:24953227 G A 1.697814 -7.5951e-06
22:24953349 T C 1.975336 -4.1767e-06
22:24955484 T C 0.043045 -1.0025e-05
22:24955609 C T 0.027556 1.0332e-05
22:24971692 A G 0.055019 2.7386e-05
22:24983264 T C 0.053418 2.8791e-05
22:24984215 G C 0.020661 1.6446e-05
22:24990213 G A 0.565965 4.5076e-05
22:24992266 C T 0.682484 7.6214e-05
22:24998619 G A 0.705014 1.2079e-04
22:25000229 T A 0.700707 1.1990e-04
22:25010855 G A 0.030976 -1.3388e-07
22:25058629 C T 0.022371 -4.7989e-06
22:25077432 A G 0.992952 -2.6407e-05
22:25081104 G C 0.422608 1.8174e-05
22:25083914 T C 0.506438 1.6022e-05
22:25089297 A G 0.111025 -3.3036e-06
22:25090006 G A 1.084112 -2.1843e-05
22:25096704 G T 1.283436 1.5285e-05
22:25099115 A G 0.448722 5.0623e-06
22:25100466 T C 0.090908 -1.3664e-05
22:25102033 G A 0.088395 2.4779e-05
22:25102070 C T 0.315592 -2.6257e-05
22:25104355 C T 1.258798 -1.5593e-05
22:25110876 C T 1.937593 -3.2339e-06
22:25123031 G A 0.122703 -9.0254e-07
22:25124143 T C 0.021164 2.0825e-06
22:25128338 T C 0.042617 6.6443e-06
22:25132498 G A 1.019447 3.9620e-05
22:25135200 C T 0.117885 6.1106e-07
22:25144912 T C 0.432576 -2.6609e-05
22:25145094 T C 0.469509 1.4332e-05
22:25145453 T C 1.814662 2.1687e-05
22:25145471 G A 1.196585 1.8147e-06
22:25147816 T C 0.127184 1.6486e-05
22:25151741 A G 0.037238 2.6837e-06
22:25153457 A G 0.047533 -3.8342e-06
22:25157455 C T 0.139301 -3.8141e-06
22:25158445 A G 0.031251 3.8199e-06
22:25159967 C A 0.042406 -5.9652e-06
22:25166231 G A 1.312202 -1.0156e-05
22:25168113 G A 0.912064 2.1222e-05
22:25168878 T C 0.030078 -7.8053e-06
22:25171387 A C 1.290311 -3.1980e-06
22:25171987 A G 0.227305 1.6028e-05
22:25185823 A G 0.690133 1.0150e-05
22:25192326 A G 0.059616 -1.8047e-05
22:25194795 C A 0.061146 2.6063e-05
22:25196042 T C 0.131213 1.5876e-05
22:25199867 A G 0.134555 8.2154e-06
22:25200426 T C 0.041447 -1.0757e-05
22:25204514 C T 1.814927 4.9688e-05
22:25206344 G A 0.038136 -1.1156e-05
22:25206688 G T 1.769546 -1.2538e-05
22:25207013 T G 0.600092 1.4563e-06
22:25209724 C T 0.390823 1.0165e-05
22:25212905 T C 0.625581 4.9828e-06
22:25214733 T C 0.047795 6.3368e-06
22:25215436 A G 1.236033 -3.6263e-06
22:25217701 T C 1.663564 -2.7986e-07
22:25225580 A G 0.217820 -1.9707e-05
22:25225879 C T 1.475224 4.8704e-06
22:25227705 T C 0.022048 -1.6424e-05
22:25230841 A G 0.044888 -1.0163e-05
22:25231408 A G 0.443949 1.2882e-05
22:25231422 A G 0.393686 -1.1501e-05
22:25231706 A G 0.240711 7.7386e-05
22:25237941 C T 0.031214 6.6507e-06
22:25246112 A G 0.615198 -3.2600e-05
22:25251372 T C 0.042144 -2.1142e-05
22:25251500 T C 0.093159 1.3859e-05
22:25254928 A G 0.096178 -1.8953e-05
22:25259433 A G 0.136431 -9.1786e-06
22:25263048 A G 0.321814 3.3213e-06
22:25265972 A G 0.976936 2.0786e-06
22:25270455 C G 0.212526 3.8376e-06
22:25274327 C T 0.131801 -2.5199e-05
22:25280841 T C 0.031479 6.2550e-06
22:25281332 G A 0.048699 7.5603e-06
22:25282711 C T 0.030003 3.1774e-06
22:25283602 A G 0.227778 1.0456e-05
22:25283909 A G 0.220037 9.1106e-06
22:25284456 T C 0.376224 6.6297e-06
22:25287528 G T 0.415010 -4.4890e-06
22:25290643 T G 0.042341 1.1738e-05
22:25290987 T C 0.202347 -1.4442e-05
22:25291076 T C 0.130914 1.4190e-05
22:25291682 C T 0.173612 -1.7044e-05
22:25294376 T C 0.088786 -1.4298e-05
22:25297338 C A 0.590855 -3.2136e-06
22:25297755 A G 0.393553 1.7937e-05
22:25298169 A G 0.086709 -8.9296e-06
22:25298891 A G 0.679934 -5.0808e-06
22:25301142 G A 0.031248 -1.1415e-05
22:25303941 T C 0.157266 -1.6023e-05
22:25307611 T C 0.040509 -5.1837e-06
22:25308991 C T 0.040849 -3.6688e-06
22:25309448 A G 0.718226 2.1291e-05
22:25320738 T C 0.477100 6.0508e-06
22:25327959 G A 0.211792 -5.6742e-05
22:25330911 T C 0.045680 -4.4268e-05
22:25333267 G A 0.128370 9.5807e-06
22:25334977 T C 0.901143 -1.2889e-05
22:25339669 G A 0.028338 -1.9089e-05
22:25343798 T C 0.291419 -3.0698e-05
22:25347070 T C 0.037707 4.9874e-06
22:25363411 A G 0.616095 -7.5393e-05
22:25365828 C A 0.114917 -1.3922e-05
22:25367695 T G 0.315973 -4.8560e-05
22:25370230 C G 0.131512 9.7643e-06
22:25374434 G C 0.677418 -5.9443e-05
22:25382031 T C 0.185318 -2.9298e-05
22:25390088 T C 0.047054 4.2782e-06
22:25390274 A G 0.047662 -4.2449e-05
22:25390704 T C 1.054856 -2.3383e-05
22:25392832 A C 0.254460 4.4119e-06
22:25401437 C T 0.521883 -2.6678e-05
22:25401483 A G 0.067422 9.5783e-06
22:25410266 G A 1.202089 -4.7260e-05
22:25410895 G A 0.364019 2.6738e-06
22:25442369 C T 0.306273 2.0507e-05
22:25454658 C A 0.791679 4.1020e-06
22:25457412 A G 0.070876 -3.8673e-06
22:25463824 T C 0.064875 5.9765e-06
22:25465065 C T 0.450925 2.4700e-05
22:25467408 C G 0.229236 1.7736e-05
22:25468432 C T 0.954041 -1.2915e-06
22:25468830 G A 0.309367 -1.6654e-05
22:25474752 T G 0.094002 -4.9176e-05
22:25476750 G A 0.824069 -2.2213e-05
22:25481989 G T 0.039584 1.1290e-05
22:25488051 G A 0.068942 -4.6258e-06
22:25492696 T C 0.355343 2.6446e-05
22:25495049 C T 1.487667 -9.8167e-06
22:25495224 T C 0.117352 -2.1068e-06
22:25499861 A G 0.154525 3.2283e-05
22:25504247 T C 0.119225 2.5379e-05
22:25511130 G A 1.625163 6.7811e-06
22:25516689 A C 0.104062 -1.5097e-05
22:25524916 C T 1.429894 2.3747e-06
22:25530376 T C 0.040244 1.5002e-05
22:25531002 G A 0.217385 -3.2812e-05
22:25541388 T C 0.047091 4.0235e-07
22:25545612 A G 0.548211 9.8122e-06
22:25548213 G A 0.207100 -6.5412e-06
22:25551002 T C 0.065056 -3.1600e-06
22:25553244 A G 0.053928 2.1869e-05
22:25554936 A G 0.030697 1.6091e-05
22:25571815 A G 0.022476 1.0683e-05
22:25572922 T A 0.121115 -7.4832e-07
22:25573281 G A 0.060065 1.1511e-05
22:25577862 T C 0.060792 9.4161e-06
22:25581866 A G 0.687084 -9.0357e-08
22:25586744 G T 0.175744 3.2330e-05
22:25589290 A T 0.029150 1.5244e-05
22:25589792 C T 0.850143 9.9137e-06
22:25596227 T C 0.038945 1.9252e-05
22:25596638 T C 0.024251 9.8480e-06
22:25599416 A G 0.031476 -8.7570e-06
22:25599849 A G 0.101757 -9.1757e-06
22:25601114 T C 0.037820 2.3956e-05
22:25601196 G C 1.252229 5.0492e-06
22:25602681 G T 0.047196 -1.3479e-05
22:25603008 T C 0.168114 3.9107e-06
22:25606665 C T 0.318431 -7.6277e-06
22:25607259 C T 0.793277 6.5588e-06
22:25608589 A G 0.246001 -7.7924e-06
22:25610710 A G 0.157119 7.2720e-05
22:25611672 G A 1.251033 2.5643e-05
22:25616584 T C 0.070951 -2.9505e-05
22:25617752 G C 0.085254 1.6171e-05
22:25618615 A G 0.041352 1.3791e-05
22:25619025 G T 0.183614 5.7659e-07
22:25621358 A G 0.535061 -4.0737e-06
22:25621591 T C 0.986309 -1.1659e-06
22:25622442 T C 0.349988 -4.0513e-06
22:25628097 C T 0.459670 -7.3276e-06
22:25630597 C T 1.509739 1.8076e-05
22:25631420 A G 0.772514 -1.6294e-05
22:25632266 G A 0.422108 -2.3733e-06
22:25632493 G A 0.036446 1.0639e-05
22:25633791 C T 0.078594 3.5173e-05
22:25636680 G A 0.489156 2.3317e-06
22:25640962 C T 1.090653 2.2264e-05
22:25643483 T G 0.369914 -2.4879e-05
22:25648715 T C 0.042046 -4.8994e-06
22:25653374 C T 1.621158 -1.5951e-06
22:25653408 G A 1.299868 2.3260e-05
22:25657172 A G 1.835449 -3.0252e-05
22:25661725 A G 0.827813 -1.5083e-05
22:25662513 A G 0.097062 1.7001e-05
22:25664751 C T 1.094620 1.1078e-05
22:25667883 G A 0.510511 -2.3695e-05
22:25668730 A C 0.231542 -7.2990e-06
22:25670048 C A 0.047730 -1.1609e-05
22:25678577 T C 0.386050 1.3174e-06
22:25683890 G T 1.467506 -1.1984e-06
22:25688138 T C 0.082966 3.5101e-07
22:25702125 C T 1.636450 -4.5713e-06
22:25714539 C T 0.039758 -2.0731e-05
22:25716169 C T 0.169559 -6.5721e-06
22:25716759 C T 0.100132 7.1446e-06
22:25719913 T C 0.275933 -6.4145e-06
22:25723300 C A 0.310975 -1.3013e-05
22:25731297 A G 0.049855 -6.0502e-06
22:25752783 C G 1.108624 -1.7926e-05
22:25757367 A G 0.353116 -2.7719e-05
22:25758845 A G 0.079773 1.7010e-05
22:25761936 T C 1.415567 -3.2776e-05
22:25762338 A G 0.020239 -6.3030e-06
22:25769491 T C 0.033281 4.3971e-06
22:25775834 G A 1.097966 -7.1356e-06
22:25791463 A G 0.364070 1.1856e-05
22:25808939 A G 1.627417 -6.7511e-06
22:25809940 T C 0.044718 -1.2835e-05
22:25812507 A G 0.330765 2.2325e-06
22:25814434 T C 0.579109 -4.7227e-06
22:25826728 C G 0.022116 6.9165e-08
22:25838932 C T 0.136914 -3.3092e-05
22:25842086 C T 0.681488 -1.0545e-05
22:25875265 C T 0.162399 -4.5934e-06
22:25905879 A G 0.544964 -3.7932e-05
22:25906898 G A 0.844982 -1.1707e-05
22:25909435 G A 0.022704 9.4309e-07
22:25909677 G A 0.768741 -7.2203e-06
22:25911056 A G 1.893501 -9.0424e-06
22:25911773 G A 0.468968 -2.8090e-05
22:25921119 T G 0.165072 1.7512e-05
22:25923169 A G 0.637661 9.6359e-06
22:25923210 G A 0.504940 -1.0260e-05
22:25929538 C T 0.055604 1.4441e-05
22:25931372 C T 0.380828 -2.3079e-06
22:25931437 G A 0.101641 1.4917e-05
22:25931606 A G 0.691024 -1.0833e-05
22:25934721 C G 0.541952 2.5899e-05
22:25938944 A G 0.044888 1.8427e-06
22:25938977 T C 0.386577 2.4119e-05
22:25940733 C T 0.157293 -4.0760e-06
22:25941248 C T 0.105466 -4.9947e-06
22:25942805 G A 0.637854 5.2714e-05
22:25946301 C T 0.038476 1.6796e-06
22:25950750 T C 0.317805 2.6729e-05
22:25950921 T C 0.051987 -9.8365e-06
22:25951739 C T 0.123159 -2.5972e-05
22:25953350 A G 0.027831 6.8275e-06
22:25955637 A G 0.118246 2.5988e-05
22:25967250 G A 0.148695 -5.2274e-05
22:25969455 G A 0.058191 -2.4521e-05
22:25978279 T C 0.043970 1.5621e-05
22:25978464 G A 0.032009 -5.4628e-06
22:25993171 G A 0.030877 -3.8470e-06
22:25994013 A G 1.481462 1.6351e-05
22:26011073 A G 0.034471 -4.3304e-06
22:26022728 A G 0.084108 3.8016e-06
22:26023816 T C 0.058110 -8.4111e-06
22:26035563 T C 0.050797 -1.3489e-05
22:26056434 A G 0.116107 -1.9796e-05
22:26059877 A C 0.160070 -6.0423e-06
22:26071018 A C 0.126671 1.9791e-05
22:26071558 A G 0.120548 2.5673e-05
22:26077850 T A 0.037721 9.3765e-06
22:26081873 T C 0.673637 1.3743e-05
22:26100037 G A 0.037497 -1.1798e-05
22:26107868 A G 0.132219 -5.5820e-06
22:26110305 A G 0.063281 1.1501e-05
22:26111018 A G 1.260314 -4.3225e-05
22:26115228 T G 0.024543 -1.6826e-05
22:26119378 C T 0.060690 -1.3882e-05
22:26122513 T G 0.021738 6.1777e-06
22:26123488 T C 1.938705 2.3628e-06
22:26126015 C T 0.796568 8.0076e-06
22:26132612 A G 0.923045 3.6358e-06
22:26133455 A G 0.060690 -2.3195e-05
22:26133775 T C 1.317431 1.2679e-05
22:26134163 A G 0.207263 -1.1583e-07
22:26134776 C T 0.031945 4.8222e-07
22:26144212 A G 0.556136 -8.6743e-06
22:26146432 G T 0.025240 -1.7461e-05
22:26150103 T C 1.375952 3.5953e-05
22:26150584 C T 0.244362 1.0808e-05
22:26154508 T C 0.166686 -1.0692e-05
22:26156512 G A 0.436762 -7.8732e-06
22:26157068 G C 0.388675 4.5119e-05
22:26158448 T C 0.055393 2.0481e-05
22:26159289 A G 0.885341 2.5098e-05
22:26159696 G A 0.036966 1.2165e-05
22:26160286 G A 0.453210 5.4840e-05
22:26160737 C G 0.073756 1.5951e-06
22:26162775 C T 0.265645 5.4751e-06
22:26163166 C T 0.058429 2.2007e-05
22:26166900 C G 1.974804 6.9799e-06
22:26168558 G A 0.678037 5.9758e-06
22:26169203 A G 0.022561 3.6395e-07
22:26173661 C T 1.974532 4.6219e-06
22:26178247 T C 0.225214 1.1330e-05
22:26179340 T C 0.078597 -7.0893e-06
22:26180032 G T 0.436003 -1.0626e-05
22:26181164 C T 0.075928 1.3059e-05
22:26181767 C T 0.729928 7.4399e-06
22:26185771 T C 0.036507 -1.8061e-06
22:26187172 T C 0.209334 -1.9547e-05
22:26189657 G C 0.031319 -4.8853e-06
22:26190915 G A 1.460737 -3.5988e-05
22:26197675 G C 0.062383 1.4014e-05
22:26197929 G T 1.942920 -9.1676e-06
22:26199527 G A 0.030721 1.1453e-05
22:26202924 C A 0.045935 -5.0321e-07
22:26210585 G A 0.069438 -8.4808e-06
22:26216282 A C 0.022837 6.0201e-07
22:26218164 G A 0.565798 1.8274e-05
22:26222454 T C 0.461359 2.9451e-05
22:26226133 T G 0.073011 7.1621e-06
22:26228540 C T 1.244338 -3.5995e-05
22:26231312 C G 0.147450 2.3877e-05
22:26232096 G A 0.072066 -2.5654e-05
22:26237826 C T 0.592599 -3.3587e-05
22:26239850 A C 1.425641 5.3128e-06
22:26244940 A G 0.031741 -1.9597e-05
22:26246360 G A 0.759894 3.6271e-05
22:26247607 T C 0.789034 -1.2913e-04
22:26252155 T C 0.147851 -4.9220e-05
22:26255048 G A 0.534894 1.4547e-05
22:26266391 T C 0.266957 -3.9602e-06
22:26266939 C A 1.363594 -9.6375e-06
22:26268476 A G 0.030068 1.2580e-05
22:26270464 A C 0.048039 -1.6889e-05
22:26272244 T C 0.083132 -3.1890e-05
22:26273049 T C 0.079501 -1.3099e-05
22:26273222 G A 1.551808 1.5150e-06
22:26273893 C G 0.930351 -9.6989e-06
22:26278128 G T 0.241792 1.8239e-06
22:26278468 T C 1.048267 -1.1178e-05
22:26280462 T C 0.765844 6.9244e-06
22:26281177 C G 0.039108 1.2726e-05
22:26282238 G A 0.378128 -2.5903e-05
22:26283020 C T 0.582968 -3.0844e-05
22:26285895 A G 0.105245 -1.2496e-05
22:26286738 A T 0.025407 -2.2033e-06
22:26290588 T C 0.460941 -4.6743e-05
22:26291757 A G 0.025291 -6.0379e-06
22:26292659 G A 1.153135 6.8535e-05
22:26293158 C T 0.098041 4.7665e-06
22:26297194 A G 0.145030 -1.0320e-05
22:26305281 C T 0.963037 2.6748e-06
22:26309130 A G 0.036572 1.5900e-05
22:26313639 G A 1.825463 3.7761e-05
22:26319451 A G 0.027233 7.1523e-06
22:26326069 T C 0.686706 2.5048e-05
22:26326298 C T 0.183397 -2.0862e-06
22:26329516 G A 0.061289 1.2242e-05
22:26338940 C T 0.862188 4.7404e-05
22:26341059 G T 1.783193 3.1042e-05
22:26343443 C T 1.911237 8.0793e-05
22:26343593 G A 0.302526 -2.9664e-05
22:26349933 C A 1.844686 4.6098e-05
22:26354531 G A 0.030904 3.1301e-06
22:26355793 T C 0.082354 -1.7993e-05
22:26359777 G A 0.207580 1.5912e-05
22:26364619 G A 0.088412 6.3757e-06
22:26369358 T C 0.262918 5.3766e-06
22:26370578 T C 0.195694 4.5267e-06
22:26371363 C G 0.465939 -1.4712e-05
22:26371614 T C 0.066450 -2.2240e-06
22:26371626 G T 0.147325 -1.3201e-06
22:26374441 A G 0.170521 2.0191e-05
22:26380058 T C 0.127276 -2.9954e-05
22:26380411 G A 1.206288 -2.4613e-05
22:26380870 G T 1.262830 -1.2564e-05
22:26383294 G A 0.028599 2.2512e-05
22:26385093 G T 0.052901 3.2435e-05
22:26387045 C T 0.552580 -4.4514e-06
22:26387181 T C 0.093322 -3.8584e-06
22:26390964 A G 0.336882 -2.9704e-05
22:26394724 G A 0.954684 -2.7519e-05
22:26395407 G A 0.028878 -3.6747e-06
22:26400319 G A 0.265441 -1.0979e-05
22:26408589 T C 0.022082 -2.0739e-07
22:26415475 T C 1.027301 -2.3585e-05
22:26415565 C T 1.760863 2.3435e-06
22:26418568 T C 0.784907 -3.4765e-05
22:26419672 G A 0.529046 -9.2270e-06
22:26420497 G C 0.041291 2.2640e-06
22:26421469 A G 0.093662 -3.9880e-05
22:26421793 G A 0.229920 1.6369e-05
22:26422980 G A 0.295611 1.7743e-05
22:26423124 C G 0.051120 4.5791e-06
22:26423477 A G 0.029085 2.0415e-06
22:26425690 T C 0.043528 3.6933e-06
22:26427848 T C 0.094852 2.7844e-05
22:26430221 A G 0.066807 -1.1585e-05
22:26431850 C T 0.273883 1.2452e-05
22:26437690 A G 0.164602 1.8999e-05
22:26440366 C T 0.065535 -6.5953e-06
22:26440520 T C 0.024547 1.8856e-05
22:26454172 A G 0.338503 9.3436e-06
22:26456367 G A 0.967596 -7.2023e-06
22:26458134 G T 1.063481 1.1424e-05
22:26458388 G A 0.416709 -1.3833e-05
22:26459298 G A 0.482455 1.5927e-05
22:26460519 T C 0.211496 9.8642e-06
22:26463895 G C 0.020331 1.3819e-05
22:26466765 T C 0.467499 6.6651e-06
22:26469229 G A 0.177416 1.5763e-05
22:26470198 C T 0.214804 5.1961e-05
22:26471046 T C 0.079872 -1.8242e-05
22:26474490 T C 0.066382 -7.8460e-06
22:26476063 T C 0.026740 6.3638e-06
22:26487166 C T 0.068438 3.0214e-06
22:26487672 G A 0.631055 4.3223e-05
22:26490253 G A 0.083510 2.9888e-05
22:26491170 C A 0.131305 1.7805e-05
22:26496258 C T 0.028450 1.7183e-06
22:26498721 T G 0.109063 9.3893e-06
22:26501161 T G 0.052633 -4.7796e-07
22:26508461 G C 0.031302 2.5256e-07
22:26516603 G A 0.247765 5.7741e-07
22:26528054 A G 0.148406 -1.5247e-05
22:26531836 A G 0.041519 2.6440e-06
22:26536088 A G 0.050889 -1.6754e-05
22:26537436 C T 0.153210 1.9259e-05
22:26543273 G A 0.466245 -3.6406e-06
22:26546312 G T 0.097857 -4.2635e-06
22:26549355 T C 0.035566 -2.7379e-06
22:26551565 C T 0.162868 3.7211e-05
22:26555239 T C 0.030639 6.7617e-06
22:26556646 C G 0.068425 4.1074e-06
22:26557408 G C 0.130183 1.4168e-05
22:26557486 G A 0.582638 -5.8701e-06
22:26562199 C G 0.051854 1.2097e-05
22:26565686 A C 0.046316 4.4328e-06
22:26572830 G A 0.090252 -6.6705e-06
22:26578221 G C 0.215321 4.8243e-06
22:26580013 C T 0.020192 8.0953e-06
22:26581926 T C 0.079872 -9.5609e-06
22:26582728 A G 0.077482 7.8458e-06
22:26583547 G A 0.029718 2.3149e-05
22:26590942 A G 0.195180 2.8403e-05
22:26598376 C T 0.031748 -7.9102e-06
22:26606433 C T 0.050715 5.8927e-06
22:26610335 A G 0.059293 -4.9253e-06
22:26613208 T C 0.031295 -4.6911e-08
22:26615287 G C 0.041740 -1.2819e-05
22:26617260 T A 0.751891 5.4461e-06
22:26617905 A G 1.801022 3.5577e-06
22:26619070 C T 0.494875 5.5886e-05
22:26619159 T C 0.370574 2.4120e-05
22:26621676 G C 1.157796 5.9100e-06
22:26622279 A C 0.421711 1.1184e-05
22:26628105 A G 0.420643 -1.7988e-05
22:26629678 A G 0.463212 -2.8507e-05
22:26634067 A G 0.625901 3.0525e-05
22:26634750 T C 0.073358 8.2585e-06
22:26635804 G C 0.079314 2.2518e-06
22:26638906 G T 0.502014 -1.9407e-05
22:26638998 G C 0.178528 1.0996e-05
22:26642068 A G 0.051538 -1.2261e-06
22:26642646 T C 0.044697 -5.8173e-06
22:26643779 C T 0.572799 -5.9090e-06
22:26651478 A G 0.123556 -1.0408e-06
22:26651549 T C 0.571922 -3.9147e-05
22:26653212 C A 0.695689 -3.8410e-05
22:26653362 G C 1.288288 -3.6267e-05
22:26659335 T C 0.099010 -2.2009e-07
22:26670204 A G 0.119007 -1.5258e-05
22:26670960 G A 0.740294 -1.5323e-05
22:26679841 A G 0.305284 5.4034e-05
22:26680705 A C 0.251896 4.6684e-06
22:26683204 T C 0.213662 8.6321e-06
22:26683328 A G 1.113044 2.6160e-05
22:26688831 T G 0.040091 -8.8206e-06
22:26689105 A G 0.226680 -1.8946e-06
22:26689635 T C 0.663802 -6.9307e-06
22:26691965 A G 0.123138 2.3649e-05
22:26693227 A G 0.105653 1.6029e-05
22:26695077 T G 0.488650 -3.5557e-07
22:26697120 A C 0.061278 5.1541e-06
22:26697195 C T 0.869875 1.0445e-05
22:26707586 G A 0.877889 9.3080e-06
22:26712222 A G 0.362312 2.2108e-06
22:26713964 T G 0.880061 -1.3436e-05
22:26715393 G A 1.415567 -1.3548e-05
22:26716227 A G 0.170783 -1.0322e-05
22:26717679 T C 0.034634 -3.7079e-06
22:26718872 G C 0.665661 2.5635e-05
22:26718993 G A 0.074983 -2.4186e-06
22:26723797 G A 1.533881 -3.3046e-06
22:26727129 T C 0.211486 1.5779e-05
22:26727451 T C 0.096249 -1.0835e-05
22:26729005 G T 0.724805 -1.5983e-05
22:26729257 C G 0.100740 1.5810e-06
22:26729475 A G 0.033196 -3.9902e-06
22:26729946 G A 1.948187 -1.5649e-06
22:26729999 C T 0.135779 -3.3296e-06
22:26730815 T C 0.902337 -3.8827e-05
22:26731283 T C 0.269545 1.0256e-05
22:26734141 T C 1.643219 4.3169e-06
22:26735648 A G 1.117851 1.0573e-04
22:26735813 C T 0.527591 -9.2835e-05
22:26737544 G A 1.052973 -1.6310e-05
22:26737680 T C 0.124454 4.5984e-06
22:26738011 C A 1.224191 -1.4933e-05
22:26743311 T C 0.358630 5.6847e-06
22:26748225 T C 0.024088 2.8814e-06
22:26750230 C T 1.175074 5.5354e-06
22:26752657 G A 1.400740 2.4505e-05
22:26753653 A G 0.192481 -1.1477e-05
22:26757073 A G 0.189632 1.4925e-05
22:26759040 C T 1.296750 2.6150e-05
22:26765167 A G 0.996430 -1.0679e-06
22:26766024 C T 0.354724 -4.4418e-06
22:26769261 T C 0.052803 5.2892e-07
22:26772006 G A 0.958209 1.4140e-05
22:26778335 T C 0.081817 3.4437e-06
22:26781429 C T 0.169668 1.4973e-05
22:26784284 C T 0.050773 1.0808e-05
22:26787912 C T 0.418783 -1.6667e-05
22:26789595 C T 0.028392 1.9927e-05
22:26789849 A G 0.438635 3.5029e-05
22:26792113 G A 0.649104 -9.0229e-06
22:26792236 T C 0.609830 -1.3358e-05
22:26792433 T C 0.049083 -1.7515e-05
22:26792576 C T 0.403260 1.2644e-04
22:26792602 T C 0.092795 2.5171e-05
22:26794692 T C 1.147535 3.7372e-05
22:26797692 T C 0.637552 1.0128e-05
22:26804176 A G 0.599569 -2.2209e-05
22:26804215 T C 1.731145 1.3462e-05
22:26806521 T C 0.021711 5.5146e-07
22:26806710 G T 1.629899 7.4476e-06
22:26808788 T C 0.031068 2.7398e-05
22:26812632 C T 0.208657 -2.2001e-05
22:26813302 T C 0.096320 1.5003e-05
22:26827335 G T 0.943277 -3.8564e-06
22:26830285 G A 0.187626 1.1441e-05
22:26830316 A G 0.346585 4.6749e-06
22:26831077 G A 1.057535 -8.3559e-06
22:26841390 C T 0.108903 -1.0581e-05
22:26844866 T C 0.032220 -6.0395e-06
22:26846387 A G 0.021181 1.0285e-05
22:26846447 A G 0.073739 1.5043e-05
22:26849364 A G 0.027188 6.9314e-06
22:26854441 A G 1.853719 -5.8636e-06
22:26860269 C G 0.825579 1.1371e-05
22:26861473 A T 0.022303 2.0542e-06
22:26861721 C T 0.070978 -8.8372e-06
22:26862041 A G 0.290617 -4.3317e-06
22:26862212 C T 1.773232 4.1820e-06
22:26862772 C T 1.883250 6.9317e-07
22:26870985 G A 0.380253 1.3554e-05
22:26878024 G A 1.795643 1.1494e-05
22:26878283 G A 0.043195 -6.9930e-07
22:26879091 A G 0.526898 -2.2167e-05
22:26879691 C T 0.345184 6.7794e-06
22:26880174 C T 0.051745 5.9713e-06
22:26884039 A G 1.764049 1.2275e-06
22:26890682 T C 0.129533 -1.2699e-05
22:26892306 C G 0.037180 -1.3407e-05
22:26896710 C T 0.146104 -3.0913e-05
22:26899695 A G 0.035474 -2.0315e-05
22:26901230 C G 0.964363 -2.2891e-06
22:26907899 T C 1.224354 -9.6719e-06
22:26908433 T C 0.264795 -7.5921e-07
22:26920048 C T 0.489931 2.2656e-06
22:26921725 G A 0.865649 9.2703e-06
22:26923155 C T 0.485807 -1.6004e-05
22:26923487 G C 0.217364 -9.6987e-06
22:26924456 A G 0.845447 -4.5002e-07
22:26928135 A G 0.200008 -8.3826e-06
22:26936766 A G 0.081106 5.1159e-06
22:26936897 A G 0.490520 -5.9143e-06
22:26937087 A C 0.194725 -1.6025e-05
22:26939781 C T 1.214668 -3.9503e-06
22:26941385 C T 0.030789 2.5824e-06
22:26949965 G C 1.243709 3.2639e-06
22:26951971 G T 0.582546 -5.2011e-06
22:26955377 A T 0.317384 -5.0390e-06
22:26956562 A G 0.044395 6.1081e-06
22:26958342 A G 0.832185 1.4037e-05
22:26960648 A C 0.466711 7.6552e-06
22:26961570 A G 0.049144 1.1366e-05
22:26969061 C A 0.838107 1.0950e-05
22:26974741 A G 0.217106 -1.4323e-05
22:26981240 A C 0.731710 5.5569e-06
22:26982787 A G 0.050705 1.3995e-05
22:26983101 T A 0.049620 2.1416e-06
22:27006698 T C 0.324496 1.5972e-05
22:27011420 T C 1.026240 -1.1218e-06
22:27019264 A G 0.048475 -6.9707e-06
22:27020705 T C 0.267359 -6.5366e-06
22:27021457 C T 1.662840 9.9914e-06
22:27028829 A G 0.291191 -5.5762e-06
22:27038865 T G 0.699469 6.7612e-06
22:27039678 G A 1.857054 -1.1975e-05
22:27040103 C T 0.285286 -1.1346e-06
22:27042106 T C 0.344936 2.0674e-05
22:27042828 A G 1.634169 -9.7291e-06
22:27051299 G A 0.410671 -4.8745e-06
22:27054209 C T 0.162481 -9.5079e-06
22:27056518 G A 0.042960 2.7509e-05
22:27061285 T C 0.074439 -1.5525e-05
22:27066535 G A 0.912244 3.7053e-06
22:27067792 T C 0.728266 -7.6994e-06
22:27068592 A G 1.691028 -2.6223e-06
22:27076305 T C 1.196374 3.0245e-06
22:27082153 A G 0.263422 7.0340e-06
22:27084655 T C 1.386077 5.9716e-06
22:27089752 C T 0.075513 -1.1018e-05
22:27091449 C T 0.051793 2.7906e-06
22:27093508 G A 0.496670 1.4151e-06
22:27095262 A G 0.055560 3.7068e-06
22:27100562 G A 0.025801 1.2684e-05
22:27107115 C T 0.031149 -4.5512e-06
22:27109033 T C 1.045626 7.7327e-07
22:27116267 G A 0.188935 -1.0244e-05
22:27116420 C G 1.801474 -1.1585e-05
22:27117240 A G 0.035685 8.6766e-06
22:27119619 C T 0.983191 -8.0046e-05
22:27120359 A G 0.254395 -3.2350e-05
22:27120699 G A 0.049930 -1.3386e-05
22:27122480 T C 1.258342 -3.6104e-05
22:27122923 T G 0.299589 -2.4468e-06
22:27133734 G A 0.030884 2.0065e-06
22:27134717 T C 1.801763 -3.3186e-05
22:27136298 G A 0.204850 1.6046e-05
22:27142276 G A 0.425348 -3.6489e-05
22:27143319 G A 0.296057 -1.2605e-05
22:27143425 G A 0.709808 7.8233e-06
22:27144070 C T 0.688182 -5.0274e-07
22:27145021 A G 0.370696 -1.0845e-05
22:27147163 A G 1.804014 -2.2425e-05
22:27149725 G A 0.746183 1.9880e-05
22:27152775 G T 1.317547 1.7315e-05
22:27153785 T C 0.051035 -2.6752e-06
22:27159657 T C 0.046935 3.7518e-06
22:27159832 G A 0.752775 1.4833e-05
22:27159903 C T 0.335722 -8.7450e-06
22:27161060 A G 0.797102 5.2403e-06
22:27161589 T C 0.340557 9.0546e-06
22:27161921 A G 0.521611 -6.3846e-06
22:27163014 T C 0.065770 5.9864e-06
22:27163444 T C 0.272261 1.9848e-05
22:27163995 G A 0.060629 -1.2192e-05
22:27172360 G A 0.043644 2.8979e-05
22:27172826 C A 1.250540 2.7712e-06
22:27175775 G A 0.059657 -4.4190e-06
22:27177355 G A 0.266461 1.4695e-05
22:27179872 C T 0.062230 1.6049e-05
22:27180392 T C 0.995271 -1.1308e-05
22:27182656 G T 0.049379 2.9205e-05
22:27186310 G T 0.088759 1.3814e-05
22:27186355 A G 0.606192 -1.6190e-05
22:27187841 T C 0.936162 4.1864e-05
22:27188322 G T 1.546324 2.2262e-05
22:27190866 T C 1.225102 2.1869e-05
22:27191643 T C 0.279911 -2.7039e-05
22:27195261 T C 0.096562 -9.9627e-06
22:27196268 C T 0.031748 1.5917e-05
22:27198719 G T 1.299208 2.6661e-05
22:27200807 T C 0.619016 -2.1608e-05
22:27200942 C T 0.942189 5.6670e-06
22:27203596 C T 0.289148 3.6025e-06
22:27207855 G C 0.900419 2.1887e-05
22:27208048 T G 1.498169 -3.5005e-06
22:27210131 G A 0.075388 1.0850e-05
22:27210985 C A 0.930185 -3.8932e-06
22:27211502 C G 0.196959 -1.2877e-05
22:27214989 T C 0.511225 -2.6047e-06
22:27216426 G A 1.407683 3.0408e-05
22:27217018 A G 0.793828 3.9255e-05
22:27222694 T C 0.079396 1.0412e-05
22:27223656 G A 0.064909 1.6629e-05
22:27228977 A G 0.904628 1.0457e-05
22:27231303 T C 0.117556 -2.7895e-06
22:27233505 T C 0.322534 4.4414e-06
22:27234114 G A 0.149004 -2.7525e-05
22:27234642 T C 0.077094 -2.5823e-05
22:27236439 C T 0.267770 6.8175e-06
22:27240025 T G 1.458085 2.3101e-05
22:27240175 C T 0.044038 4.9062e-06
22:27242407 T G 0.026743 5.3231e-06
22:27242642 G A 0.832865 3.4383e-05
22:27244809 T C 0.051722 -5.7159e-06
22:27246070 C T 1.396912 -1.8070e-07
22:27247770 T C 0.134113 -5.1141e-06
22:27248484 C T 0.026498 2.2570e-06
22:27252454 C T 0.515175 1.0385e-05
22:27252859 C A 0.748471 -6.7121e-06
22:27258789 A G 0.041692 5.3426e-06
22:27259889 T G 0.733597 -6.3733e-06
22:27263317 A C 0.041393 -9.3727e-06
22:27264880 G T 0.863739 4.1587e-06
22:27267587 T C 0.107713 1.2431e-05
22:27274743 T C 1.263442 1.3943e-05
22:27283639 C T 0.116301 -8.4390e-06
22:27288275 G T 1.291701 1.0655e-05
22:27291244 A G 0.066307 -5.8386e-06
22:27294773 A C 0.046248 1.9536e-05
22:27296460 G A 0.061975 -1.4819e-05
22:27299662 T G 0.193049 2.0077e-05
22:27299692 A G 0.077683 -9.3983e-06
22:27299731 G C 0.110831 3.9682e-06
22:27304495 C T 0.682361 5.4599e-06
22:27306502 C T 0.039149 -7.5608e-06
22:27306830 T C 0.374208 -3.1657e-06
22:27307019 G A 0.081055 -6.0749e-07
22:27313437 T C 0.814139 7.8132e-06
22:27317853 G T 1.919798 8.3132e-06
22:27321322 A G 0.031503 -1.3249e-05
22:27323304 G A 0.145519 1.3427e-05
22:27323563 T C 0.093257 -2.6798e-05
22:27323691 T C 0.473051 -8.1081e-06
22:27324152 T C 0.341859 1.6671e-05
22:27327741 A G 1.620991 1.0213e-05
22:27329741 C T 0.043151 9.0983e-06
22:27331915 A G 1.936403 7.7529e-06
22:27333147 T C 0.070927 3.0009e-06
22:27333485 T C 1.477621 1.9580e-05
22:27334054 T C 0.223579 1.0735e-05
22:27337886 A G 1.086152 3.6551e-05
22:27338819 T C 0.395005 -2.1746e-05
22:27339284 T C 1.732546 2.8097e-05
22:27341199 G A 0.111324 4.4412e-06
22:27341568 G A 1.554504 3.8550e-05
22:27343107 A G 0.048947 3.0854e-05
22:27343369 G A 0.050759 -2.4471e-05
22:27344827 G A 0.454281 1.4560e-06
22:27353319 C A 0.050688 -2.6418e-05
22:27353810 T C 1.667514 4.1296e-05
22:27354544 G A 0.157276 -2.5719e-06
22:27362767 G A 0.294686 3.1532e-06
22:27364610 T C 0.967844 3.7770e-05
22:27366328 C G 0.178742 1.7540e-05
22:27367952 A G 0.144594 1.7425e-06
22:27368219 G A 0.805224 6.9270e-06
22:27369471 A G 0.209868 -1.7143e-05
22:27370273 T C 0.153890 1.6937e-05
22:27373934 T G 0.043562 1.7598e-05
22:27376471 A G 0.119738 -1.1101e-05
22:27378884 A G 0.313158 7.8333e-06
22:27383227 G A 0.037245 4.2976e-06
22:27385471 A G 0.071117 -8.4893e-06
22:27388165 A G 0.212931 -1.6452e-05
22:27390831 C T 0.835170 -9.6264e-06
22:27394612 T C 0.021728 5.0427e-07
22:27395426 T C 0.974573 1.1488e-05
22:27395609 G A 0.649621 -6.3668e-08
22:27398749 C T 1.414850 1.6602e-05
22:27400354 C T 0.217534 -2.5339e-07
22:27403571 C T 0.421564 -1.0703e-05
22:27405012 T C 1.575128 1.6506e-05
22:27405385 G T 1.562354 -9.0555e-06
22:27405442 C G 0.223079 -6.9341e-06
22:27405625 G A 0.567128 4.1808e-08
22:27405668 G A 0.192121 1.7826e-05
22:27405928 T C 0.033481 1.5483e-05
22:27407146 G T 0.524297 -4.4200e-06
22:27408321 A G 1.243788 3.7647e-07
22:27410479 T C 0.167958 -1.1691e-05
22:27411710 A C 0.253124 -1.6941e-05
22:27413543 A G 0.972645 1.8810e-05
22:27415255 C T 0.204561 -3.6499e-06
22:27416197 T C 0.187330 -1.1982e-06
22:27418259 T C 0.794311 7.5706e-06
22:27418958 A G 0.106438 -7.6280e-06
22:27419239 A G 0.048665 -4.9611e-06
22:27421136 G T 1.360136 -1.1197e-05
22:27421843 T C 0.035508 -4.9060e-06
22:27424579 G A 0.076054 -1.7324e-05
22:27426628 G C 0.216994 4.9019e-06
22:27427507 T C 0.091469 1.9434e-06
22:27430149 C T 0.099431 7.5865e-06
22:27430724 A G 0.189047 5.6962e-06
22:27433250 G A 0.560209 1.3922e-05
22:27434791 T C 0.498747 -1.0478e-05
22:27435577 C T 1.711481 3.1359e-05
22:27436778 C T 0.661847 1.5247e-05
22:27437755 T C 0.029357 8.2700e-06
22:27438543 A G 0.107400 -2.2694e-05
22:27443584 C T 0.412103 -1.0178e-05
22:27446868 A G 0.578092 -6.2300e-06
22:27451441 A C 0.159040 7.5632e-06
22:27456410 G A 0.715758 4.9705e-05
22:27458160 T C 1.706425 3.0535e-05
22:27464033 C A 1.361133 2.6877e-05
22:27466629 C A 0.151863 1.1660e-05
22:27467717 A G 0.402634 1.5630e-05
22:27473772 T C 0.767904 1.2415e-05
22:27476884 G A 0.598314 4.9797e-06
22:27481176 G A 0.103127 7.8177e-06
22:27484501 C G 0.037942 -4.0874e-06
22:27485111 T C 0.531147 1.0345e-05
22:27485301 A G 0.402022 -1.7181e-05
22:27486978 C G 0.899182 1.1765e-05
22:27487232 G A 1.322878 1.0194e-07
22:27487580 G A 0.406510 -1.3805e-06
22:27487797 G A 0.150514 -6.9208e-06
22:27489996 G A 0.096120 1.5903e-05
22:27490303 T C 0.875934 -3.4172e-06
22:27490592 A G 1.292439 -3.6517e-06
22:27491363 C T 0.041182 1.7255e-05
22:27491848 C T 1.847929 1.6608e-05
22:27493062 A G 0.027389 3.1626e-05
22:27493601 A G 0.029106 -1.2017e-05
22:27495276 T C 0.283069 5.2443e-06
22:27496056 C T 0.044442 -4.1093e-07
22:27496859 T C 0.124756 1.8927e-05
22:27498426 A G 0.532548 5.1135e-05
22:27501497 A G 0.058287 -2.8909e-05
22:27502691 T C 1.367939 -2.4846e-06
22:27509769 T C 1.825875 3.5239e-06
22:27511707 T C 0.037157 -1.1043e-05
22:27512225 G A 1.838199 1.4855e-05
22:27512234 G A 0.193810 -1.4414e-05
22:27515892 C T 0.029473 -2.0103e-06
22:27519787 G T 0.284864 1.4049e-05
22:27520405 T C 0.044425 -7.5917e-06
22:27523864 T C 1.810059 1.8693e-05
22:27525363 C T 0.413418 -1.0292e-05
22:27525464 T C 0.031098 2.7238e-06
22:27526095 G A 0.939908 2.1661e-05
22:27529800 T C 0.050950 -4.1508e-06
22:27533271 T C 1.129469 2.1486e-06
22:27534520 G A 0.066378 5.3116e-06
22:27536275 A G 0.052867 7.3612e-06
22:27540434 G C 0.916973 4.6632e-05
22:27543843 G A 0.025012 6.9138e-06
22:27544908 C T 0.541459 -1.3657e-04
22:27548426 C T 0.384207 1.3085e-05
22:27553046 T C 0.192498 1.3641e-05
22:27553126 T C 0.106489 1.0225e-06
22:27554630 T G 0.260090 1.2794e-05
22:27557351 G T 0.150510 -1.6384e-05
22:27557929 G A 1.419990 2.3498e-05
22:27562140 A G 1.170634 1.4273e-05
22:27562910 G A 0.413500 1.4076e-05
22:27563274 C A 0.585881 -2.6072e-05
22:27564775 G A 0.057083 1.5507e-06
22:27565531 A G 0.138757 2.1678e-05
22:27566382 G T 0.064025 1.6724e-06
22:27567244 G A 0.020141 5.0924e-06
22:27571423 A G 1.656839 -5.3074e-06
22:27575553 A G 0.133681 -1.9667e-05
22:27575927 G A 0.036432 1.7030e-05
22:27576391 G A 0.065022 -5.0066e-07
22:27584680 A G 1.130247 -3.5259e-05
22:27587222 A G 0.574193 1.9066e-05
22:27588590 T C 0.030748 6.4911e-06
22:27592968 G A 0.163484 3.3192e-05
22:27597405 T C 0.044099 -1.1121e-05
22:27600211 C T 0.084448 -4.1130e-05
22:27603358 C T 0.028225 3.7788e-06
22:27606044 T C 0.205995 1.8266e-05
22:27610637 C A 1.300504 2.4321e-06
22:27614526 T C 0.028253 8.3374e-07
22:27616270 G T 0.052813 1.2627e-05
22:27617895 T C 0.079821 1.2047e-05
22:27621151 A G 1.609979 -1.5173e-05
22:27621252 T C 0.033376 1.4803e-05
22:27621339 T C 0.191298 -2.1181e-05
22:27621475 A G 0.024421 5.7322e-07
22:27623489 C T 0.307232 1.6029e-05
22:27625321 A G 0.103382 9.2047e-06
22:27626877 A G 0.026954 -1.0874e-05
22:27626904 T C 0.250332 -2.6338e-05
22:27627392 G T 0.035124 -9.8627e-06
22:27627524 T A 0.114265 -1.0942e-07
22:27627598 T C 0.284565 -2.5262e-05
22:27628151 C G 1.164548 -4.1115e-06
22:27632675 G T 0.030238 -1.7948e-05
22:27635263 A G 0.093002 3.3285e-05
22:27636646 G A 0.045350 6.6213e-06
22:27638420 A G 0.827211 -1.1442e-05
22:27638662 A G 0.251067 -7.4694e-06
22:27639562 T C 0.086729 -1.2773e-05
22:27640295 G A 0.175380 -2.6464e-05
22:27640814 C T 0.564449 -5.0083e-06
22:27641045 A G 0.074545 -1.5235e-05
22:27641326 T C 0.098714 2.3429e-05
22:27642918 G A 0.176930 2.6700e-05
22:27643302 G A 0.955697 -2.2717e-05
22:27644305 A G 0.129628 -1.9129e-05
22:27644841 T G 0.122465 -4.4777e-06
22:27644893 A G 0.106649 6.4482e-06
22:27644949 G A 1.479242 4.5173e-06
22:27645258 T C 1.514492 2.3780e-05
22:27647289 G A 0.256442 1.9901e-05
22:27649024 A G 0.082378 -2.0013e-05
22:27650779 T C 0.761105 -2.9463e-05
22:27650800 T C 0.133134 1.9895e-05
22:27650865 T G 0.137241 -8.7287e-06
22:27650978 T C 0.032628 -9.3348e-06
22:27653397 T C 1.668157 -2.4559e-05
22:27657507 A G 1.393519 -7.3946e-06
22:27657544 T C 0.260443 -3.3029e-06
22:27659964 A G 1.274321 -6.5975e-06
22:27660675 A G 1.097174 9.5333e-06
22:27662176 A G 0.995495 8.3965e-06
22:27662337 T C 0.129295 3.7217e-06
22:27662460 A C 0.056158 7.2805e-06
22:27663643 C T 1.044643 -3.9834e-05
22:27664339 C T 0.209698 -1.5019e-05
22:27665142 T C 0.375796 2.2232e-05
22:27667235 T C 0.131050 -1.6261e-05
22:27668370 G A 0.997977 -8.8925e-05
22:27669030 T C 0.029354 -1.5245e-05
22:27671287 C G 0.074320 1.4352e-05
22:27673159 G A 0.337150 1.6208e-05
22:27673865 G A 0.080593 2.5338e-05
22:27674832 G T 0.602469 2.7658e-05
22:27676577 C T 0.058484 -9.1058e-06
22:27677747 C T 0.133538 1.1532e-05
22:27681626 C T 0.126256 -2.3799e-05
22:27685544 G A 0.184808 1.1214e-05
22:27685669 G A 0.493110 4.7403e-05
22:27687672 T C 0.054248 -1.2564e-05
22:27690377 A G 0.318138 6.5048e-06
22:27691026 G A 0.492002 7.4321e-06
22:27693774 C T 0.047700 -2.6061e-05
22:27695057 T C 0.891382 2.1044e-06
22:27696999 A C 0.102664 -1.6955e-06
22:27699284 A G 0.028487 1.0042e-06
22:27705687 C A 0.234901 4.4307e-06
22:27707003 T C 0.021130 -1.4261e-05
22:27710703 A G 1.748502 -8.3614e-06
22:27712520 T C 0.294666 8.5496e-06
22:27712781 G A 0.095606 1.8479e-05
22:27716786 T C 0.038285 5.8775e-06
22:27717716 G A 0.468642 2.1078e-05
22:27718775 A G 0.269205 -7.0009e-07
22:27719834 T C 0.049695 2.8617e-05
22:27723059 C T 0.155807 3.6173e-05
22:27726472 A G 0.035559 8.0087e-06
22:27727106 C A 0.236111 2.7109e-05
22:27729742 G A 0.850897 2.4869e-06
22:27735663 G C 0.046054 7.1012e-06
22:27740546 T C 0.194211 3.6648e-05
22:27741447 T G 0.145540 1.3380e-04
22:27746401 T C 0.077006 1.3615e-05
22:27747303 T C 0.480011 2.9154e-05
22:27749010 T C 0.057294 -4.6235e-05
22:27751975 T A 0.267158 -1.8745e-05
22:27754587 G C 0.066181 7.2722e-06
22:27756439 T C 0.684966 1.3755e-05
22:27762155 C T 1.200518 2.6960e-05
22:27762454 T C 0.053374 -2.5885e-06
22:27765630 A G 0.102148 -1.6747e-05
22:27765755 A G 0.594286 -7.0105e-06
22:27778268 G A 0.058953 1.3682e-06
22:27779272 G T 0.595843 -1.7069e-05
22:27781736 A C 0.332397 8.5185e-06
22:27782110 A G 0.133844 2.6127e-05
22:27785102 C A 0.598175 2.3342e-05
22:27785286 T G 0.169066 -1.9807e-05
22:27786506 T C 0.559050 1.4858e-06
22:27786950 T C 0.038197 2.6106e-05
22:27788426 A G 0.204510 -1.4577e-05
22:27788460 G T 0.027001 -9.0635e-06
22:27789634 T G 0.031897 1.3929e-05
22:27790244 A G 0.422020 6.6250e-06
22:27792426 G A 0.165898 -2.2475e-05
22:27792595 A G 0.103916 -1.2755e-05
22:27793283 A C 0.059408 2.2934e-06
22:27794842 A G 0.074844 -1.2123e-05
22:27798655 A G 1.096983 -7.0458e-05
22:27807098 A C 0.278235 -2.6763e-05
22:27808478 T C 0.655710 -6.1459e-05
22:27813701 A G 0.293609 -8.9399e-06
22:27814604 C T 1.571075 -1.2609e-04
22:27815426 T C 0.034100 -1.1982e-05
22:27817516 G T 0.681416 -3.9598e-05
22:27818235 A C 0.970391 -3.8657e-05
22:27819250 G A 0.069258 5.1191e-06
22:27822897 T C 1.744357 9.5797e-06
22:27824063 C T 0.530168 -2.4792e-05
22:27825443 T C 0.461033 2.4180e-05
22:27828634 C T 0.525300 1.9273e-06
22:27829108 T C 0.098197 -6.4427e-06
22:27829565 G A 1.060078 -7.2001e-06
22:27830921 C T 0.028171 9.3438e-06
22:27831342 A G 1.867410 1.0345e-05
22:27831461 C T 1.835836 1.7274e-05
22:27831650 G A 0.727361 2.6859e-05
22:27831965 A C 0.035042 -1.0201e-05
22:27832985 G C 0.482622 3.0212e-05
22:27834500 G A 0.513438 -2.6191e-05
22:27835627 G A 0.045371 8.6355e-06
22:27836922 C T 1.161798 -1.2406e-05
22:27837354 A G 0.132698 3.1395e-06
22:27838849 A G 0.045037 1.5533e-05
22:27839161 G A 0.034532 2.6560e-06
22:27839704 T C 1.312678 -1.0863e-05
22:27840037 T C 0.068986 5.1077e-06
22:27844670 C G 0.147093 -9.8419e-06
22:27847393 A G 0.029102 1.0154e-05
22:27847401 T C 0.078019 -8.5202e-06
22:27848659 T C 0.039778 8.0179e-06
22:27849147 C T 1.911074 4.0071e-06
22:27852183 C T 0.223950 -1.6331e-05
22:27852307 G A 0.045517 1.5999e-05
22:27854724 C T 0.104334 4.1604e-05
22:27854979 C T 0.170763 2.3190e-06
22:27855335 A C 1.266798 -2.1699e-05
22:27857717 A G 0.212101 -1.8376e-05
22:27864471 A C 0.747094 -1.0723e-06
22:27870265 G A 0.370411 8.0407e-06
22:27872277 C A 0.053632 -7.2335e-07
22:27873024 G A 0.257030 -4.1176e-06
22:27876939 C T 0.879867 -1.3346e-05
22:27881885 T C 1.397783 3.2936e-05
22:27883265 G A 0.717465 8.8533e-06
22:27890684 A G 0.301153 -2.2198e-05
22:27894740 T G 1.882512 -5.9926e-06
22:27895208 A G 0.036038 3.4891e-06
22:27895825 C T 0.050022 -2.5685e-05
22:27896321 A G 0.666137 2.4859e-05
22:27900025 G T 0.103382 3.4247e-06
22:27903116 T G 0.573003 1.5733e-05
22:27913012 A G 0.241275 -8.6915e-06
22:27913178 G A 0.561899 -1.8224e-05
22:27914576 A G 0.184536 5.3596e-05
22:27914942 A G 0.590308 -2.1334e-05
22:27918710 C T 0.204261 4.3659e-07
22:27923644 G A 0.066878 8.1597e-08
22:27924516 C T 0.632146 1.4817e-05
22:27924906 C A 0.195942 -5.5761e-06
22:27925288 A G 1.002927 -4.3240e-06
22:27927298 T C 1.861277 1.5314e-06
22:27930742 A G 0.022364 7.3697e-06
22:27934290 G A 0.483312 9.1037e-06
22:27934709 A G 0.071631 1.3800e-06
22:27935424 T C 0.326512 1.3000e-05
22:27936580 G A 0.222121 -8.3445e-06
22:27940770 A C 0.154053 -1.9468e-07
22:27941726 C T 1.247252 -4.3117e-06
22:27944404 G T 0.072559 -9.7196e-07
22:27945841 A G 0.853420 5.1193e-06
22:27946507 C T 0.075847 4.8803e-06
22:27948878 T C 0.061846 -1.5324e-05
22:27951176 A G 0.566570 -1.4179e-05
22:27953914 C T 0.992310 -4.5496e-05
22:27953924 A G 0.026556 2.0886e-07
22:27955471 A G 0.040274 1.5645e-05
22:27959841 T C 0.190400 2.5384e-05
22:27962192 G A 1.963989 2.5028e-06
22:27964538 A G 0.403093 -1.7277e-05
22:27965330 C T 0.063033 -1.4164e-05
22:27967463 C T 0.466058 2.4485e-05
22:27967966 T C 0.038789 2.7033e-05
22:27970444 T G 0.085669 1.3394e-05
22:27972341 T C 0.277813 -2.9263e-06
22:27974819 C A 1.665536 4.3138e-06
22:27975451 G A 0.573849 4.9309e-06
22:27977011 T C 0.314477 -3.0832e-05
22:27977399 C T 0.102005 1.0518e-05
22:27978888 G C 1.217225 -2.2154e-05
22:27979102 G A 0.175954 4.0319e-05
22:27980876 C T 1.270327 5.4010e-06
22:27988228 A G 0.446951 -2.5647e-05
22:27989777 C T 0.312552 -6.0730e-06
22:27990415 A G 0.182353 -9.4096e-06
22:27993597 C A 0.318968 -1.4841e-06
22:27994183 A G 0.082024 -1.1095e-06
22:28000527 A G 0.165973 1.5891e-05
22:28004494 A G 0.348829 -1.2740e-05
22:28005082 A G 0.530379 -9.4545e-06
22:28007741 C T 0.797292 -3.5599e-06
22:28008858 G A 0.162243 -1.4962e-05
22:28012628 A G 0.434752 8.6894e-06
22:28016883 C A 1.682130 -3.8555e-06
22:28019545 T C 0.022038 -6.5043e-06
22:28022728 G A 0.978792 1.3090e-05
22:28025519 G A 0.039826 6.9843e-07
22:28029685 T G 0.172782 -1.1944e-05
22:28032457 T C 1.597165 -1.6325e-05
22:28034964 T G 0.083826 8.5789e-06
22:28036418 G A 0.027369 9.6429e-06
22:28038608 G A 0.245168 -2.9909e-06
22:28040054 A G 0.022935 -3.7106e-06
22:28042040 A G 0.428415 -2.4871e-05
22:28045758 C A 1.917248 -3.9553e-06
22:28046516 T C 0.117681 2.2923e-06
22:28046561 T C 0.289488 -2.3521e-05
22:28050390 T C 0.528955 2.7760e-06
22:28051433 T C 0.043130 1.3832e-05
22:28056207 A G 0.032920 -8.7964e-06
22:28060034 A G 0.595428 3.9325e-06
22:28062787 G A 0.076591 -2.0764e-06
22:28063730 C A 0.315500 -3.3518e-06
22:28069802 A G 0.040849 -9.5842e-06
22:28075256 G A 0.463314 -6.1297e-06
22:28076058 C T 1.155787 -1.9502e-05
22:28077114 T C 0.572721 4.6127e-07
22:28085792 A G 0.081783 -8.2089e-06
22:28090207 A G 0.139607 -1.1543e-05
22:28094751 G A 0.045819 -1.0437e-05
22:28094845 G A 0.961395 -7.4517e-07
22:28098436 A G 0.439917 1.9134e-05
22:28099042 G T 0.044330 1.6556e-05
22:28100566 A G 0.028375 -1.3473e-05
22:28101389 A C 0.192770 1.4717e-06
22:28104977 A G 0.919254 4.6261e-06
22:28107388 G C 0.093104 -2.6148e-05
22:28107887 T C 0.049005 4.7922e-05
22:28115498 T C 0.063233 -6.6989e-07
22:28118805 G A 0.180639 1.4330e-05
22:28120153 C G 0.100257 5.7543e-06
22:28126797 A C 0.055944 -1.8747e-05
22:28127045 C G 0.193504 2.2406e-05
22:28129120 A G 0.109637 2.4797e-06
22:28129239 A C 0.869855 2.3171e-05
22:28129613 T C 0.033944 1.1453e-05
22:28130044 T G 0.369316 8.8830e-06
22:28130130 C T 0.526350 1.3057e-05
22:28130401 T G 0.022561 -1.3108e-06
22:28136977 A C 0.705847 -2.0386e-05
22:28138006 A G 1.071685 -4.3785e-06
22:28141301 G A 0.480473 2.1201e-05
22:28145214 A G 0.088484 -8.0508e-06
22:28145327 A G 0.059997 -2.6171e-06
22:28146277 G A 1.947803 -1.3805e-05
22:28146735 A G 0.049909 -1.5169e-05
22:28149160 C A 0.774204 3.3043e-05
22:28149774 T C 0.190155 1.6694e-05
22:28150109 G A 1.345847 -2.8718e-06
22:28150815 A G 0.255809 -1.1466e-05
22:28151673 G A 1.289767 6.7087e-06
22:28151825 A G 0.563932 9.6522e-06
22:28153859 A C 0.041913 4.7198e-06
22:28155404 T C 0.137968 -9.7736e-06
22:28156788 G A 0.192447 -3.8021e-06
22:28158414 T C 0.088994 2.3022e-05
22:28159534 G T 0.187313 -1.4150e-06
22:28161703 G A 0.289349 5.4784e-06
22:28163346 A G 0.454203 -4.3011e-06
22:28165101 G T 0.150473 -1.7355e-06
22:28165334 G A 0.734773 8.0760e-06
22:28166402 G C 0.712654 2.3152e-05
22:28168252 T C 0.204295 -6.1021e-06
22:28169521 A C 1.611842 -7.5630e-06
22:28170166 C A 0.213397 -1.2038e-05
22:28170217 T C 0.549241 -1.4417e-05
22:28171510 T C 0.078091 4.0550e-06
22:28172577 G T 1.011423 -2.7178e-05
22:28173570 G A 0.363744 -1.9092e-05
22:28175162 T C 0.674423 -2.0122e-05
22:28175232 C T 0.030197 1.9306e-07
22:28178514 T C 0.052830 5.8089e-06
22:28179823 C T 1.506839 -7.4973e-06
22:28181436 C A 1.430645 -1.8159e-05
22:28182510 A G 0.031544 -1.7420e-05
22:28182536 A G 0.024635 -6.0571e-06
22:28183653 T G 0.052554 7.8105e-06
22:28185452 G T 0.514332 3.4946e-05
22:28187396 G A 0.462981 6.2834e-06
22:28187773 C T 0.068054 2.1546e-06
22:28198191 G T 0.092193 -8.9607e-06
22:28200176 G A 0.661554 -1.1244e-05
22:28203750 A G 0.770237 1.5499e-06
22:28204797 C T 0.622423 -9.2256e-06
22:28206912 C A 0.500515 5.8380e-06
22:28209867 A G 0.032859 4.2599e-06
22:28214686 T C 0.145247 8.6882e-08
22:28270372 G T 0.430567 -3.5024e-06
22:28281348 A G 0.119065 6.8762e-06
22:28284424 A G 0.062502 5.4402e-06
22:28284485 C T 0.172844 -1.8862e-05
22:28288310 T C 0.029378 1.3053e-05
22:28299705 G A 0.055040 -2.6077e-05
22:28311543 C T 0.070570 -7.0474e-06
22:28314241 T G 0.024737 -1.5705e-05
22:28318032 G A 0.105952 -9.7670e-06
22:28333183 T C 0.078278 2.2682e-05
22:28335603 T C 0.024152 8.4551e-06
22:28336162 G A 0.264935 -6.2976e-06
22:28341895 T C 0.029402 -1.5724e-05
22:28350807 G A 0.029857 1.3284e-05
22:28359835 A G 0.073219 1.4034e-05
22:28368266 C T 0.333999 -7.8247e-06
22:28377908 T G 0.039108 -3.5976e-06
22:28378384 C G 0.097867 2.2429e-05
22:28378472 G A 0.314752 9.4226e-06
22:28378688 G C 0.124760 -1.9374e-05
22:28378998 A G 0.064212 -4.5864e-06
22:28389453 C T 0.240867 1.2697e-05
22:28394985 T C 0.064216 -2.5482e-06
22:28397709 A G 0.031918 8.5102e-06
22:28404167 C T 0.125215 -2.2173e-05
22:28406222 C T 0.108784 -1.3676e-05
22:28412908 G T 0.474160 1.7004e-05
22:28415655 A G 0.102610 -1.4803e-06
22:28422777 T C 0.085030 2.4109e-05
22:28426321 T C 0.065668 -2.8218e-06
22:28427973 C G 0.024421 2.4764e-06
22:28459871 T C 0.053500 -2.7081e-05
22:28469630 G A 1.016707 -9.4266e-06
22:28472305 G A 0.167893 9.5177e-06
22:28475531 C T 0.124841 8.0846e-06
22:28477048 A G 0.105452 5.4190e-06
22:28497917 A C 0.043327 -1.4238e-05
22:28498525 T C 0.026155 2.4382e-06
22:28501414 T C 0.031394 9.2412e-06
22:28504258 G A 0.166771 1.2516e-05
22:28508895 G A 0.119783 -4.1034e-06
22:28517782 A G 0.042566 -2.4320e-05
22:28535417 A T 0.031088 -8.6750e-06
22:28537490 A G 0.069727 -4.3954e-05
22:28541025 A C 0.139892 -1.2295e-05
22:28541075 G T 1.877348 -4.4379e-06
22:28559120 C G 0.258162 1.0424e-05
22:28570450 T C 0.029966 1.1619e-05
22:28605145 G A 0.039713 -5.2622e-06
22:28619883 A C 1.879062 -6.4419e-06
22:28620687 A G 0.135609 1.2715e-05
22:28620907 G A 0.548731 5.5305e-06
22:28621434 T C 0.063522 4.7199e-06
22:28634976 C T 0.334322 3.1277e-05
22:28637160 A G 0.110243 -2.9845e-05
22:28645300 T C 0.409560 -4.4119e-06
22:28672798 T C 0.046499 -1.2829e-05
22:28686251 A C 0.176002 8.3618e-06
22:28694210 T C 0.113670 -1.0842e-06
22:28714300 C A 0.029442 -1.4468e-05
22:28740064 C T 0.022201 1.5753e-05
22:28740583 T C 0.536234 -1.3083e-06
22:28742156 T C 0.027930 2.8792e-06
22:28747598 T C 0.132790 -5.8786e-06
22:28757950 T C 0.215355 1.1082e-05
22:28768332 C T 0.052082 -3.0773e-05
22:28769172 T C 0.049355 1.5511e-05
22:28780604 A G 0.024390 -5.6331e-06
22:28794069 G A 0.072488 -1.2284e-05
22:28795304 C T 1.864592 2.1513e-05
22:28798404 G C 0.119759 4.8843e-06
22:28800401 A G 0.080906 -2.4279e-05
22:28819454 T C 0.041835 1.0996e-05
22:28831248 C T 0.057715 1.1896e-05
22:28833502 A C 1.034617 9.9238e-06
22:28836928 A G 0.108621 -2.9701e-05
22:28841049 G T 0.060428 -3.2743e-08
22:28847006 C T 0.140477 -5.6805e-06
22:28847723 G A 0.039955 -8.8367e-06
22:28849749 A G 1.457324 -2.2723e-06
22:28861979 T C 0.074463 -2.3700e-05
22:28895670 C T 0.075768 1.7851e-05
22:28910521 A G 0.111620 -4.3649e-06
22:28915176 G A 0.072532 1.9186e-06
22:28919200 A G 0.174809 9.9435e-06
22:28962094 T C 0.027144 1.8687e-05
22:28972465 A G 0.073708 -2.6583e-05
22:28982943 A C 0.340224 -1.7518e-05
22:28988787 C T 0.174768 9.3460e-06
22:28995694 G A 0.085458 4.1055e-06
22:28997273 T C 0.039656 2.3190e-06
22:29004570 A G 0.043967 3.0908e-06
22:29039167 T G 0.069101 -4.2476e-05
22:29042079 G A 0.234826 7.9199e-06
22:29053288 C T 0.102542 2.5903e-05
22:29088123 C T 1.246746 2.3192e-05
22:29105415 C G 1.347091 8.8607e-06
22:29105527 C A 0.072780 3.5309e-06
22:29106733 C T 0.317883 -1.4937e-07
22:29108695 A G 0.023676 -8.2829e-07
22:29130012 C T 1.399853 4.7474e-06
22:29153547 T C 0.851917 -8.6944e-07
22:29160437 A G 0.198410 4.4955e-06
22:29161512 T C 0.021113 3.4712e-06
22:29182169 T C 0.022262 -1.4784e-05
22:29182703 G C 0.085835 -1.4617e-05
22:29196757 C G 0.594527 8.0796e-06
22:29199790 T G 0.109940 -5.1254e-07
22:29203964 A G 0.259019 5.2387e-06
22:29206886 A G 0.030881 1.3162e-05
22:29207915 A G 0.596210 8.4591e-06
22:29231383 G A 0.041607 -1.6046e-05
22:29236402 C T 0.068843 -1.8621e-05
22:29245231 G T 0.462777 5.7221e-06
22:29247097 G A 0.258567 4.8291e-06
22:29258551 G T 0.438040 -5.3204e-06
22:29261685 A G 0.023146 3.7197e-06
22:29277895 C T 0.057552 -1.1642e-05
22:29297365 T C 1.406126 -1.1105e-06
22:29299100 T C 0.062377 -2.3787e-05
22:29299301 G T 1.935468 6.1139e-06
22:29302025 C T 0.114319 1.3824e-05
22:29314190 A C 0.139342 -4.1790e-06
22:29318724 T C 1.095583 -8.6928e-06
22:29321008 G A 1.794324 1.2809e-05
22:29342963 G A 0.033821 -9.9487e-06
22:29351381 A G 0.048155 1.8335e-06
22:29375026 T C 0.608582 5.1904e-06
22:29378610 C T 0.665814 3.0590e-06
22:29379891 C T 0.032421 -5.9603e-06
22:29382372 T C 0.117399 1.9430e-05
22:29383927 C T 0.039356 -8.7100e-06
22:29406609 A G 0.046819 -3.0391e-05
22:29413019 T C 0.032669 3.2525e-06
22:29422227 T C 0.032298 4.2984e-06
22:29422855 T C 0.046792 -2.9018e-05
22:29424920 A G 0.163827 6.1528e-06
22:29428897 A G 0.049134 -3.3601e-06
22:29430848 T C 0.038816 -1.7947e-05
22:29447431 C T 0.020022 -9.7702e-06
22:29451671 G A 0.895241 -1.8743e-05
22:29453027 G A 1.037609 -1.3846e-05
22:29456671 A G 0.019923 -1.3699e-05
22:29456699 G A 0.067235 -1.4793e-05
22:29457622 A G 0.973611 2.8958e-05
22:29459732 G A 0.502140 7.4711e-06
22:29465677 T C 1.059395 9.4561e-05
22:29478760 C T 1.301007 2.8567e-05
22:29484928 A G 0.061717 6.1351e-06
22:29489591 T A 0.060459 -7.8643e-06
22:29490148 C T 0.054686 -1.8459e-05
22:29491264 T C 0.134307 7.0038e-06
22:29493764 T C 0.081025 1.4807e-05
22:29498137 G A 0.069802 -1.0935e-05
22:29498556 G A 0.061901 2.2428e-05
22:29513729 A G 0.826031 -1.2617e-04
22:29523053 A G 1.926615 -2.4649e-05
22:29523124 G T 0.035678 6.9651e-06
22:29523204 G C 1.918527 -2.7815e-05
22:29525126 T C 1.330215 -1.0364e-05
22:29531712 G T 0.063798 2.7581e-06
22:29533572 G C 0.341788 -1.3551e-05
22:29536549 A G 0.058236 -1.2115e-05
22:29543658 A G 0.096269 2.8721e-06
22:29544839 T C 0.217660 7.1920e-06
22:29548262 G A 1.877355 -5.0432e-06
22:29552276 G T 0.081745 5.7980e-06
22:29553253 C G 0.040726 2.8596e-05
22:29554183 A C 1.820819 -1.1289e-05
22:29554491 A G 0.088212 2.0855e-07
22:29556745 G C 0.159758 -1.6246e-05
22:29568762 A G 0.162913 -6.6120e-06
22:29594050 T C 0.108216 1.9441e-05
22:29597315 T C 0.029748 -1.7731e-05
22:29598422 T C 1.755447 -6.1107e-06
22:29599170 G T 0.058273 1.7554e-05
22:29606907 T C 0.042454 1.0641e-05
22:29611968 T C 0.051446 1.0665e-06
22:29614678 A G 1.274675 -1.1640e-08
22:29620176 A G 0.126715 5.6897e-06
22:29621128 G C 0.240874 1.7555e-05
22:29621477 T C 1.925914 -2.9789e-06
22:29625946 C T 0.047312 -6.5464e-06
22:29626515 A G 0.160924 -1.4563e-05
22:29628741 T C 0.826164 1.3797e-05
22:29629013 C G 0.139352 -2.2134e-06
22:29630269 T C 0.042290 6.6005e-08
22:29636985 T C 0.215362 -1.0056e-05
22:29640845 A G 0.031778 1.9173e-05
22:29642012 G A 0.112643 -6.4486e-06
22:29642365 A G 0.542635 -6.8505e-06
22:29646439 C A 1.226802 -8.0775e-06
22:29654004 T C 1.278105 1.0868e-05
22:29656431 T C 0.022735 1.7618e-05
22:29664423 A G 0.671839 -1.4274e-05
22:29669648 C G 0.326978 -3.1657e-05
22:29685163 G A 0.037401 2.3444e-05
22:29685831 C T 0.037626 9.3023e-06
22:29688460 G C 0.024189 -4.6239e-06
22:29692497 T G 1.715408 -3.5222e-05
22:29693990 G A 0.331255 1.2755e-06
22:29702135 T C 0.071862 1.4262e-05
22:29710325 C T 1.263476 8.0474e-07
22:29716768 T C 0.073378 3.3434e-05
22:29720083 T C 0.068098 -8.7560e-06
22:29728483 G C 0.038908 1.9035e-05
22:29733510 T C 0.159523 -1.1492e-05
22:29737071 T C 0.047033 1.0255e-05
22:29746253 C T 0.732584 -1.0762e-05
22:29762240 A G 0.556898 -1.4554e-05
22:29772423 G A 0.020810 -2.5433e-07
22:29773869 G A 1.135014 -5.2178e-06
22:29775023 A C 1.546814 -5.8234e-06
22:29779884 C T 1.889526 2.6456e-05
22:29793641 G A 0.246735 -1.0779e-05
22:29794489 G A 0.092995 1.3135e-05
22:29797743 T C 0.059541 1.4303e-05
22:29802592 G A 0.487123 -7.7596e-06
22:29808864 T C 0.178565 -2.0011e-05
22:29819739 A T 0.390935 1.3140e-05
22:29823768 G A 0.732692 -3.3106e-06
22:29823860 T C 0.052129 -3.4691e-06
22:29834766 G A 0.335175 5.4577e-05
22:29835060 C T 0.394254 -9.3488e-05
22:29837537 C T 0.846886 -7.5715e-08
22:29847722 A C 0.389830 -7.2055e-05
22:29850959 A G 0.088463 -3.7344e-06
22:29852594 T C 0.038143 -1.5273e-05
22:29870085 C A 0.159360 -3.4982e-05
22:29874180 A G 0.104092 -2.0940e-05
22:29875772 C T 0.207117 -3.4620e-05
22:29877367 A G 0.213971 1.8898e-05
22:29880261 A G 0.035919 -6.4248e-06
22:29886043 C A 0.315289 2.9886e-05
22:29886413 G A 1.554355 -5.6047e-05
22:29891925 T C 0.479501 4.4216e-05
22:29898728 G A 0.022408 3.6769e-06
22:29913033 C T 0.030041 -5.8262e-07
22:29913272 T C 1.036334 -8.7266e-06
22:29927967 G C 0.045942 -5.0810e-06
22:29929627 A G 0.453023 5.5185e-05
22:29929723 C T 1.030442 -7.2163e-06
22:29946238 C T 0.105826 -4.4456e-05
22:29950725 C A 0.195656 -1.3779e-05
22:29955623 G A 0.070863 3.3243e-05
22:29957570 A G 0.571986 -8.9635e-05
22:29961986 T G 0.297117 3.0688e-05
22:29974879 A G 0.964686 4.8056e-06
22:29977229 A G 0.097357 4.5010e-05
22:29981134 C T 0.575121 -6.2860e-05
22:29985049 G C 0.071539 -3.3076e-05
22:29986237 G A 1.741267 -1.4270e-05
22:30021848 T C 0.020045 -6.6455e-06
22:30038152 C A 0.358246 2.1592e-05
22:30048182 A G 1.361340 2.6989e-05
22:30057574 G A 0.963775 -1.8998e-05
22:30066568 G C 0.768659 -4.1331e-06
22:30075052 C T 0.744514 -1.2376e-06
22:30088671 C T 0.376371 2.8908e-05
22:30089766 G A 0.035096 6.3602e-06
22:30093246 C T 0.045003 -1.0207e-05
22:30094065 A G 0.256442 1.1172e-05
22:30094366 A G 0.071726 -1.3479e-06
22:30099958 A G 0.293014 2.0069e-05
22:30108486 A G 0.204459 -1.0624e-05
22:30111624 T C 0.403566 -2.4375e-05
22:30112364 C T 0.849663 1.3894e-05
22:30121285 A G 0.505594 6.3493e-06
22:30133430 A T 1.163640 -1.0273e-05
22:30143240 T C 0.462046 2.3083e-05
22:30145591 T C 1.014534 -1.5882e-05
22:30145620 C T 0.021613 -1.8306e-05
22:30151687 C T 1.182292 -6.7107e-06
22:30175163 T C 0.021640 1.1689e-07
22:30186139 T C 1.476455 -1.0281e-05
22:30189642 T C 0.052660 2.0953e-05
22:30192483 C T 0.052565 -7.2608e-06
22:30197031 C T 0.021490 -1.4567e-05
22:30198025 T C 0.075102 -2.9283e-06
22:30199926 T C 0.318798 9.0558e-07
22:30202774 C G 0.895826 1.2182e-05
22:30220834 T C 0.091455 2.4510e-05
22:30221120 T C 0.187164 -3.8155e-05
22:30222678 T C 0.092761 2.4415e-05
22:30223584 G A 0.038846 6.5530e-06
22:30261219 G A 0.822308 -5.5011e-06
22:30269378 A G 0.168920 2.1634e-05
22:30312091 G A 0.044160 2.9255e-06
22:30315173 T C 0.050589 -8.4768e-06
22:30317477 A G 0.025655 3.3218e-06
22:30322082 A C 0.206947 3.3630e-06
22:30337586 C T 1.505003 7.2455e-06
22:30345581 C T 0.038993 -1.6577e-05
22:30360781 T C 0.048539 -2.0738e-06
22:30365075 A C 0.170991 2.5430e-05
22:30367854 T C 0.064529 1.9526e-05
22:30378703 T C 0.043929 1.7980e-06
22:30381905 T G 0.111317 2.0194e-05
22:30398078 C T 0.327158 1.6740e-06
22:30400861 G A 0.160771 -1.7668e-05
22:30407652 C T 1.221995 -7.9447e-06
22:30411462 C T 0.045323 -4.3124e-05
22:30415983 T C 0.024526 1.4605e-05
22:30422414 T C 0.050688 -5.7149e-06
22:30423460 T C 0.718467 -2.7292e-05
22:30424015 G A 0.023098 -4.1018e-06
22:30427564 A G 0.185953 -3.6711e-05
22:30434123 T C 0.325462 1.3985e-06
22:30473712 T C 0.041294 -3.9028e-05
22:30489945 A G 0.024795 1.7394e-05
22:30494371 A G 0.885603 -6.3754e-06
22:30500234 G A 0.115376 -6.1359e-06
22:30516469 G C 0.026712 2.6378e-05
22:30557267 A G 0.056022 2.1501e-05
22:30567958 A G 0.320124 3.6078e-06
22:30579463 T C 0.169410 2.1428e-05
22:30580501 G T 0.136010 9.1480e-06
22:30585621 G A 0.099254 -2.2680e-07
22:30586761 C T 0.044881 -1.3154e-07
22:30590015 G A 0.796759 6.0357e-06
22:30590222 A G 0.553617 8.0094e-06
22:30592069 C T 1.815349 3.8887e-05
22:30592487 G C 1.116349 8.0626e-06
22:30592808 A C 0.044208 2.3518e-05
22:30595806 A G 0.048628 2.5011e-05
22:30598516 G T 0.230471 -2.6040e-05
22:30598552 G C 0.589665 2.1756e-05
22:30600648 C T 0.064991 2.1377e-05
22:30602105 T C 0.045082 1.0374e-05
22:30605601 G A 0.719681 2.5263e-05
22:30606564 A G 0.220557 1.5087e-05
22:30610546 C T 1.122581 -1.4672e-05
22:30611088 G T 0.657529 -2.8638e-06
22:30614437 A G 0.119279 -2.3356e-05
22:30617585 C T 0.091017 1.4513e-05
22:30621613 A C 0.150208 -4.4078e-06
22:30627391 T C 0.155144 8.2118e-06
22:30636706 T C 0.478746 4.8070e-06
22:30650983 A G 0.020334 1.4956e-05
22:30653162 C T 0.517609 -8.6632e-06
22:30654782 T G 0.049525 1.3414e-05
22:30655692 A G 0.344303 9.4127e-06
22:30657508 C T 1.963364 8.9878e-06
22:30658082 C T 0.172058 -1.0805e-05
22:30661184 C T 0.386570 3.0124e-05
22:30669883 A G 1.078645 1.3548e-06
22:30669993 T C 1.525133 -2.9281e-06
22:30682767 C T 0.045581 3.3074e-05
22:30688659 T C 0.253759 -6.3817e-06
22:30691307 A G 0.845699 -2.3620e-06
22:30702551 T C 0.049461 7.7552e-06
22:30709191 T C 0.217408 -1.1267e-05
22:30714123 C A 0.033577 -2.4165e-06
22:30737771 T G 0.144690 -2.0856e-06
22:30738587 C T 0.997158 -5.2177e-06
22:30751627 A G 0.259182 -1.0978e-05
22:30754366 C T 0.117865 1.9990e-05
22:30757295 G A 1.596261 -7.6628e-07
22:30762035 G A 0.054846 -7.4763e-06
22:30762139 T C 0.185403 5.5936e-06
22:30762178 A G 0.045966 4.1745e-05
22:30769997 A G 0.027392 2.0009e-06
22:30771554 G T 1.890383 6.6034e-06
22:30775120 T C 0.060071 8.6455e-06
22:30776095 T C 0.481952 -6.9099e-06
22:30776106 C G 0.043198 -2.7276e-06
22:30789075 C A 0.165809 8.5580e-06
22:30793137 A G 0.599712 -5.5791e-06
22:30795215 G A 1.428459 -4.3280e-06
22:30811112 A G 0.333614 -9.2813e-06
22:30823250 A G 0.040590 2.0679e-05
22:30825532 G A 0.528995 -4.9709e-06
22:30828058 A G 0.073735 -2.0614e-06
22:30829572 G A 1.352660 -2.9017e-05
22:30830773 C T 0.069254 1.2763e-07
22:30842264 T C 0.047037 1.1025e-05
22:30843713 A G 0.267746 -1.2186e-05
22:30846783 A G 0.043072 -2.5548e-06
22:30847313 G A 1.178375 8.1618e-06
22:30851610 A G 0.118069 5.4809e-05
22:30854547 C A 0.565540 3.2483e-05
22:30855697 T C 0.559835 -1.1548e-05
22:30856121 A G 0.074582 -4.0488e-06
22:30857373 C A 1.191818 1.7718e-05
22:30860830 T C 0.419123 -2.0822e-05
22:30861915 C T 0.256296 -5.0784e-06
22:30866053 A G 0.031319 2.9278e-07
22:30868349 G T 0.038510 1.4807e-05
22:30869336 A G 0.097595 -1.4252e-05
22:30870249 C A 0.179779 -7.6424e-06
22:30877707 C T 1.845148 6.3450e-06
22:30881651 G A 0.593266 6.8021e-07
22:30883002 A C 0.122108 2.1356e-05
22:30887555 T C 0.039921 3.2884e-05
22:30888492 G C 0.032312 1.6432e-05
22:30888527 T C 0.469730 -1.2865e-05
22:30889350 T C 0.179395 -7.9907e-06
22:30889646 G A 0.030476 2.3298e-05
22:30892078 C T 0.280421 -8.6819e-06
22:30902688 C T 0.135585 8.7777e-06
22:30909309 T C 0.111106 -2.6551e-06
22:30911996 T C 0.503361 -5.5438e-06
22:30920120 A C 0.039744 3.1610e-05
22:30927957 C G 0.034161 1.6933e-05
22:30927975 T C 1.593300 -6.1662e-06
22:30928956 A G 0.113938 2.7694e-06
22:30934816 C T 1.490751 -7.9264e-07
22:30934885 T C 0.032346 2.1695e-05
22:30935074 A C 0.967834 -2.5279e-07
22:30936227 A G 1.458527 -8.2951e-06
22:30949820 G A 0.846195 -3.1977e-06
22:30953280 T C 0.033529 1.7278e-05
22:30953295 T C 0.614277 -1.7726e-05
22:30956419 T C 0.098500 -7.3813e-06
22:30957832 G A 0.041138 1.7742e-05
22:30958789 T C 0.035943 8.5321e-06
22:30965757 C T 0.778923 5.0372e-05
22:30968752 T G 0.024465 5.3459e-06
22:30973965 C G 0.183682 4.5761e-06
22:30975053 G C 0.038632 -4.2920e-06
22:30975861 T C 0.023727 -1.2449e-05
22:30977353 A T 0.088072 -1.4931e-05
22:30980914 T C 0.075796 -1.1226e-05
22:30980922 T G 0.048668 -5.5869e-06
22:30986172 G A 1.731832 4.0956e-05
22:30986350 C T 0.533548 -2.4582e-07
22:30986565 G A 0.329735 1.2226e-04
22:30990141 G A 0.045235 -1.2163e-05
22:30991124 T C 0.130652 -9.4508e-06
22:30992651 G A 1.198645 2.6516e-05
22:30993836 A C 0.022840 1.3530e-05
22:30996992 G C 0.135653 1.6260e-05
22:31002208 T C 0.182033 8.3026e-06
22:31004188 C G 0.189662 -8.2886e-06
22:31008867 C T 0.037010 4.0762e-05
22:31009752 C T 0.035239 -1.2696e-05
22:31018975 C T 0.090269 3.0400e-05
22:31019044 A G 0.053894 4.1933e-05
22:31022301 A G 0.240099 3.0697e-05
22:31024094 T C 0.437506 -9.2349e-06
22:31024934 T C 0.096477 -1.4218e-05
22:31030781 T C 1.095851 -1.1932e-06
22:31032213 T C 0.028229 1.1775e-05
22:31032881 A G 0.042987 -2.1723e-05
22:31032920 G A 1.161590 -2.3364e-06
22:31032952 G T 0.020198 7.7044e-06
22:31039919 C G 1.188381 2.6695e-06
22:31042592 A G 0.083017 1.4045e-05
22:31043949 G A 0.194354 3.7591e-07
22:31047681 A G 0.054465 -1.6274e-05
22:31049070 A C 0.214709 5.9885e-06
22:31052375 G A 1.435986 2.5707e-06
22:31062030 C T 0.276746 1.0296e-05
22:31063059 A G 0.022384 3.8336e-06
22:31063419 C T 0.034474 1.3462e-05
22:31063832 A G 0.362445 -2.6917e-05
22:31064305 C G 0.083574 -2.6486e-05
22:31066406 C T 1.093284 -2.9910e-05
22:31067427 A G 0.050753 1.4008e-05
22:31068814 T C 0.195731 -1.2526e-05
22:31068865 C T 0.026168 -5.3952e-06
22:31077232 G T 0.031707 -1.3182e-05
22:31080170 C T 0.032363 1.8626e-05
22:31083251 C T 0.194283 1.9025e-05
22:31091139 G A 0.581247 -1.5866e-05
22:31091305 T C 0.026104 1.5261e-05
22:31114086 G T 1.644868 2.2079e-05
22:31114911 C A 0.047400 -2.3800e-05
22:31116693 A G 0.175601 -4.9256e-06
22:31137512 A G 0.074218 -6.5726e-07
22:31139653 A G 0.528482 2.4503e-05
22:31143110 G C 0.148807 2.7796e-05
22:31148104 A G 0.071315 -1.3920e-05
22:31151319 C A 1.298324 3.1800e-05
22:31154422 G A 0.028745 -1.3420e-05
22:31166050 G A 0.037619 -9.9729e-06
22:31168315 A G 0.319563 -1.3745e-05
22:31170608 T C 0.064478 -1.8599e-06
22:31171120 C A 1.467037 6.9421e-06
22:31179135 C T 0.149239 -4.8352e-05
22:31194038 G A 0.429846 4.7238e-05
22:31214382 G A 0.809865 -2.3510e-06
22:31216506 C T 0.831971 -2.2011e-06
22:31227728 T C 0.235400 8.4661e-06
22:31233648 C G 1.886796 1.9517e-05
22:31233875 A G 0.109705 -5.3808e-06
22:31249202 G A 0.129197 3.6354e-05
22:31254006 A G 0.063413 -1.0219e-05
22:31254036 T C 0.286663 4.0217e-06
22:31255176 T G 0.193698 4.4786e-06
22:31257689 T C 0.220676 8.4034e-06
22:31259530 T C 0.538675 -4.3822e-05
22:31261107 A G 0.686135 -8.0827e-06
22:31261888 A G 0.060517 1.1890e-05
22:31266830 C T 1.219336 2.8568e-05
22:31268129 A G 1.490934 7.7638e-06
22:31270522 A G 0.160397 -1.4150e-06
22:31270538 G T 0.055815 6.5876e-06
22:31270729 G C 0.062186 -1.3834e-07
22:31272930 T C 0.470627 4.3125e-06
22:31285680 A G 1.034121 2.9113e-06
22:31286928 A G 0.065005 8.9745e-06
22:31303401 A G 0.035103 6.6686e-06
22:31305842 A G 0.289026 9.3228e-06
22:31317710 A G 0.142133 3.1225e-05
22:31319187 C T 0.092917 2.8382e-05
22:31333631 C T 0.632418 -1.8000e-05
22:31347091 A G 0.073627 1.3194e-05
22:31352456 A G 0.022429 3.3865e-06
22:31353354 G T 0.024781 -2.3040e-06
22:31363699 A G 0.049250 -1.1850e-05
22:31366232 T G 0.070560 1.8430e-05
22:31366675 T G 1.784264 -1.8068e-05
22:31370043 G A 0.035263 -1.1758e-05
22:31378447 A G 1.447576 2.6749e-05
22:31381741 T C 0.030874 1.0933e-06
22:31402043 A G 0.354894 -1.1037e-05
22:31416473 A G 0.136642 -3.6801e-05
22:31419033 A G 1.350654 2.3679e-05
22:31435650 T C 0.048505 -1.8861e-05
22:31436507 G A 0.385234 3.6600e-05
22:31436608 T C 0.981097 -1.5173e-06
22:31438931 A G 1.201150 -1.4926e-05
22:31440703 C A 0.214471 -1.3727e-05
22:31442308 A G 1.198825 -7.3301e-06
22:31444875 G A 1.654146 4.6831e-06
22:31446921 C A 0.286022 -4.1284e-05
22:31451194 T C 0.073477 1.5533e-05
22:31465217 T C 0.336143 -3.3467e-05
22:31477361 C G 0.901599 -3.0245e-06
22:31477791 G A 0.114465 2.2210e-06
22:31486607 A C 0.090775 1.6914e-05
22:31491295 C G 1.322415 -2.7862e-05
22:31491332 T C 0.351902 -3.8168e-05
22:31494813 C G 0.020977 1.3862e-05
22:31496200 T C 0.053673 -1.4225e-06
22:31503560 T C 1.062077 -1.3838e-05
22:31507049 G A 1.815158 8.4216e-06
22:31507866 G A 0.121669 7.2965e-06
22:31514348 G A 0.223991 2.4975e-05
22:31514477 C T 0.969901 3.4078e-06
22:31521404 A G 0.627427 -2.2804e-05
22:31521595 A C 0.048648 1.1781e-05
22:31521850 C A 1.575189 -1.1654e-06
22:31522064 A G 0.748974 9.0615e-06
22:31526811 C T 1.567862 -1.4207e-06
22:31529463 A C 0.755369 3.3629e-05
22:31530730 T C 0.303342 -5.7545e-06
22:31532567 T C 0.077074 4.2706e-05
22:31532960 T C 0.520407 5.8897e-05
22:31533796 C G 0.121224 -1.4528e-05
22:31533967 A G 1.152047 1.4520e-05
22:31535872 C G 0.127854 -1.7875e-05
22:31535995 G C 0.104613 -9.0329e-07
22:31536133 C A 1.507631 3.4351e-05
22:31538002 T C 0.101481 4.6660e-06
22:31543260 A G 0.448991 1.1922e-05
22:31545391 G T 0.845774 1.3504e-05
22:31551160 T C 1.494633 3.6509e-05
22:31552702 G A 1.128353 3.2048e-05
22:31555512 T C 0.037673 -6.3384e-07
22:31575749 A G 0.041794 2.2793e-05
22:31588870 A G 0.023761 -6.1028e-07
22:31603465 G T 0.066555 -3.0433e-05
22:31613555 A G 0.144067 4.9791e-05
22:31615890 A G 0.030663 2.0117e-05
22:31621792 A G 0.215358 2.0729e-05
22:31630896 T G 0.261912 3.4396e-05
22:31653885 T C 0.020702 7.4770e-06
22:31659495 C T 0.127412 -2.2781e-05
22:31660458 T C 0.084023 1.0750e-05
22:31663066 C T 0.124315 1.8377e-05
22:31681368 C T 0.087124 -8.3315e-07
22:31687313 G A 1.844468 1.8484e-06
22:31688249 C T 0.043011 -4.4539e-06
22:31688583 T G 0.121734 -5.8902e-06
22:31729557 C A 0.082772 -2.2888e-05
22:31741067 A G 0.582560 -4.0433e-05
22:31748126 T C 0.042001 1.7862e-05
22:31784399 A G 0.088729 -3.7539e-07
22:31793048 C T 0.033475 -7.9193e-06
22:31811876 C G 0.717913 -3.6055e-05
22:31838469 A G 0.027960 1.7530e-05
22:31850607 G A 0.102154 -9.0987e-06
22:31859181 G A 0.086114 1.9127e-06
22:31863125 C T 0.166792 -1.7189e-05
22:31892121 C G 0.914705 4.1028e-05
22:31914990 G A 0.084455 2.8164e-06
22:31925073 A G 1.479525 2.0962e-06
22:31930567 T C 0.484716 -2.1534e-05
22:31946282 C T 0.099285 -5.6804e-06
22:31971258 C T 1.901647 7.3063e-06
22:31971282 C T 0.130795 2.4809e-05
22:31971351 T C 0.037976 -2.3279e-05
22:31976299 C T 0.130468 -1.0196e-06
22:31981916 T C 0.192172 -1.7050e-05
22:31999127 A G 1.107499 2.8459e-05
22:31999476 T C 0.588455 1.8133e-05
22:32000872 A G 0.074541 -1.9218e-06
22:32005929 A G 0.069458 1.6858e-05
22:32007153 A G 0.097065 -1.0353e-05
22:32013381 T C 0.130115 1.2256e-06
22:32014161 A G 0.058355 -8.8999e-06
22:32015406 C T 0.515624 -4.8952e-06
22:32022479 A G 0.097309 -1.8918e-06
22:32024980 G A 1.263918 -2.3511e-05
22:32027449 A G 0.323639 5.9660e-07
22:32027922 G A 0.513326 -4.2411e-06
22:32044166 T C 0.080722 -1.9818e-05
22:32049917 C T 0.194674 -8.8829e-06
22:32054266 G T 0.135959 1.3097e-05
22:32059436 T C 0.058565 -1.1254e-05
22:32081043 C T 0.023017 -5.1638e-06
22:32097775 C T 0.981094 4.6517e-05
22:32099218 C T 0.035926 1.8560e-05
22:32104196 C T 0.077373 1.4247e-05
22:32108475 T C 0.099533 -6.0561e-06
22:32110943 A G 0.128272 2.9459e-06
22:32110988 A G 0.026624 2.1008e-05
22:32112461 C T 0.422333 -5.2459e-06
22:32113164 G T 0.028939 1.4213e-05
22:32113269 A C 0.059205 -1.4904e-05
22:32125521 G A 0.025329 1.6604e-05
22:32135812 A G 0.161155 4.6604e-06
22:32145436 A G 0.059867 2.5187e-06
22:32146095 A G 0.023632 -1.5918e-05
22:32161567 A G 0.066419 -2.0411e-05
22:32175993 T G 0.080280 -2.8200e-05
22:32176704 T C 0.032275 -9.7203e-06
22:32179850 C G 1.909738 1.2983e-05
22:32194581 G A 0.062254 -1.3600e-05
22:32200849 T C 0.071624 1.1747e-05
22:32205632 C A 0.199910 6.4175e-06
22:32208399 T C 0.039499 1.0809e-05
22:32218727 A C 0.038510 1.1412e-05
22:32220680 G A 1.085482 -2.8666e-05
22:32229649 A G 0.253192 -1.5850e-05
22:32230414 G A 0.050878 -2.6523e-05
22:32239739 A G 0.028497 1.6620e-05
22:32248244 C T 0.110062 -3.5402e-06
22:32265903 G T 0.522842 -2.4620e-05
22:32266603 G A 0.043684 1.2885e-05
22:32268400 G A 0.292606 -2.5772e-05
22:32271915 A G 0.038112 -5.7272e-06
22:32291866 A G 0.098595 -6.1566e-06
22:32302045 T C 0.040434 1.2504e-05
22:32303334 T C 0.171191 5.5277e-06
22:32306245 T G 0.048281 1.3334e-05
22:32327800 A G 0.036201 9.4774e-06
22:32334021 A T 0.195915 1.1173e-05
22:32334686 A G 0.365692 -2.1127e-05
22:32334739 A G 0.211109 7.0595e-06
22:32336798 C G 1.965271 -3.3564e-05
22:32336956 C T 0.172640 -4.3776e-06
22:32347308 C T 0.210330 8.9155e-06
22:32352045 C T 0.062489 -2.4993e-06
22:32355455 C T 0.897533 -3.5968e-05
22:32356150 G T 0.493634 -1.8911e-05
22:32358588 G A 0.384166 -1.7840e-05
22:32370628 G A 0.091819 7.6462e-06
22:32373653 C A 0.136057 -6.1818e-06
22:32383419 G T 0.163004 1.7841e-06
22:32414129 G A 1.136533 2.4607e-05
22:32425265 C G 0.083081 -1.4449e-05
22:32445946 G A 0.166299 7.2291e-06
22:32446856 G T 0.030683 -3.8783e-05
22:32452928 T C 0.053503 -2.4132e-05
22:32466012 C T 1.625894 9.3744e-06
22:32470850 T C 0.051925 -1.2577e-05
22:32473980 G T 0.133990 3.1118e-06
22:32487700 A G 0.163015 6.7321e-06
22:32500485 T C 0.047397 4.4357e-06
22:32516890 T C 0.184464 1.8261e-05
22:32528143 G A 1.969310 7.2292e-06
22:32540734 T C 0.029990 1.5992e-05
22:32546126 T C 0.036874 7.3671e-06
22:32556062 G A 0.540483 -5.1767e-06
22:32559835 G A 0.430356 2.8887e-06
22:32560263 A G 0.060762 7.8685e-06
22:32561725 C G 0.037476 3.2983e-06
22:32565772 G A 0.173371 2.2474e-06
22:32569263 C T 0.302537 -2.2540e-05
22:32587348 G A 0.062995 3.0957e-06
22:32588352 C A 1.006375 1.0246e-05
22:32589023 T C 0.958206 1.9945e-05
22:32589090 T C 0.324214 1.2277e-05
22:32590449 A G 0.998419 1.1979e-05
22:32596595 G A 0.330895 1.2963e-05
22:32598284 T C 0.131223 1.4135e-05
22:32598732 T C 0.182740 7.9992e-06
22:32599642 A G 0.053316 1.1327e-05
22:32603898 A G 0.213937 1.0333e-05
22:32607116 G A 0.456175 -1.3342e-05
22:32615293 T C 0.055268 -1.0274e-06
22:32615811 G T 0.063305 3.3239e-05
22:32624139 C T 0.947000 -1.9219e-05
22:32628251 T C 0.138257 8.3329e-07
22:32628357 T C 0.072630 -5.4671e-06
22:32628436 G A 0.324486 1.0784e-05
22:32628900 T C 0.028548 4.3469e-06
22:32634877 A G 0.139165 -3.1875e-05
22:32637175 A C 1.287724 -3.0785e-06
22:32640087 C T 0.068877 -7.7679e-06
22:32641892 A G 0.038112 7.9206e-07
22:32643460 A C 0.030136 8.3063e-06
22:32650200 T C 0.078594 -3.5845e-07
22:32657104 C T 0.257373 -1.9850e-05
22:32662384 C A 0.178144 -2.4377e-05
22:32664241 G A 0.436690 1.1648e-05
22:32664612 A G 0.104997 -8.4125e-06
22:32665507 T C 0.070526 -1.5993e-05
22:32666087 T C 0.339374 1.5513e-05
22:32666945 T C 0.055444 1.2487e-05
22:32667573 C T 1.962456 1.1840e-05
22:32667866 G C 0.078934 -9.0277e-06
22:32668371 A G 0.864592 6.3894e-06
22:32668726 T C 0.154250 -5.2544e-06
22:32668904 T C 0.051586 -3.2393e-06
22:32669044 A G 0.067721 -2.0567e-05
22:32670765 G A 0.637076 -1.7660e-06
22:32675303 T G 0.066212 -1.4743e-05
22:32676443 C G 0.508875 -4.8819e-06
22:32676620 C T 0.381236 3.4596e-06
22:32678880 A G 0.026277 -6.6190e-06
22:32685782 G A 0.049403 1.5066e-05
22:32702816 A G 0.612084 -4.2758e-06
22:32704377 A G 0.200250 2.4695e-06
22:32705515 T C 0.097816 -9.7685e-06
22:32714912 A G 1.346870 -1.9800e-05
22:32717930 T C 0.062581 1.7772e-05
22:32719049 C T 0.885222 -1.4862e-05
22:32719612 A G 0.039771 -2.6695e-05
22:32723038 A G 0.164242 -1.3474e-05
22:32723157 T C 0.356720 4.2208e-06
22:32723250 T C 0.448365 4.5247e-06
22:32724253 A G 0.068003 -3.8121e-06
22:32727545 A G 0.040692 3.7749e-06
22:32730830 G A 0.029918 -1.0741e-05
22:32731481 G T 0.388569 -4.7059e-06
22:32732357 A G 0.168502 1.6194e-06
22:32732644 G A 0.393081 -6.4759e-06
22:32737733 G C 0.222937 -7.1400e-06
22:32738165 C T 0.319991 -8.5539e-06
22:32739638 T C 0.028392 8.4604e-06
22:32745916 T C 0.223725 -3.2101e-06
22:32747062 A C 0.534364 9.5696e-06
22:32754386 A C 0.121054 1.2524e-05
22:32755074 T G 0.368796 5.3067e-06
22:32756101 T C 0.120571 1.5212e-05
22:32759025 C G 0.343314 3.3343e-08
22:32763112 C A 0.038445 -1.1314e-05
22:32763523 C T 0.073222 1.9115e-05
22:32767669 G A 0.222416 -1.3295e-05
22:32769624 A G 0.124070 -1.1011e-05
22:32770087 T G 0.101247 -6.9656e-06
22:32773382 T G 0.043905 1.8659e-05
22:32779131 G T 0.020838 -6.4035e-06
22:32779501 T C 0.048740 1.0474e-05
22:32781500 A C 0.021171 1.3403e-05
22:32781587 A G 0.038843 -1.2413e-06
22:32785078 G A 0.099509 -8.4337e-06
22:32785840 C A 0.102831 -6.1382e-06
22:32790398 T G 0.488201 -1.4234e-06
22:32790810 C T 0.214158 1.7189e-05
22:32793269 A G 0.487664 3.5793e-07
22:32793641 C A 0.386397 5.2567e-06
22:32803289 C A 0.103086 -8.7464e-06
22:32807769 C T 0.724597 1.4845e-05
22:32809223 T C 0.102457 -8.6608e-06
22:32810378 G T 0.092227 8.5914e-06
22:32811952 G A 1.059065 1.2421e-05
22:32814532 A G 0.629821 1.1524e-05
22:32818916 C T 0.103491 -2.6156e-06
22:32821401 G C 1.029323 1.3977e-05
22:32821648 T C 0.024122 -2.6389e-06
22:32823132 C A 0.066150 -1.0239e-05
22:32823156 A G 0.295992 2.1961e-07
22:32825104 G A 0.840171 3.0977e-06
22:32827586 C T 0.092846 1.0854e-05
22:32827805 C G 0.163079 1.8151e-06
22:32831540 T C 0.734753 6.5215e-06
22:32831711 G C 0.135915 -1.4205e-05
22:32831809 G A 0.030167 1.8569e-06
22:32832874 T C 1.510035 -1.5143e-05
22:32834043 C T 0.162253 1.8880e-05
22:32835459 T C 0.254976 -1.3521e-05
22:32835498 C T 1.965601 -3.8358e-06
22:32835585 G A 0.395080 -1.0675e-05
22:32835943 A G 0.030207 2.7013e-06
22:32838376 C T 1.526673 3.3420e-05
22:32840736 G C 0.189516 -5.7489e-06
22:32842083 A G 0.030690 3.0904e-06
22:32843436 T C 0.902571 4.8302e-06
22:32852077 C T 0.516984 5.8439e-05
22:32852855 A C 0.148412 5.1276e-06
22:32853660 G A 1.574033 2.7187e-05
22:32853948 A C 0.471586 -4.6965e-06
22:32854391 C A 0.404671 -3.5370e-05
22:32856516 G T 0.137227 -1.3111e-05
22:32856999 A G 0.775075 1.0538e-05
22:32857285 A G 1.640377 -2.2137e-05
22:32858681 G A 0.986282 2.9484e-05
22:32862027 A G 0.057161 9.0296e-06
22:32867528 A G 0.590318 4.0791e-05
22:32871365 A G 0.202850 5.3915e-05
22:32871383 G T 0.426967 4.5358e-06
22:32871454 G C 0.043110 -4.9946e-06
22:32879082 C T 0.100407 2.6174e-05
22:32880006 G A 0.094393 -5.7776e-06
22:32881581 T C 0.456212 -5.5152e-05
22:32887150 T C 0.747291 5.7330e-05
22:32894025 G T 0.095311 -2.1352e-06
22:32895978 A G 0.087773 1.4867e-05
22:32897530 A G 0.433780 4.4418e-07
22:32898291 A G 0.738720 6.5825e-05
22:32904650 A G 0.455189 -4.4697e-05
22:32904927 C T 0.887612 -3.0058e-05
22:32907769 C A 0.573077 -5.0432e-07
22:32910237 T C 0.097391 2.9694e-06
22:32911747 T C 0.083761 -1.1001e-06
22:32913778 C T 0.777988 -1.4014e-05
22:32920099 T C 1.905835 -6.6204e-06
22:32921325 G T 0.218010 -7.1283e-06
22:32922409 G A 1.142810 -1.4507e-05
22:32923673 T C 0.056746 6.0771e-06
22:32925809 A C 0.080328 -4.0321e-06
22:32930263 T C 0.317135 4.7194e-06
22:32934225 A C 0.587561 -6.5757e-05
22:32937828 T C 0.192654 -1.4294e-05
22:32939476 T C 0.536162 2.1137e-05
22:32940436 C T 0.123223 -1.5243e-05
22:32940537 T C 0.128557 -4.2762e-06
22:32941116 G T 0.605845 -4.6316e-05
22:32946884 G A 0.101257 -8.4819e-06
22:32947487 T C 0.028480 5.1302e-06
22:32950277 G A 0.201032 -6.6936e-06
22:32950583 T C 0.087144 6.8784e-06
22:32950969 C G 0.247052 3.2065e-06
22:32951827 A G 0.064158 2.3662e-05
22:32952012 A C 0.672692 8.0982e-06
22:32954314 G A 0.047693 1.1872e-05
22:32954443 G A 0.538352 -3.3301e-05
22:32961908 T C 0.203520 -4.9876e-06
22:32963046 A G 0.077842 -1.8717e-05
22:32963998 T C 0.022840 9.8319e-06
22:32966495 C T 0.589390 -1.6797e-05
22:32969388 T C 0.052898 -2.5168e-06
22:32970911 C T 0.399425 7.6281e-06
22:32971498 G A 0.056141 1.6273e-06
22:32976351 A G 1.079852 -3.7426e-05
22:32978753 G A 1.827748 -8.4865e-05
22:32980676 A G 0.048794 9.4065e-06
22:32982433 C T 0.035936 -8.7545e-06
22:32982798 C T 0.130244 5.5627e-06
22:32985687 C T 0.854875 2.3732e-05
22:32986179 G T 0.023935 1.9864e-06
22:32986761 C T 0.106683 -3.2964e-06
22:32989033 G A 0.044109 -4.7326e-06
22:32990228 A G 0.036551 2.7850e-06
22:32991359 A C 0.163984 1.0917e-05
22:32993032 C T 0.453142 -1.8697e-05
22:32994224 A C 0.058460 5.6466e-06
22:32995957 A C 0.096164 -3.5359e-06
22:32997766 T C 1.632214 -8.2048e-05
22:32999059 C T 0.156830 2.5669e-05
22:32999830 C T 0.284905 1.1763e-05
22:33000440 A G 0.023653 3.6992e-06
22:33001199 C T 0.036898 5.2091e-06
22:33006363 C T 0.634427 2.2578e-06
22:33007706 G A 0.027573 -1.2620e-05
22:33010072 C T 0.401465 2.2043e-05
22:33012617 T C 0.489374 -1.8504e-05
22:33013905 C T 0.081150 -4.1706e-06
22:33020619 T C 0.159244 2.1942e-05
22:33020998 G C 0.209262 1.1833e-05
22:33021961 A G 0.418991 -3.8530e-06
22:33030026 A G 0.037316 8.1182e-06
22:33032824 T C 0.092434 -1.3191e-05
22:33032952 G A 0.260015 6.2311e-06
22:33034206 A G 0.493158 -5.8284e-05
22:33040564 G C 0.073899 -7.4434e-07
22:33041208 C A 0.731088 2.9149e-05
22:33042209 T C 0.568454 -1.2980e-05
22:33042541 A G 0.123097 6.9363e-06
22:33045411 T C 0.204316 -1.1611e-05
22:33045573 T C 0.527214 -3.8488e-06
22:33045619 A G 0.646119 2.1030e-05
22:33045804 C T 0.058416 5.8500e-06
22:33046110 G C 0.284028 1.2513e-05
22:33047706 G A 0.275233 1.5858e-06
22:33048039 T C 0.127402 1.3512e-05
22:33056341 C T 0.298178 5.5877e-06
22:33094134 G C 0.028511 1.6419e-05
22:33095560 G A 0.630599 -3.5786e-05
22:33096178 A G 0.123468 -1.0755e-06
22:33102413 T C 0.209018 1.0321e-05
22:33103455 C T 0.096575 -9.3367e-06
22:33103918 G A 0.173313 -8.3638e-07
22:33108536 T C 0.198485 3.5815e-06
22:33108981 T C 0.285833 5.9616e-06
22:33110597 G A 0.035929 3.7405e-06
22:33113206 T C 0.025043 6.3631e-06
22:33116435 T C 0.170188 1.5562e-05
22:33118165 A G 0.230226 1.7115e-06
22:33125992 T C 0.717053 5.0793e-06
22:33129022 C T 0.846325 6.6391e-06
22:33130898 C T 0.022452 1.2580e-05
22:33131673 T C 0.022854 1.5031e-05
22:33136520 A G 0.053493 1.4424e-05
22:33136937 T C 1.314375 6.3795e-06
22:33138682 G A 1.011553 2.0399e-05
22:33139391 C G 0.054465 1.4590e-05
22:33139757 T C 0.075874 -2.2071e-05
22:33140799 T C 0.123080 1.0013e-05
22:33143528 G A 1.428595 -1.8008e-05
22:33143700 A C 0.102889 1.0303e-05
22:33146363 A G 0.794940 -5.5696e-06
22:33147773 G A 0.097867 4.0600e-06
22:33154910 T G 0.025247 -8.2556e-06
22:33157167 C T 0.371159 8.8178e-06
22:33157872 A G 0.078084 6.6081e-06
22:33158058 C T 0.096490 9.2591e-06
22:33159636 A G 1.028361 -2.6944e-06
22:33159872 T C 0.263391 -2.0203e-05
22:33164873 A G 0.040318 1.2367e-05
22:33166227 A C 1.450174 -5.0606e-06
22:33170101 T C 1.691062 -1.7995e-05
22:33181787 A G 0.197305 8.6622e-06
22:33186098 G A 1.836863 -9.6027e-06
22:33192189 C T 0.112385 -3.4443e-05
22:33200399 C T 0.214026 1.4658e-05
22:33205757 T C 0.085101 1.0804e-05
22:33206863 T G 0.240592 -2.9228e-05
22:33210426 A G 0.052905 1.5903e-05
22:33225732 A C 0.084200 -9.7960e-07
22:33229830 G A 1.180952 -3.3281e-05
22:33234880 A G 0.050861 -1.1389e-06
22:33237112 T G 0.147467 1.2983e-06
22:33243000 G A 0.053333 1.5062e-05
22:33243656 T G 0.370883 1.9565e-05
22:33247859 T C 0.079229 1.5621e-05
22:33251059 A G 0.079342 9.1662e-07
22:33255902 T G 0.049263 -1.1557e-05
22:33259625 C T 0.547344 -1.0594e-06
22:33268574 C T 0.470100 1.7119e-05
22:33277263 C G 0.057579 2.0845e-05
22:33278323 G A 0.026440 -8.8141e-07
22:33287772 T C 0.200845 8.6235e-06
22:33292491 G A 1.162906 -1.8812e-05
22:33297031 C T 0.049212 -2.0901e-05
22:33298414 A C 0.134721 -2.2936e-05
22:33300471 A G 1.599620 2.2359e-05
22:33327519 T C 0.032822 1.8364e-05
22:33328805 A G 0.072413 1.3874e-05
22:33330335 G A 0.088066 7.7802e-06
22:33336039 T G 1.450194 3.1593e-05
22:33362522 C T 0.528142 -2.4752e-05
22:33375960 T C 1.161794 -7.7263e-06
22:33394092 T C 0.037293 5.1856e-06
22:33395296 A T 0.892311 9.8078e-06
22:33396471 T G 0.195017 -4.7404e-06
22:33398097 T C 0.109162 -5.1903e-07
22:33408519 T C 0.224021 6.5758e-06
22:33411446 A G 1.407244 -1.9460e-05
22:33415134 G A 0.027229 2.0417e-05
22:33429655 C T 0.079566 1.3999e-05
22:33429865 G C 0.393665 -3.5618e-05
22:33437578 T C 0.041087 -2.0727e-05
22:33441876 C T 0.111246 4.4735e-05
22:33447328 T C 0.081028 -1.0941e-05
22:33451827 C T 0.223379 -6.0963e-06
22:33457884 G A 1.000656 -1.2102e-05
22:33458380 C T 0.547021 -2.6949e-05
22:33461044 G T 0.112745 -1.5918e-05
22:33462254 T G 0.063339 6.7298e-06
22:33466488 C A 0.684323 -1.6994e-05
22:33470948 C T 0.050300 -3.7290e-06
22:33479580 G A 0.163746 -2.3863e-05
22:33492082 A G 0.669252 -3.1746e-06
22:33494722 A G 0.320675 -1.5570e-05
22:33498041 A G 0.180323 1.5245e-05
22:33502167 A G 1.650655 -2.5989e-05
22:33504108 T C 0.026325 2.4878e-06
22:33508996 G A 1.598818 4.6350e-06
22:33512106 T C 1.738894 -1.7153e-05
22:33512833 C T 0.070400 -1.6407e-05
22:33515087 T C 0.084526 -2.9314e-05
22:33517666 G A 0.245494 -3.0751e-05
22:33521339 C T 1.258108 1.0129e-05
22:33523252 C G 0.023173 -3.0353e-05
22:33523554 A G 0.173843 -8.8716e-06
22:33527362 A C 0.722085 3.3735e-05
22:33533165 C T 0.020188 -2.5412e-05
22:33539772 A C 0.921012 2.5465e-05
22:33546609 C T 0.037809 -6.2590e-06
22:33549485 A G 0.944301 1.8106e-05
22:33559108 T C 0.062179 3.4646e-06
22:33559474 C A 0.190319 -9.8459e-06
22:33560083 A G 0.120361 -8.2624e-06
22:33561625 C T 0.108502 -4.5156e-06
22:33563455 A G 0.058477 4.9863e-06
22:33566587 T C 0.902184 7.3890e-06
22:33568560 T G 0.111456 -2.6849e-06
22:33570845 T C 0.071757 1.3814e-05
22:33576898 C A 0.310482 -1.8476e-05
22:33592362 C T 0.076975 5.2011e-07
22:33601370 C A 0.031034 -7.2777e-06
22:33610617 T C 0.449140 -1.5766e-05
22:33613652 G A 0.062815 -8.5673e-06
22:33617815 G A 0.117964 9.7498e-06
22:33617882 A G 0.116111 1.9538e-06
22:33617929 A G 0.079756 -4.4773e-06
22:33622667 T C 0.840766 5.0191e-06
22:33624082 T C 0.040162 -1.0420e-05
22:33635267 A C 0.068207 -9.5085e-06
22:33635280 T C 1.927937 -6.9953e-07
22:33636545 T C 0.304104 -1.2679e-05
22:33646543 A G 0.170708 -3.7644e-06
22:33655257 C T 0.038187 -4.1352e-06
22:33656368 C A 0.293272 -1.0191e-05
22:33656603 A G 0.039989 -1.7987e-05
22:33660345 C G 1.066137 8.4184e-06
22:33665664 G A 0.907780 1.8843e-06
22:33668037 T C 0.306100 -5.6990e-06
22:33668456 T C 0.066201 2.3778e-05
22:33668879 C G 0.350692 7.8919e-06
22:33670206 T C 0.053775 -5.6044e-06
22:33672085 T C 0.088123 -8.6145e-06
22:33673125 T C 0.026719 9.6863e-06
22:33678629 G T 0.143833 -1.2630e-05
22:33682395 G A 0.121588 -1.4035e-05
22:33689510 T A 0.075847 -1.9597e-05
22:33689953 T C 0.068666 -1.4469e-05
22:33690840 C T 0.054581 1.1250e-05
22:33700786 C T 0.032880 -1.4637e-05
22:33700965 C T 0.085506 -2.7109e-07
22:33702432 C A 0.104766 1.3604e-05
22:33703156 T C 0.033862 -1.1390e-05
22:33705684 T C 1.109569 3.5173e-05
22:33706945 T C 0.041417 2.0948e-05
22:33709565 G T 0.718416 4.1955e-05
22:33726911 T G 0.034025 -1.9036e-05
22:33728060 G A 0.074799 -1.0212e-05
22:33729399 T C 0.035797 -2.3233e-05
22:33730608 T C 0.066997 -2.7286e-05
22:33732607 C G 0.053285 1.4964e-05
22:33733995 T C 0.662381 -1.7517e-06
22:33738709 A C 0.064447 3.3838e-06
22:33742712 G A 0.177773 1.2434e-05
22:33743341 C T 0.645147 -3.9782e-06
22:33746624 A G 0.143649 6.8938e-06
22:33747028 C T 0.193188 3.5025e-05
22:33749276 C T 0.772508 1.5361e-05
22:33751062 C A 1.841538 1.2360e-05
22:33751863 T C 0.400468 -1.1172e-05
22:33754332 G T 0.177076 1.2260e-05
22:33776882 G A 0.136370 6.4905e-06
22:33777684 A G 0.046282 -8.0429e-07
22:33785111 G A 0.597940 1.4359e-05
22:33792824 A G 0.026998 -1.8210e-06
22:33795921 T C 0.106873 -1.0966e-05
22:33797362 T C 0.564337 3.7322e-05
22:33797682 C T 0.489976 2.9794e-05
22:33802295 A G 0.100761 1.0387e-05
22:33804804 T C 0.436381 1.8749e-05
22:33804893 C T 0.174272 7.1025e-06
22:33805341 C T 0.163280 -6.6387e-06
22:33814926 T C 0.060592 2.0078e-05
22:33820256 T G 0.969922 -8.7600e-06
22:33826743 C A 0.038258 2.5185e-06
22:33828432 T C 0.087977 1.1746e-05
22:33834668 G A 0.676221 -1.7222e-05
22:33836233 C T 1.116505 -9.7860e-06
22:33843280 C T 0.062298 1.2497e-05
22:33843956 C T 0.058712 1.4993e-05
22:33846238 G T 0.608436 6.1013e-06
22:33846914 T C 0.478600 -2.8267e-06
22:33847291 A G 0.033689 7.8000e-06
22:33848092 T C 0.127177 -1.9267e-05
22:33856304 G C 0.356808 1.9720e-05
22:33882364 G C 0.141817 2.9387e-05
22:33887064 A G 0.026740 -1.5683e-06
22:33890019 C G 0.379189 1.6801e-05
22:33893601 C T 0.563823 -7.6539e-06
22:33894488 G A 1.295683 -1.5460e-05
22:33895712 T C 1.775411 -1.1069e-05
22:33898451 A C 1.650984 -1.5656e-05
22:33898484 A C 1.554110 -1.4632e-05
22:33898906 A C 0.793478 1.5947e-05
22:33904754 T C 0.995315 -2.3765e-06
22:33906097 T C 0.027406 6.2532e-06
22:33907964 G A 1.104922 1.9254e-05
22:33915503 C T 1.109994 -2.3292e-06
22:33917874 A G 0.103708 1.4614e-05
22:33924919 T C 1.189659 1.5525e-07
22:33930525 C G 0.162750 -7.5026e-06
22:33945338 G A 0.202942 1.3134e-06
22:33945678 C A 0.039078 -2.8243e-05
22:33947534 G A 0.134205 1.3979e-05
22:33947792 C T 0.039149 2.1477e-06
22:33949704 T C 0.042144 -1.1091e-05
22:33950879 A T 0.054761 2.8444e-06
22:33951266 C A 1.036133 2.2821e-05
22:33962949 A G 1.023693 2.0293e-05
22:33966965 G A 0.593946 1.0659e-05
22:33967686 T G 0.144475 -7.3561e-06
22:33969514 G A 0.401907 -3.8829e-05
22:33970493 C G 0.212200 4.5905e-06
22:33973354 T C 0.057110 8.8934e-06
22:33979353 G A 0.024703 -1.0478e-05
22:33983411 G A 0.082731 1.2110e-05
22:33984757 T C 0.979397 -1.1917e-05
22:33992584 A C 0.138798 1.2375e-05
22:33996191 C T 0.027943 1.1583e-05
22:33997195 C T 0.168499 1.0317e-05
22:34000460 A G 0.068319 -8.8777e-06
22:34002123 A G 0.039611 1.9967e-06
22:34004270 C T 0.027076 6.4883e-06
22:34005225 T C 0.084509 -2.8431e-06
22:34005555 C T 0.020311 3.9153e-06
22:34010265 C T 0.187568 -3.7171e-05
22:34011334 G A 1.387971 -3.9998e-06
22:34012066 A C 0.071376 -2.4069e-05
22:34019068 C T 0.022075 -1.1778e-05
22:34021876 G A 1.215722 -4.9435e-06
22:34022024 T C 0.033383 1.4101e-06
22:34022284 A G 0.988070 5.8945e-06
22:34025619 A G 0.040033 3.4094e-05
22:34031711 A G 0.076707 -3.5569e-05
22:34032439 G C 0.224130 -2.5917e-06
22:34045258 T C 1.914936 1.3172e-05
22:34045644 T C 0.051507 -1.8540e-05
22:34049393 A G 0.106527 6.4349e-06
22:34061221 T C 0.087566 -3.5543e-07
22:34061251 T G 1.288499 -5.8101e-05
22:34067054 T C 0.091353 -1.9272e-05
22:34068825 A G 0.119201 -1.1774e-05
22:34070821 C T 0.950743 2.0416e-05
22:34071663 A G 0.054350 1.0461e-05
22:34074960 C T 0.052874 -1.9851e-05
22:34077196 C T 0.857255 -1.1655e-06
22:34077804 C T 0.217585 2.7577e-05
22:34081902 A C 0.143507 1.2605e-05
22:34085522 T G 0.302659 -6.8599e-06
22:34090960 G T 0.400159 -2.5589e-05
22:34092189 A G 0.144639 4.8602e-06
22:34095499 A G 0.424886 6.4173e-05
22:34098417 A G 1.859893 2.7860e-05
22:34100211 T G 0.023132 7.5291e-06
22:34103264 A C 0.050936 -8.2889e-06
22:34104403 A G 0.943291 1.6553e-05
22:34107277 G C 0.090221 -5.9024e-07
22:34109215 A G 0.111660 4.8351e-06
22:34109454 A G 0.032992 9.0180e-06
22:34110028 C A 0.091788 7.3100e-06
22:34113589 A G 0.378400 -1.4795e-05
22:34113903 C A 0.134840 -7.9095e-06
22:34117355 G A 0.072814 -1.3097e-05
22:34119682 T C 0.068544 4.2476e-06
22:34119866 G A 0.094274 4.8371e-07
22:34119898 T C 0.898920 -7.3797e-07
22:34121238 C T 0.177964 4.2344e-06
22:34122129 G A 0.130285 1.5900e-05
22:34128731 A G 0.176614 9.6312e-06
22:34135508 C G 0.059412 1.2436e-05
22:34137784 G A 0.964326 7.1520e-06
22:34145542 A C 0.102549 2.4909e-06
22:34145596 G A 0.180418 1.0259e-05
22:34154020 T C 0.214930 1.1903e-06
22:34154285 T C 0.067636 -8.1349e-06
22:34155838 A G 0.043433 6.0412e-06
22:34164768 T C 1.647639 -1.9393e-05
22:34167296 T C 0.029670 2.0058e-05
22:34168009 C T 0.498013 -2.6459e-05
22:34175297 G A 0.207998 1.9485e-05
22:34176109 A G 0.043307 -2.8135e-06
22:34178318 G T 1.733009 -7.4244e-06
22:34187093 C A 0.069207 -4.4245e-05
22:34193122 G A 0.630636 8.0269e-08
22:34208551 T C 0.090054 -1.2382e-06
22:34210917 C T 0.023870 -4.5140e-08
22:34212201 C T 0.062989 -4.7140e-06
22:34217757 T C 0.433664 -3.9488e-05
22:34218171 A C 0.045609 -1.0807e-05
22:34223010 C T 1.412402 -2.9246e-05
22:34224799 C T 0.278823 2.6556e-05
22:34227042 T C 0.179259 2.5254e-05
22:34234855 C T 0.025669 1.5102e-07
22:34235677 C T 0.426508 -3.8734e-05
22:34250471 G A 0.450109 3.1652e-05
22:34252545 A G 1.603016 -1.3259e-05
22:34256923 A C 0.538695 -3.2065e-05
22:34258472 A G 0.101050 1.9411e-05
22:34263325 A G 1.154444 -3.9319e-05
22:34265402 G A 0.156909 3.8091e-06
22:34271409 G T 0.031958 1.4678e-05
22:34271689 A C 0.080963 -4.9291e-05
22:34272930 C G 0.235659 3.6386e-05
22:34274556 G A 1.144778 6.6750e-05
22:34279012 A T 0.164953 1.5050e-05
22:34279596 T C 0.023347 -4.0342e-06
22:34284173 G A 1.420306 2.2046e-06
22:34294069 T C 0.038391 1.2675e-05
22:34296093 C A 0.922389 1.5459e-05
22:34297802 C T 0.030303 -8.0255e-07
22:34298354 G A 0.064865 -6.4460e-06
22:34302336 T C 0.028912 5.2725e-06
22:34303377 A C 0.295710 5.9843e-07
22:34306103 A G 0.025227 -2.2899e-07
22:34306502 A G 0.064569 4.6883e-06
22:34310779 T C 0.090527 1.7489e-05
22:34315577 T C 0.038364 -7.1638e-06
22:34318741 G A 0.142820 -7.6359e-06
22:34319286 C T 0.738404 -1.1706e-05
22:34319736 A G 0.258268 1.6161e-06
22:34322368 A G 0.078128 -1.2330e-05
22:34325547 A C 0.101808 -4.1839e-06
22:34326145 G A 0.214342 1.9029e-05
22:34326430 G A 0.160482 2.8171e-05
22:34336619 A G 0.076360 1.4286e-05
22:34337020 A G 0.025128 -4.1975e-06
22:34337383 T C 0.195548 -3.7881e-05
22:34342735 G A 0.168995 2.4699e-05
22:34343697 A C 0.106374 -2.8325e-06
22:34352803 A G 0.103769 -2.5474e-06
22:34354953 T C 0.796415 1.9382e-05
22:34356096 C T 1.885776 1.9761e-05
22:34356504 G A 0.113942 -2.4125e-05
22:34363286 C T 0.268423 1.6179e-05
22:34365382 G A 0.192518 1.4026e-05
22:34368674 A G 0.036738 1.3259e-06
22:34378012 A G 0.579000 -9.0496e-06
22:34384135 A C 0.039849 1.2621e-05
22:34391401 A G 0.182955 3.0880e-05
22:34396981 T G 0.921529 -8.3483e-06
22:34397453 A G 1.337368 5.0541e-05
22:34399754 A G 0.141218 1.1535e-05
22:34411707 T C 0.024224 1.1112e-05
22:34412897 T C 0.057579 -1.0660e-05
22:34413273 G A 0.130839 -8.1074e-06
22:34414466 C T 0.846178 -4.2121e-06
22:34419996 T C 0.130614 -1.1978e-05
22:34420138 C T 0.034977 5.6628e-06
22:34424834 C T 1.515121 1.3566e-05
22:34432776 C T 0.148018 -4.2258e-07
22:34436795 C T 0.840032 3.2372e-06
22:34437237 T C 0.072641 -7.3688e-07
22:34441255 C T 0.165986 5.0203e-06
22:34447269 C A 0.295540 4.5643e-06
22:34458847 G A 0.038098 4.4745e-06
22:34460730 T G 0.056624 9.1861e-06
22:34466882 G A 1.374820 9.7544e-06
22:34467030 G A 0.152910 1.5510e-05
22:34469447 C T 0.092785 7.2954e-06
22:34473635 A G 0.523110 4.3744e-06
22:34474645 G T 0.093482 1.5772e-05
22:34475231 G A 0.618605 1.2787e-05
22:34476087 A G 1.413820 9.7232e-06
22:34477454 T C 0.687906 -1.9507e-06
22:34484181 A C 0.072219 -2.8343e-06
22:34486857 T C 0.050249 1.6375e-05
22:34488452 A G 0.403358 1.7158e-05
22:34493647 A G 0.038166 -1.2050e-05
22:34495223 G A 0.033801 6.3543e-06
22:34499558 C A 1.401835 -1.3008e-05
22:34501541 A G 0.596917 2.3063e-05
22:34503059 G A 0.786702 -5.8239e-05
22:34506382 G A 0.155460 -9.8963e-07
22:34509679 A C 0.050209 -1.0234e-05
22:34509709 T C 0.034831 -1.4765e-05
22:34512345 G A 0.099904 2.2245e-05
22:34514810 C A 0.664886 -4.7383e-05
22:34523560 T C 0.044534 2.2747e-05
22:34525115 A G 0.024244 1.2186e-05
22:34526428 C T 1.443809 -2.0244e-05
22:34533451 A G 1.559029 -3.2696e-05
22:34536720 T C 0.066266 3.6159e-06
22:34537376 C G 0.048345 -1.7391e-05
22:34543541 A G 0.410144 -3.3795e-05
22:34549635 G A 0.472545 -1.3382e-05
22:34550083 T C 0.030459 -3.7677e-06
22:34552415 A G 0.413789 -2.2435e-07
22:34553443 C T 0.061897 -1.7782e-06
22:34560376 T G 0.530444 1.2442e-05
22:34562535 A G 0.138315 2.7706e-06
22:34570018 G A 0.043355 -1.1161e-05
22:34571858 G A 0.402930 -6.8862e-05
22:34574038 T G 0.097606 2.1389e-05
22:34576191 T G 1.462243 -3.0274e-05
22:34583078 A G 0.382507 -6.6489e-05
22:34588728 T C 0.101169 6.1703e-06
22:34590934 A G 0.274128 -1.4392e-05
22:34598662 A G 0.563895 -4.8983e-06
22:34603597 T G 0.069166 2.6754e-05
22:34605946 T G 0.058263 1.0578e-05
22:34613273 A G 0.099044 5.9266e-06
22:34620442 A G 0.040570 9.2988e-06
22:34620754 T C 0.349692 -3.0836e-05
22:34628912 G A 1.100659 1.0724e-05
22:34642970 G A 1.473058 -2.0320e-05
22:34654900 C T 0.286350 1.0198e-05
22:34658717 A G 0.026893 9.4714e-07
22:34672001 C T 0.023965 6.0808e-06
22:34691035 A G 0.850204 -8.8826e-06
22:34692400 C A 0.158054 1.0137e-05
22:34694532 T C 0.037881 1.6330e-05
22:34695593 C T 0.044147 1.1457e-06
22:34696088 A G 0.034080 -2.2040e-05
22:34698408 C T 0.095290 3.4707e-05
22:34703475 A G 0.028497 2.1326e-06
22:34708649 T C 0.038279 -9.4433e-07
22:34715414 A G 0.634193 -8.7794e-06
22:34719475 T C 0.040856 -1.2326e-05
22:34731050 C T 0.744684 -8.1217e-07
22:34731553 C T 0.078883 1.3541e-05
22:34750997 A G 0.067048 -3.2125e-06
22:34752223 G A 0.552573 1.0860e-05
22:34753379 C G 0.169750 -3.9183e-06
22:34758540 T C 0.811232 -2.6844e-05
22:34770148 C T 0.824743 -3.3374e-05
22:34771389 A G 0.037459 2.9032e-05
22:34773031 A G 0.104429 -1.3042e-05
22:34787677 G A 0.077224 -2.7023e-05
22:34793751 A C 0.882740 1.4147e-05
22:34798245 T C 0.919883 9.4851e-06
22:34799521 A G 0.385846 3.6329e-06
22:34802655 C T 0.284263 4.4271e-06
22:34803550 T C 0.378325 1.8113e-05
22:34812086 A G 0.208076 1.8554e-05
22:34813253 T C 0.441742 1.0315e-05
22:34814862 A G 0.051137 3.3915e-06
22:34818540 C T 0.567417 1.2896e-05
22:34832523 T G 0.411096 6.1557e-06
22:34835232 T C 0.165850 -2.3424e-05
22:34846202 A G 0.064359 4.9816e-06
22:34847770 A G 0.050185 -9.3962e-08
22:34851109 C A 0.414153 -6.7007e-05
22:34851377 A C 1.426103 -4.7480e-05
22:34855476 A G 0.167111 -7.9958e-06
22:34859565 G A 0.118419 -1.3034e-05
22:34859793 G A 0.279574 4.2963e-06
22:34860178 T A 0.297297 -5.2532e-05
22:34862760 C A 0.160366 4.0991e-05
22:34869455 G A 0.042267 -2.8295e-05
22:34875363 C T 0.500563 8.2822e-06
22:34882496 A G 0.051038 6.1099e-06
22:34887654 C T 1.885399 -1.1125e-05
22:34889097 G T 0.189809 1.3206e-05
22:34890448 C T 0.190047 1.2928e-05
22:34890704 A G 0.060163 6.8401e-06
22:34892600 T C 0.520574 8.0246e-06
22:34898385 T C 0.329756 -1.0826e-06
22:34902153 A G 0.787130 1.1585e-05
22:34902351 G A 0.073110 -1.3069e-05
22:34911380 T C 0.057522 -4.6951e-06
22:34918250 T C 0.041981 -7.9350e-06
22:34920388 G A 0.692642 -2.0246e-05
22:34929202 A C 0.072260 -5.9963e-07
22:34931124 T C 0.151112 -1.0807e-05
22:34936608 A C 0.036436 -5.5202e-06
22:34963722 A G 0.021385 1.5415e-05
22:34972634 T C 0.191927 1.2468e-05
22:34973064 C T 1.742742 -2.6272e-06
22:34982457 T G 1.749205 1.9092e-06
22:34985195 A G 0.075262 -1.3399e-05
22:34985697 C G 0.436177 -1.8258e-05
22:34988223 G C 0.040247 -3.6961e-05
22:34988919 G C 0.119514 -1.7558e-07
22:34990465 T C 0.054635 -1.6007e-05
22:34993160 A G 0.078985 -2.0809e-06
22:34997079 A G 1.392020 -1.1581e-05
22:35001232 A G 0.054703 -1.1596e-05
22:35001433 T C 0.046404 1.2363e-05
22:35001774 C T 0.020895 7.9173e-06
22:35002559 T C 0.129098 7.1156e-06
22:35003222 G A 0.074065 1.0743e-05
22:35028125 G T 1.824199 -3.2108e-05
22:35031598 G A 0.054720 -1.4304e-05
22:35036132 G A 0.124739 2.2486e-05
22:35047216 A G 0.086753 -3.3448e-05
22:35047355 G T 1.514322 1.1293e-06
22:35047695 C G 1.507974 1.2303e-07
22:35048291 A G 0.080851 1.7038e-05
22:35049402 A G 0.051983 4.9404e-06
22:35066091 A G 0.079899 2.0393e-05
22:35091071 G A 1.454087 -1.4483e-06
22:35092473 G A 0.054475 -1.1827e-05
22:35093399 C T 1.527907 7.1471e-06
22:35108876 A C 0.092598 -4.0359e-06
22:35109337 A G 0.061166 -1.4782e-06
22:35114710 T G 0.049141 -2.4611e-05
22:35118171 T C 0.043912 4.1050e-06
22:35127979 A G 1.893545 -5.5795e-06
22:35138148 T C 0.039849 -9.1608e-06
22:35140640 C G 0.383585 -2.9190e-05
22:35147080 G A 0.063094 -1.6114e-06
22:35155956 G T 0.150755 1.3973e-05
22:35157260 G C 0.068693 1.3946e-05
22:35166424 G A 0.025958 4.7710e-07
22:35167022 C G 0.023938 4.9948e-06
22:35167637 G A 0.079267 -2.6044e-05
22:35167697 G T 0.192549 -1.4238e-05
22:35168581 C T 0.092989 5.1908e-06
22:35182552 G A 1.849918 4.3499e-06
22:35192087 T C 0.062475 -5.2336e-06
22:35203632 A G 0.422805 -5.8342e-06
22:35209136 T C 1.112167 -3.1402e-05
22:35211032 A G 0.110787 -7.6064e-06
22:35211276 T G 0.646867 -1.9263e-05
22:35221511 C T 0.392258 -1.3819e-05
22:35225787 A C 0.036361 -1.1821e-05
22:35236527 T C 1.406989 9.0622e-06
22:35238561 G A 0.080708 -1.2709e-05
22:35242735 C T 0.467272 -5.8889e-06
22:35245946 A G 0.877494 2.4380e-05
22:35259690 T C 0.029912 -3.8688e-06
22:35260875 T C 1.200610 -3.3923e-05
22:35281938 A G 0.028276 -1.4002e-05
22:35291275 C T 0.945470 4.2450e-05
22:35292292 G T 0.063951 -1.1547e-05
22:35296277 T C 0.025108 2.8036e-05
22:35308197 C T 1.260097 3.6936e-05
22:35317012 T C 0.065569 -1.3131e-05
22:35327772 C A 1.926322 -3.6645e-05
22:35328229 T C 0.131862 6.1157e-06
22:35330223 A G 0.058990 -2.4804e-05
22:35331562 C T 1.120537 3.1139e-05
22:35338995 G A 1.608116 1.0930e-05
22:35340428 T C 1.206866 1.1596e-05
22:35340584 A C 1.507373 1.5598e-05
22:35341316 T C 0.469335 -1.8756e-05
22:35344317 G A 1.614797 4.3126e-06
22:35344720 T C 0.159968 2.4521e-05
22:35347360 C T 1.186647 5.2808e-06
22:35347797 C T 0.026437 -1.5301e-05
22:35348741 G C 0.032713 -1.9081e-05
22:35353740 A C 0.144135 -1.2875e-05
22:35360118 A G 0.055111 -2.0462e-05
22:35360419 G A 0.106615 1.3890e-05
22:35362559 C T 0.056223 -1.0382e-05
22:35362762 A G 0.116254 9.8853e-06
22:35366127 T G 0.070900 -1.5738e-05
22:35368333 T C 1.117953 -4.8476e-06
22:35369739 C T 0.212696 -2.3959e-06
22:35371248 A G 0.520547 1.0679e-07
22:35371707 T C 1.482040 -2.0778e-06
22:35372628 G A 0.055319 -1.0452e-05
22:35373807 C T 0.020362 -2.4266e-05
22:35375081 T G 0.468169 -4.3221e-06
22:35376084 G T 0.449793 -2.9766e-06
22:35378195 T C 1.604750 -2.7233e-05
22:35382268 A C 0.889438 -3.5637e-05
22:35389836 G A 0.150925 1.0018e-05
22:35398125 A G 0.088837 -1.5385e-07
22:35401413 A C 0.814105 -1.6029e-05
22:35402518 A G 1.401172 -1.1172e-05
22:35404874 A G 0.026668 -3.7231e-06
22:35412524 A C 1.241374 -7.1016e-06
22:35412768 A G 1.083748 -4.8415e-06
22:35419122 C T 0.106091 -2.0731e-05
22:35435980 T C 0.209946 1.0376e-05
22:35438771 A G 0.098466 -1.9733e-06
22:35439451 T C 0.177903 1.7317e-05
22:35440082 A G 1.241292 -7.7970e-06
22:35441637 A G 0.073045 9.5785e-06
22:35442268 T C 0.709587 -1.3536e-05
22:35444362 A G 0.038772 -7.0740e-07
22:35447136 T C 0.110066 -4.0103e-05
22:35450940 C T 0.339142 2.2506e-06
22:35463162 G A 1.283977 2.6423e-05
22:35463225 T C 0.117511 2.1378e-05
22:35463249 T C 0.967025 2.0410e-05
22:35463994 G T 1.888387 4.8096e-06
22:35466485 T C 0.538573 -4.7814e-06
22:35469757 C T 1.241581 -1.9110e-05
22:35472150 G A 0.123852 5.3011e-06
22:35472266 T G 0.069050 -7.6679e-06
22:35475355 T C 0.020606 1.0142e-05
22:35475457 A C 0.030367 -3.7230e-05
22:35478529 A G 0.111820 6.5646e-06
22:35481493 T C 0.195078 3.7528e-06
22:35487542 C A 0.031550 -3.5351e-06
22:35505687 C T 0.127249 -3.3018e-05
22:35508826 G A 0.215780 3.1973e-06
22:35513951 C T 1.678435 -1.6425e-05
22:35517633 A G 0.338296 9.0040e-06
22:35519853 T C 0.040227 1.3195e-06
22:35522108 A G 0.069030 1.5024e-05
22:35525268 C T 0.061006 -8.1774e-06
22:35526281 G A 0.791516 -2.6542e-05
22:35527928 T C 0.029908 -3.2255e-06
22:35530483 C T 0.274760 -2.0069e-05
22:35530868 T G 0.118219 -1.2485e-05
22:35531612 T C 0.132467 7.1030e-06
22:35531698 A G 0.494215 1.8775e-05
22:35531757 C G 0.811990 -9.2481e-06
22:35532059 C T 0.819405 8.4875e-06
22:35532345 A G 1.910309 -1.0393e-05
22:35537967 T C 0.189768 -2.1622e-05
22:35538698 G A 1.921909 -2.0693e-05
22:35540218 G A 1.483264 -1.9082e-06
22:35540603 G A 1.457055 5.1601e-06
22:35541191 C A 0.069108 1.0510e-06
22:35543407 A G 0.436245 -2.7687e-05
22:35549193 C G 0.240847 -1.3303e-05
22:35554537 A C 0.035236 -2.6567e-06
22:35558709 T C 1.893280 -2.3627e-05
22:35579346 T C 1.453264 -5.9757e-07
22:35579481 G A 0.056043 9.2353e-06
22:35588773 C A 1.720419 -8.7809e-06
22:35592652 T C 0.142735 -1.7484e-05
22:35593042 T C 0.174696 -1.0286e-05
22:35603836 A G 0.196761 -1.0541e-06
22:35616077 A G 0.085988 4.7920e-06
22:35664327 C T 1.393914 -7.7543e-06
22:35684533 C G 1.766337 -2.3855e-05
22:35699103 G T 0.091877 5.4168e-06
22:35703128 C T 1.302197 -1.0039e-05
22:35704080 A C 0.080569 -8.9697e-06
22:35708569 G A 0.135510 -2.1433e-06
22:35711543 C A 0.326543 1.1752e-05
22:35717246 C T 1.636889 2.5877e-06
22:35722011 A G 0.216011 -1.4158e-05
22:35723739 G A 0.049484 -3.6706e-07
22:35723831 G A 1.747291 -1.2870e-05
22:35727976 A G 0.049206 -8.0753e-06
22:35729721 A G 1.170661 -1.9363e-06
22:35733654 A G 1.239847 -1.7049e-05
22:35742762 T C 0.091496 -1.1810e-05
22:35745196 G T 0.560991 -5.5905e-05
22:35749400 A G 0.982987 -1.7140e-05
22:35750980 A G 0.214638 2.2687e-05
22:35755340 A G 0.101777 -9.6891e-06
22:35758019 C T 0.099411 -2.2705e-05
22:35764919 G A 0.973832 -4.7168e-06
22:35768057 A G 0.733291 1.1576e-05
22:35772168 A G 0.109369 3.0642e-05
22:35777185 C G 0.116753 -9.0327e-06
22:35779223 C T 0.101607 -3.1945e-06
22:35783413 G A 1.045928 2.3484e-05
22:35786659 G A 0.032149 6.6208e-06
22:35787235 T C 0.624734 9.6809e-06
22:35789263 G A 0.742518 1.2959e-05
22:35793918 G A 0.131141 -1.8318e-05
22:35797833 T G 0.127262 4.5056e-06
22:35798935 A G 0.028096 1.1250e-05
22:35802661 G C 0.178508 -1.2476e-05
22:35805720 T C 0.084584 8.2981e-06
22:35814215 G A 0.162481 3.9530e-05
22:35814962 G C 0.153913 6.2981e-06
22:35815296 T C 0.981733 1.5898e-05
22:35817553 T C 0.532167 -8.2828e-06
22:35831349 T C 0.030881 -1.2959e-05
22:35840396 A G 1.063029 -2.7523e-05
22:35842782 T C 1.572234 1.0705e-05
22:35843799 T C 0.028222 9.4947e-06
22:35844298 T C 0.088440 -1.7934e-06
22:35848659 C T 0.272962 1.9905e-05
22:35855828 A G 1.563932 1.1897e-05
22:35859158 G A 0.483611 5.0749e-05
22:35860077 C T 0.038425 8.5349e-06
22:35864572 C T 0.070274 1.7439e-06
22:35868337 C T 0.030350 2.8361e-06
22:35868392 A G 0.293887 1.8525e-05
22:35869319 C A 0.285945 -1.4699e-05
22:35871232 G A 0.246402 4.3277e-05
22:35875615 G A 0.341431 -3.3393e-06
22:35877611 G C 0.346099 -7.8663e-06
22:35879081 T C 0.147104 -1.6458e-05
22:35879139 G A 0.065362 2.0609e-05
22:35881356 T C 0.061268 1.4942e-06
22:35882281 T G 0.022252 -3.5178e-06
22:35882540 C T 0.692517 1.2070e-05
22:35885798 T C 0.101913 -1.6628e-05
22:35889624 T C 0.076176 -2.7696e-05
22:35890112 C T 0.769472 -1.9132e-06
22:35898803 G A 0.322575 1.9112e-07
22:35902517 G A 0.600874 -5.0201e-06
22:35902777 G A 0.146560 -7.9873e-06
22:35905067 T G 0.754805 -7.6005e-06
22:35910311 A G 0.058480 7.3089e-06
22:35911044 A G 0.073256 -8.7339e-06
22:35913606 G A 1.047383 -2.1719e-05
22:35913976 C A 0.210663 7.8606e-06
22:35914490 A C 0.134817 -3.0785e-06
22:35915388 C T 1.116220 -1.5459e-05
22:35915430 T C 0.069071 3.9882e-06
22:35916076 T C 0.131012 1.3381e-05
22:35916680 G T 0.096405 3.1798e-06
22:35917546 A G 1.006004 1.6938e-06
22:35918270 C T 0.138509 1.3709e-05
22:35919446 A G 0.295676 8.4537e-06
22:35919837 T C 0.158772 -2.7139e-06
22:35922604 G A 0.926149 5.8872e-06
22:35925430 G A 0.506978 1.5569e-05
22:35933613 T C 0.044099 -5.2890e-06
22:35934614 G A 0.944821 1.0002e-05
22:35939369 T C 1.055336 -1.8240e-05
22:35944014 G A 0.841473 2.8539e-05
22:35948435 T C 0.555990 -1.8138e-05
22:35951876 G A 0.329575 -6.2869e-06
22:35952322 A G 1.770896 1.0335e-06
22:35952603 C A 0.220968 -8.7566e-06
22:35959242 A G 1.336198 1.8477e-05
22:35959734 C G 0.025777 -2.2568e-06
22:35961330 A G 0.078883 4.8354e-05
22:35962060 G A 1.645514 5.7693e-06
22:35964158 G C 1.682613 -2.0076e-05
22:35972304 A G 0.441416 3.5524e-06
22:35975792 C T 0.025271 5.0726e-05
22:35977158 T C 0.883315 -1.4031e-05
22:35979968 A C 0.238311 -6.6950e-06
22:35982589 C T 0.021099 -7.6112e-06
22:35982800 A G 0.204765 2.2181e-05
22:35984019 T C 0.021715 4.6720e-06
22:35984385 A G 0.356543 5.5340e-06
22:35985165 G A 0.047560 4.5544e-05
22:35992907 C T 1.953518 2.3802e-05
22:35993783 A C 1.033934 4.3387e-06
22:35996272 C T 0.135340 -2.9182e-05
22:35998588 C T 0.037350 -1.3258e-07
22:36001258 C T 1.207838 5.0217e-06
22:36002985 C A 0.032720 -1.2731e-06
22:36007075 T C 0.916470 -2.7399e-05
22:36011129 T G 1.105347 -1.4370e-05
22:36013119 A C 0.038921 -1.1930e-05
22:36014553 C T 0.052242 3.5450e-05
22:36027062 T C 0.061635 1.3863e-05
22:36032971 C G 1.287057 -2.2423e-05
22:36034065 C T 0.194592 6.4848e-06
22:36034818 A G 0.891416 -1.5458e-05
22:36038700 A C 0.045187 1.3280e-05
22:36040410 G A 0.136581 5.0333e-06
22:36043201 A G 0.223814 1.1904e-05
22:36043635 G A 1.959348 -6.7847e-07
22:36044487 A G 0.047982 -6.9015e-06
22:36052321 A G 0.028548 9.8670e-06
22:36053342 T C 0.044133 1.7385e-05
22:36053526 G A 0.195976 -1.9802e-06
22:36055130 A T 0.023323 1.1195e-05
22:36063884 T C 0.025131 -9.6673e-06
22:36072262 T C 0.731798 4.0368e-06
22:36074043 C T 0.073450 2.3050e-05
22:36080160 A G 0.023166 8.4401e-06
22:36082417 G A 1.152329 -1.5193e-05
22:36084791 C T 0.044629 -7.8425e-06
22:36085208 A G 0.021810 2.3486e-06
22:36085347 T C 1.160774 -1.2923e-05
22:36094766 T G 0.534456 -6.0969e-06
22:36103951 T C 0.622725 -1.0136e-05
22:36104730 T C 1.370778 1.2464e-05
22:36107321 T C 0.068761 3.7643e-05
22:36110465 C T 0.740233 2.6720e-05
22:36110944 T C 0.063199 2.0679e-05
22:36115172 C T 0.668177 4.9668e-06
22:36122724 A C 0.020552 -1.4467e-06
22:36122930 T C 0.638514 -3.0003e-06
22:36123083 T C 0.534020 -1.9525e-05
22:36124860 G C 0.650148 -6.1149e-06
22:36125876 T C 0.648921 -6.2790e-06
22:36127324 A G 0.086087 -1.5299e-05
22:36128062 A G 0.073137 -1.8670e-05
22:36130527 C T 1.391809 4.7067e-06
22:36130577 A G 0.814903 6.1651e-06
22:36130786 G T 0.517042 -1.4754e-05
22:36134668 G A 0.304254 1.8181e-06
22:36165656 C T 0.078832 -7.2220e-07
22:36170990 G A 0.037741 -2.7037e-05
22:36175768 A G 0.090830 9.5187e-06
22:36176577 A G 0.244243 3.8988e-05
22:36180535 G A 0.275025 2.4013e-05
22:36183988 T C 0.188095 5.0342e-05
22:36198350 T C 0.061044 -8.5003e-06
22:36202141 A G 0.352273 -1.1312e-05
22:36218764 A G 0.056767 -3.2816e-05
22:36233761 C T 0.091000 1.5067e-05
22:36240057 C T 0.379733 1.6239e-05
22:36252267 G A 0.142092 1.9772e-05
22:36269528 T C 0.076584 -1.0567e-06
22:36271656 T G 1.901643 -3.7049e-05
22:36283665 G A 0.063441 -3.1382e-05
22:36288106 C T 0.330544 -3.1257e-05
22:36288320 A G 1.431655 7.5523e-06
22:36308955 T C 0.025482 -1.1067e-05
22:36311770 G T 0.179460 5.4610e-05
22:36321663 A G 0.095841 -8.9958e-06
22:36330938 C T 0.133103 1.2972e-06
22:36339542 T C 0.265897 3.2891e-05
22:36342905 A G 0.038489 -2.4011e-06
22:36360896 A G 0.034073 -1.2598e-05
22:36363641 A G 0.059534 -7.5964e-06
22:36375913 A G 0.062448 1.4277e-05
22:36377903 G A 0.021993 -1.9896e-05
22:36406871 T C 0.034393 1.4566e-05
22:36414359 T C 0.080450 -1.9451e-05
22:36423437 A G 0.177138 3.5517e-06
22:36427484 C T 1.067864 -7.7275e-07
22:36439208 C G 0.198550 1.4767e-05
22:36449158 T C 0.266393 2.9246e-05
22:36451815 A G 0.201858 4.9019e-06
22:36452745 G C 0.087273 -3.4685e-06
22:36457613 T C 1.282743 -1.3976e-06
22:36460074 C G 0.246436 1.6264e-06
22:36467031 G A 0.051925 6.3848e-06
22:36475222 C T 0.421071 -9.9822e-06
22:36477019 T C 0.060405 -1.1813e-06
22:36480881 T C 0.179171 -1.2826e-05
22:36496283 C G 0.106316 -7.5438e-07
22:36498980 T C 0.624751 -1.1824e-06
22:36501713 T C 1.318999 -7.7681e-06
22:36517307 C T 0.362608 4.8481e-06
22:36519002 T C 0.243322 1.0835e-05
22:36519040 T C 1.166683 1.7486e-05
22:36519596 A C 0.925051 7.8424e-06
22:36527967 G A 0.514067 1.8693e-05
22:36532058 A G 0.272870 2.1975e-06
22:36533785 T C 0.719508 -3.1246e-05
22:36537725 A G 0.307055 1.3844e-06
22:36537763 T C 0.120500 4.8374e-06
22:36537893 G A 0.385683 8.7382e-06
22:36540261 A C 1.279278 -3.2088e-05
22:36541825 T C 0.543244 -7.8145e-06
22:36545137 T A 1.662816 -3.1044e-05
22:36545570 C T 1.331228 -1.9802e-05
22:36546358 A G 0.024367 -4.2553e-06
22:36550782 C T 0.677976 -1.4805e-05
22:36556823 T G 1.638898 -1.9241e-05
22:36557521 A G 0.110678 1.5726e-06
22:36560473 A G 0.072896 4.7054e-06
22:36562951 A G 0.681879 -1.0031e-05
22:36565029 A G 1.081028 -2.7975e-06
22:36569844 G A 1.212071 -9.7272e-07
22:36576223 A G 1.505248 7.9449e-07
22:36576940 A G 0.531957 3.7238e-05
22:36583084 C T 0.962432 -2.3316e-05
22:36584713 G A 1.512591 1.8684e-06
22:36587511 T C 0.978245 -2.7041e-05
22:36587704 C T 0.551648 2.6532e-05
22:36588489 G A 0.045102 -3.3209e-06
22:36592731 C T 0.031459 -1.3611e-05
22:36592998 C T 1.563351 2.0832e-05
22:36594371 C A 0.178141 2.0230e-06
22:36594631 A G 0.100890 -9.2167e-06
22:36597744 C A 0.200273 -9.3688e-06
22:36598049 G C 0.753458 -1.0949e-05
22:36600841 G A 0.703359 -9.5794e-06
22:36605331 T C 1.561773 3.0709e-06
22:36608205 G A 0.811041 -7.3901e-06
22:36609181 T C 0.458398 -6.6070e-06
22:36609634 A G 0.162998 -4.4973e-06
22:36611382 C T 0.658801 -7.6888e-06
22:36616445 C T 0.153050 1.4588e-06
22:36616857 T C 0.053251 -2.3277e-06
22:36618077 C A 0.460537 -3.7714e-06
22:36624231 T C 0.022534 -1.9876e-06
22:36626762 C T 0.106057 -3.1238e-05
22:36629633 C A 0.696889 5.2272e-06
22:36631593 G A 0.917660 -1.1577e-06
22:36632643 G T 0.098064 -6.2013e-07
22:36633025 T C 0.820374 -6.1857e-06
22:36633744 A G 0.092132 9.2014e-06
22:36633861 A C 0.057906 -1.0505e-05
22:36634586 C A 0.246198 2.5972e-06
22:36635032 C T 0.955411 -4.8288e-07
22:36635967 G A 0.832872 -1.2507e-05
22:36643730 C T 0.064022 -6.3426e-06
22:36644108 G A 0.081773 -1.0625e-05
22:36644151 A G 0.389766 1.0578e-05
22:36644857 T C 0.384234 1.0921e-06
22:36648738 T C 0.203792 1.0396e-05
22:36651231 G T 0.226166 8.8441e-06
22:36652931 T C 1.388987 -8.5778e-07
22:36655735 A G 0.066711 -1.7402e-05
22:36657740 A G 0.115030 2.0961e-06
22:36657789 C T 1.204166 -1.9811e-05
22:36658855 C T 0.115506 1.6197e-06
22:36661330 A G 1.625846 -2.0826e-06
22:36661646 A G 1.627322 -2.6552e-06
22:36662654 C A 0.106391 -6.2601e-06
22:36664002 A G 0.366307 1.5067e-05
22:36669095 T C 0.501110 -7.1054e-06
22:36669145 G A 1.973383 3.6904e-06
22:36670690 T C 0.413796 -8.1092e-06
22:36672276 C A 1.254966 2.0130e-05
22:36675364 G A 0.917714 2.4249e-05
22:36677400 A G 0.268936 -9.2472e-06
22:36679058 C T 1.269052 1.6324e-05
22:36680825 G C 1.335637 3.1832e-05
22:36684331 T C 0.082058 4.0705e-06
22:36684358 A C 0.381178 -3.9954e-06
22:36692752 C T 0.025118 1.7116e-05
22:36693922 T C 0.114363 -1.9313e-05
22:36693980 A T 1.304077 9.8811e-06
22:36697486 C T 0.040917 6.1741e-06
22:36704700 T C 0.100254 -1.0854e-05
22:36704834 A C 0.137428 4.3043e-06
22:36707661 G A 1.360453 7.3378e-06
22:36708483 A G 1.929042 -3.6314e-06
22:36713020 T C 1.953667 4.5668e-06
22:36718351 A G 0.101859 5.4390e-07
22:36719387 T C 0.048308 8.9882e-06
22:36720779 T C 1.187082 9.2528e-07
22:36722503 T C 0.052803 2.7693e-05
22:36728152 A C 0.126463 8.7478e-06
22:36732992 G T 0.213485 -3.5251e-05
22:36733938 G A 1.314892 -7.8137e-06
22:36738145 G A 0.103494 -2.5143e-05
22:36740566 C T 1.975028 1.0980e-06
22:36748993 G A 1.919975 -1.7260e-05
22:36751101 A C 1.086104 -1.9245e-05
22:36763048 A G 0.049464 -2.1397e-05
22:36764076 G A 0.043389 -2.5636e-05
22:36764788 G A 0.240578 3.2163e-05
22:36765011 A G 0.068343 1.0366e-06
22:36768595 G A 1.355638 -1.3505e-05
22:36774812 C T 0.197397 2.3191e-05
22:36776099 T C 0.040359 -1.7928e-05
22:36777765 T G 0.094552 -2.1968e-05
22:36782580 A G 0.159472 7.7922e-07
22:36782759 A C 0.062846 -1.8991e-05
22:36788999 A G 0.066259 3.0192e-05
22:36803933 A G 0.100468 1.7712e-05
22:36807762 T C 0.544631 -2.4510e-06
22:36815570 A G 0.765467 1.4807e-05
22:36829999 A G 0.615279 -8.1963e-06
22:36831881 A G 0.776468 1.7044e-05
22:36837065 G A 0.094746 -1.9398e-05
22:36852471 C T 0.043511 -2.4087e-05
22:36868904 T C 0.180065 3.1952e-05
22:36870845 C A 0.323714 -8.0343e-06
22:36874223 T C 0.179704 -1.4454e-05
22:36885159 C A 0.213417 -4.9884e-06
22:36886199 G C 0.021341 9.3399e-06
22:36889930 G A 0.381321 9.5130e-06
22:36891786 C G 1.225996 -3.0113e-05
22:36892369 G A 0.036375 -1.3081e-06
22:36897161 G A 0.026294 -9.4941e-06
22:36897427 C T 0.125079 1.1988e-05
22:36900271 C T 1.619145 -1.1102e-05
22:36900806 G A 1.436065 -3.3438e-05
22:36900812 T C 0.025750 6.6685e-06
22:36916156 C G 0.106071 2.0772e-05
22:36917349 A G 0.065287 -1.1581e-05
22:36918763 C T 0.027216 5.8181e-06
22:36920062 C T 0.227649 -9.4122e-06
22:36922052 C T 0.128248 1.9625e-06
22:36922262 G A 0.052877 1.4311e-05
22:36923144 T C 1.285769 7.1731e-06
22:36923591 T C 0.689892 -2.0355e-06
22:36924714 G A 0.474132 -1.2452e-05
22:36928457 A G 0.371801 -9.0232e-06
22:36939236 T C 0.072811 -5.9017e-06
22:36941065 A G 0.826293 -8.4152e-06
22:36941503 G T 0.034794 7.7414e-06
22:36942323 A G 0.586837 -2.0430e-06
22:36946643 T G 1.185314 -2.8863e-06
22:36947104 G A 1.278150 4.0274e-06
22:36948035 T C 0.048413 2.2805e-05
22:36954605 C T 0.057909 5.1191e-05
22:36954939 T C 1.163793 -6.1102e-05
22:36959500 T C 0.111854 1.1623e-05
22:36962852 T C 0.127633 1.1891e-05
22:36965284 C T 0.886939 -1.5015e-05
22:36965982 A G 0.057899 2.1899e-06
22:36969134 G A 0.062451 -6.2879e-05
22:36969683 G T 0.458391 -2.0873e-05
22:36970912 T C 0.664176 6.0360e-06
22:36976510 T G 0.549211 6.4113e-06
22:36978260 T G 0.427215 -1.5512e-05
22:36983428 A G 0.552301 -2.1911e-05
22:36986092 C T 0.667011 1.5868e-05
22:36988118 G A 1.818759 -6.4376e-06
22:36992487 C G 0.205441 3.7791e-05
22:36996189 C A 0.060374 6.8670e-07
22:36998907 T C 1.177539 -4.7532e-06
22:37001495 G T 0.495409 -4.6758e-05
22:37002064 A G 0.042763 9.3256e-06
22:37002653 C T 0.060962 -6.0416e-06
22:37011648 A G 1.285000 9.1928e-06
22:37012281 G T 0.182900 4.6084e-07
22:37012711 G A 0.030020 -2.4041e-05
22:37013167 G C 1.518820 1.3111e-06
22:37019410 C T 0.067245 -2.9608e-06
22:37025927 A G 0.049100 3.4909e-06
22:37029920 A G 0.174061 7.4470e-06
22:37032163 G A 0.045853 -2.6135e-05
22:37038424 T C 0.042341 4.3525e-06
22:37042030 A G 0.102083 -4.6089e-06
22:37045113 C T 0.145166 3.3590e-06
22:37050675 G C 0.546977 3.2033e-06
22:37059389 T G 0.520452 2.0303e-06
22:37060652 C G 0.628427 -3.9881e-06
22:37062850 A G 0.196819 9.9344e-06
22:37074505 G A 0.034879 1.7977e-05
22:37077414 T G 0.116944 2.6694e-05
22:37077643 T C 0.299511 -1.0441e-05
22:37078069 A G 0.020742 2.5485e-06
22:37080738 C G 1.401689 -1.0475e-05
22:37082112 A G 1.325366 -2.2915e-06
22:37084139 A C 0.059820 1.0885e-05
22:37086181 T C 0.142327 -3.8055e-05
22:37087493 A C 1.377877 -1.9944e-06
22:37090343 A G 0.555106 -7.2441e-07
22:37096101 C A 0.193854 -1.1629e-05
22:37096927 C T 1.128432 3.0978e-05
22:37101890 C T 0.796215 -2.7767e-05
22:37103563 G A 0.080797 1.5257e-06
22:37104419 C T 0.030677 -7.0542e-06
22:37110264 T C 0.025424 -7.3659e-06
22:37118543 T C 0.811113 7.1989e-06
22:37121731 A C 0.071060 1.8604e-05
22:37122603 C T 1.927910 -5.1031e-06
22:37122724 T C 0.025628 -2.1536e-05
22:37123295 T C 0.044126 1.4936e-05
22:37126789 T G 0.034304 -2.0339e-05
22:37129340 T C 0.036208 9.8683e-07
22:37131707 A G 0.056512 -1.3470e-05
22:37134562 C T 0.137955 -3.3031e-05
22:37135103 T C 0.035770 -1.1665e-07
22:37140424 T G 1.651607 4.0809e-06
22:37149351 C T 0.119436 -1.4200e-05
22:37155457 C A 1.470287 -3.1801e-05
22:37157847 A G 0.528819 -4.8094e-05
22:37162411 G A 0.088072 -4.5701e-06
22:37163329 T C 1.603893 -2.1439e-05
22:37177878 T C 0.148096 4.3008e-06
22:37181778 C T 0.122132 3.1863e-05
22:37184521 G A 0.185205 -2.0013e-05
22:37191418 G A 1.464151 -3.8375e-05
22:37192999 G A 0.205404 2.3464e-05
22:37193502 T C 0.041702 3.2506e-06
22:37193540 G A 0.104789 -4.6946e-06
22:37193703 A G 0.057219 -3.9860e-06
22:37193986 A C 1.337504 -1.0440e-05
22:37194716 C A 1.843282 -6.8393e-06
22:37195893 T C 0.956856 -1.5929e-07
22:37199132 C T 0.100611 -4.2793e-06
22:37200629 A G 0.041961 -1.8062e-06
22:37202179 C T 0.295485 -3.5382e-06
22:37204229 T G 1.853723 -7.0694e-06
22:37206341 G T 0.894796 4.7040e-06
22:37208952 G A 1.852951 -1.0470e-05
22:37209296 C G 1.853794 -1.1413e-05
22:37210469 A G 1.038945 -3.1472e-05
22:37210677 C T 1.508001 -3.1249e-05
22:37211803 A G 0.087719 9.4711e-06
22:37212536 C A 1.815665 -1.8097e-05
22:37214721 T C 1.485172 -1.1740e-05
22:37215827 T C 0.036504 -8.1891e-06
22:37217354 G A 0.054176 5.8117e-06
22:37225933 G C 0.077397 -8.5853e-06
22:37226208 A G 0.315279 -1.0455e-05
22:37228338 T C 0.295659 1.7566e-05
22:37229503 C T 0.056876 9.3573e-06
22:37235632 A G 0.121445 -1.3914e-05
22:37238408 T C 0.730102 -5.5489e-06
22:37243220 C T 1.805945 -2.6198e-05
22:37243662 G T 0.444466 -2.2002e-05
22:37245704 C T 0.185471 -8.2372e-06
22:37246947 T C 0.051235 2.0953e-05
22:37251461 G A 0.128510 2.1744e-05
22:37253239 T C 0.097045 3.2548e-05
22:37254621 A G 0.264816 1.3711e-05
22:37256351 T G 0.314701 -1.1022e-05
22:37256846 A G 0.907525 -7.3467e-06
22:37257712 A C 0.140865 -1.4406e-06
22:37258503 C T 0.609394 1.5747e-06
22:37259534 A G 0.044932 1.9738e-05
22:37259605 C T 1.579853 1.3353e-05
22:37262753 T G 0.034777 9.8497e-07
22:37262966 T C 0.124498 -5.4283e-05
22:37263618 A G 0.176315 1.7068e-09
22:37263846 C T 1.548119 -2.7270e-07
22:37264066 A G 0.109005 1.0451e-05
22:37266023 T C 0.120384 -1.9688e-05
22:37269507 C T 1.311883 -2.6522e-06
22:37271013 C G 1.458820 5.6276e-06
22:37271882 C T 1.645990 1.2239e-05
22:37273180 G T 0.142096 1.7652e-05
22:37274943 C T 0.034984 -6.0492e-06
22:37275555 A G 0.063145 -2.5393e-05
22:37276251 G A 0.983028 -9.0022e-06
22:37277701 A G 0.114074 1.6033e-05
22:37279156 A G 0.038047 1.1043e-05
22:37280214 A G 0.093781 1.9840e-05
22:37285894 A G 1.509939 -1.4765e-05
22:37290201 A C 0.095144 1.5158e-05
22:37291789 G A 0.047526 -8.9189e-06
22:37293910 A G 0.029585 1.3231e-05
22:37296596 C T 0.029653 -3.6201e-05
22:37307054 A G 0.124804 -1.9679e-05
22:37307594 T G 0.067021 1.9599e-05
22:37307865 C T 0.049797 3.6179e-05
22:37308691 T C 0.305083 -1.8722e-05
22:37309959 A G 0.038163 -9.3542e-06
22:37310046 A G 0.968140 2.4873e-05
22:37314600 A G 0.097898 1.9677e-05
22:37315967 A G 0.050086 2.1155e-05
22:37318515 C T 1.024883 1.0975e-05
22:37321860 A G 0.205975 4.2308e-06
22:37322820 G T 0.185919 -9.1016e-05
22:37323988 T C 0.885773 2.6195e-05
22:37324740 C T 0.040509 3.8035e-06
22:37325833 T C 0.070679 -1.2077e-06
22:37326443 C G 0.112646 2.4823e-05
22:37326794 A G 0.040013 -5.6479e-06
22:37327707 T C 0.040050 4.0163e-06
22:37328051 A G 0.064923 2.0664e-05
22:37329339 A G 0.055312 3.5788e-06
22:37329545 G A 1.447403 2.9544e-06
22:37330082 C T 0.871891 -2.7178e-06
22:37333936 T C 0.040458 5.1308e-06
22:37337409 T C 0.595642 -1.9743e-06
22:37339018 T C 0.124162 -1.6376e-05
22:37339064 G C 0.029289 -5.4543e-07
22:37340429 G A 0.209259 1.1616e-05
22:37340591 T G 0.289695 2.6312e-06
22:37342719 C T 0.593833 1.3396e-05
22:37343000 A C 1.383806 -5.0790e-06
22:37343442 A G 0.048488 2.0037e-05
22:37343466 T C 1.772443 -1.7215e-05
22:37344580 T C 0.054900 9.7710e-06
22:37347609 A C 0.870018 -2.5988e-05
22:37347831 T G 0.221587 -1.8083e-05
22:37347959 T C 0.271013 7.2779e-07
22:37348019 T C 0.092230 1.1056e-05
22:37354910 C T 0.165371 -6.5095e-06
22:37355706 A G 0.388773 3.5970e-05
22:37359649 C T 0.115720 1.5914e-05
22:37361857 G A 0.194368 -6.6536e-06
22:37365039 T C 0.065501 -1.1145e-05
22:37365274 T C 0.114118 -7.7277e-06
22:37365352 G A 0.128931 9.4768e-06
22:37366826 C T 0.134851 -2.4676e-05
22:37367536 T C 0.331989 -7.3595e-06
22:37368022 T G 0.571194 1.1385e-05
22:37374429 A G 0.280176 -1.0554e-05
22:37383047 T C 0.533765 -2.2270e-05
22:37383241 G T 0.046091 1.1872e-05
22:37386128 G A 0.028215 1.7794e-05
22:37387257 C T 0.139172 -3.6984e-05
22:37390141 G A 0.089307 3.8385e-05
22:37394294 A G 0.400873 -6.9915e-06
22:37398195 T C 0.394879 -1.8792e-05
22:37401532 A G 0.891556 -2.3367e-05
22:37402819 C T 1.556048 -3.3414e-05
22:37404167 C A 0.201677 -3.3222e-05
22:37404409 C G 0.048696 -1.1442e-05
22:37405210 G C 0.118939 -2.5200e-05
22:37407109 C G 0.069822 4.1460e-06
22:37407194 A G 0.100754 -2.9724e-05
22:37417326 T C 0.037405 8.6502e-06
22:37420890 T C 0.105643 -2.5115e-05
22:37423486 G T 0.473238 1.5055e-05
22:37425202 A G 0.335457 -1.0997e-05
22:37429805 G A 0.088069 7.8352e-06
22:37432693 A C 0.042287 6.0782e-06
22:37437172 A G 0.024978 -3.8509e-06
22:37439033 G A 1.739030 3.4200e-06
22:37442255 G A 0.064580 5.9985e-07
22:37453256 T G 0.271758 2.6432e-05
22:37454236 T C 0.025862 1.7236e-05
22:37455874 C T 0.038051 -1.1358e-05
22:37462813 A G 0.047655 7.1492e-06
22:37462926 A G 0.768187 2.1788e-06
22:37467392 C G 0.739359 -3.4965e-06
22:37470224 C T 1.073895 -3.9241e-05
22:37470640 A G 0.037095 -9.8259e-06
22:37471290 A G 0.247759 4.7477e-05
22:37474079 A G 0.782707 1.4725e-05
22:37477732 T C 1.155817 3.0116e-05
22:37478775 G A 0.424855 3.6347e-05
22:37479864 C T 0.039248 -2.6027e-05
22:37480269 G A 0.481908 3.0142e-05
22:37480605 T C 0.122366 1.5979e-05
22:37484848 A G 0.029861 1.5912e-06
22:37485724 C T 0.775224 -1.0030e-05
22:37488981 G A 0.830522 -1.5697e-05
22:37494915 A G 0.773878 -1.3121e-05
22:37495635 A G 0.435772 3.2188e-05
22:37495822 G A 1.255670 1.1411e-05
22:37498026 T C 0.626094 1.9043e-05
22:37499565 A G 0.059381 1.7053e-05
22:37499692 G A 0.814305 -1.2270e-05
22:37506680 C T 0.855786 1.6469e-05
22:37507019 A G 0.255429 -2.4036e-05
22:37509965 C A 1.744245 1.3146e-05
22:37513316 A G 0.688325 1.3540e-05
22:37516789 T G 0.042994 1.2682e-06
22:37516985 G A 1.690912 1.6259e-05
22:37520225 G A 1.048512 1.4216e-05
22:37524619 T G 0.351616 -1.3941e-05
22:37524990 T C 0.056563 -1.7770e-05
22:37525731 G A 0.593130 7.0804e-06
22:37525766 A C 0.029684 4.3831e-06
22:37528098 T C 0.652310 -2.6326e-05
22:37529432 A G 0.043487 7.4820e-06
22:37532126 A G 0.041294 1.9445e-05
22:37532441 A G 0.296543 -2.4013e-05
22:37532954 A G 0.060258 1.9494e-05
22:37533786 G C 0.885219 -4.9537e-05
22:37534034 A G 0.867489 -5.8894e-05
22:37534976 T C 0.154423 -3.7466e-06
22:37539188 A G 0.402678 -4.1372e-05
22:37541831 C G 0.640306 -4.8994e-05
22:37542670 T C 0.020062 -4.8728e-06
22:37543173 A G 1.530349 -2.3309e-05
22:37544438 A G 0.038003 5.1863e-06
22:37544486 A G 0.522906 1.3448e-05
22:37547987 T C 0.084037 -2.7423e-05
22:37551607 G A 0.631670 1.3227e-05
22:37551751 T C 0.787351 1.6146e-05
22:37554229 C T 0.038109 1.7356e-05
22:37554839 G C 0.748678 -7.3097e-06
22:37558356 A G 0.438832 2.2790e-05
22:37559394 C T 1.957421 1.7128e-06
22:37559801 T G 0.068880 1.6493e-05
22:37560170 G A 0.020385 -6.1635e-06
22:37560667 T G 1.952702 -5.3462e-06
22:37560751 T C 1.082048 6.4686e-06
22:37562254 C A 1.970071 -2.3333e-06
22:37565492 T C 1.191794 -4.8259e-06
22:37567490 A G 0.314650 1.2014e-05
22:37567827 A G 1.871174 -3.5903e-06
22:37571497 G A 1.522995 -1.4528e-05
22:37572236 G A 0.032621 6.0445e-06
22:37574264 T C 0.557231 -1.0170e-05
22:37574783 G C 0.052405 -6.7094e-08
22:37575398 T C 0.493250 4.2777e-06
22:37575803 T C 0.034835 -1.2808e-06
22:37577052 T C 0.048934 -1.1301e-05
22:37578388 T C 0.027063 9.8039e-06
22:37578652 A G 0.122587 9.2940e-06
22:37581383 T C 0.383748 6.0701e-06
22:37581422 C G 0.466177 -7.9682e-06
22:37581485 A C 0.844244 -2.0743e-05
22:37586018 T C 0.039067 1.6195e-05
22:37589775 C G 0.023302 9.1364e-06
22:37591318 A G 0.847406 -1.4791e-05
22:37596679 A G 0.091741 -1.1932e-05
22:37599065 T G 1.075020 -4.9822e-06
22:37605524 G A 0.224324 -1.6685e-06
22:37607457 C G 1.012780 -5.8888e-06
22:37611862 T G 0.855661 -1.1325e-05
22:37613309 T C 0.888720 -1.6242e-05
22:37620472 A G 0.273594 2.9210e-05
22:37621269 C A 1.422989 5.3484e-06
22:37622486 A G 0.113245 -5.7974e-06
22:37630788 C T 1.748491 -1.1546e-05
22:37631008 T C 0.308286 -1.1152e-05
22:37631358 G A 0.028858 1.1010e-05
22:37632295 A G 0.035572 -8.9945e-07
22:37632770 A T 0.539735 7.8461e-06
22:37633775 A G 0.311077 -2.4046e-05
22:37637653 C G 0.275807 1.3289e-05
22:37641996 A G 0.847382 3.9015e-05
22:37644621 T C 0.201463 1.7380e-05
22:37648403 C T 0.024659 -9.8661e-06
22:37649529 A G 0.063267 -6.0014e-06
22:37649646 C T 0.277497 -4.3963e-06
22:37660178 T C 0.407510 1.6671e-05
22:37660255 G A 0.733974 1.5178e-05
22:37666786 T C 0.366820 -1.6109e-05
22:37667636 G T 0.344171 1.7485e-06
22:37671896 A G 0.591749 6.7658e-06
22:37674547 A G 0.700860 -2.4721e-05
22:37675218 G A 1.714531 3.7092e-06
22:37677392 T G 1.521672 -7.8544e-06
22:37677949 A C 0.421170 -1.5320e-05
22:37678204 T C 1.102450 7.2284e-06
22:37678531 C T 0.021793 -9.8525e-06
22:37679671 T C 0.510426 -3.4577e-05
22:37679763 G A 1.253817 -1.0252e-06
22:37681986 A G 1.186473 2.3335e-06
22:37683393 A C 0.665971 6.3168e-05
22:37685739 A G 1.140685 2.5156e-05
22:37686902 A G 0.036902 3.6483e-06
22:37696555 G A 1.133885 2.4349e-05
22:37698667 G A 0.122778 -2.2815e-05
22:37699377 C T 1.256387 1.1322e-05
22:37702902 C T 0.059375 2.4405e-06
22:37703471 T C 0.063067 -1.5661e-07
22:37703957 T C 0.031748 -7.6947e-06
22:37710569 T G 0.736266 4.4990e-05
22:37713813 A G 0.969476 2.1747e-05
22:37714945 G T 1.865360 1.7153e-05
22:37715544 A G 0.645752 3.2509e-05
22:37720268 G A 0.626625 1.6954e-05
22:37720292 T C 0.134045 -2.5207e-06
22:37726974 C T 0.116230 -6.2474e-06
22:37728254 C T 1.118861 1.4081e-05
22:37730433 T C 0.303315 9.7169e-07
22:37731438 T C 0.051565 -7.1166e-07
22:37737276 A G 0.045075 6.8515e-06
22:37739324 A G 0.723482 1.4212e-05
22:37751847 G A 0.759748 6.5260e-06
22:37753256 C T 0.635573 5.6830e-06
22:37754246 T C 0.022796 -5.3287e-06
22:37755323 T C 0.022449 -6.9578e-06
22:37755604 T C 0.127133 3.2074e-05
22:37756431 C T 0.041359 7.8414e-06
22:37757099 G A 0.784203 1.0109e-05
22:37757798 G A 0.681981 1.8470e-05
22:37758272 C T 1.890451 3.6098e-05
22:37770357 G A 0.765691 5.6572e-06
22:37770630 A G 0.603472 4.9270e-06
22:37771158 A G 0.870953 6.9605e-06
22:37775228 G T 0.857537 5.3299e-06
22:37779713 T G 1.427976 1.0605e-05
22:37780522 C G 0.572683 -8.6417e-06
22:37781874 T G 1.544152 5.3350e-06
22:37784161 T C 0.396351 1.9694e-05
22:37787221 A G 0.770757 -1.7601e-05
22:37790602 T C 0.112776 2.5404e-06
22:37792590 G A 0.416930 -4.8032e-05
22:37797800 C T 0.927115 1.0441e-04
22:37800175 T C 0.198978 8.6696e-06
22:37800399 C G 0.043266 -3.1286e-06
22:37805874 A G 0.727725 7.1766e-05
22:37806783 A G 0.054438 8.9369e-06
22:37810707 C A 1.241527 -7.1927e-05
22:37812495 T C 0.058800 2.4627e-05
22:37818011 T G 0.090850 -1.4957e-06
22:37818111 C T 0.692578 -2.2936e-05
22:37820415 C T 0.055244 -8.4715e-06
22:37827248 A G 0.688692 -1.6880e-05
22:37836819 G T 0.032445 -1.3232e-05
22:37843260 T C 0.583790 -9.5798e-06
22:37843741 A C 0.056828 1.3254e-06
22:37843990 T G 0.331218 -2.1540e-07
22:37845116 T C 0.099475 9.7837e-06
22:37845613 T C 0.087760 3.6351e-05
22:37846010 C G 0.363036 -9.8607e-06
22:37846448 G A 0.705293 3.9052e-06
22:37858354 C T 0.037034 4.0359e-05
22:37866063 A G 0.036987 -8.4297e-06
22:37879472 A C 0.134769 -1.5453e-05
22:37882988 A G 0.135347 -1.1823e-05
22:37886629 T C 0.036640 3.6938e-05
22:37896749 C T 0.445156 1.8897e-05
22:37899434 G A 0.199801 6.1119e-06
22:37899804 T C 0.037293 -2.2030e-05
22:37902177 C T 0.626975 4.7778e-05
22:37903578 G A 1.073950 5.0543e-05
22:37905173 G A 0.297501 1.2220e-06
22:37908225 G A 0.141307 -1.5310e-05
22:37908435 C T 0.808355 -9.6898e-06
22:37908610 C G 0.215539 1.0637e-05
22:37910713 A G 0.065800 -4.8711e-07
22:37910803 C T 1.157204 1.3800e-05
22:37915100 G A 0.105350 -3.3993e-05
22:37922414 C T 0.518147 -9.6848e-06
22:37923963 T C 0.080912 3.0684e-06
22:37927668 G A 0.407265 2.8391e-06
22:37931755 G C 0.523022 -6.4048e-06
22:37937829 G C 0.573564 1.1416e-05
22:37943299 A G 0.107411 1.4185e-05
22:37943481 A G 0.066745 -3.4595e-06
22:37951451 G A 0.598396 -7.1894e-06
22:37951581 C T 0.048577 -1.3634e-05
22:37959214 C T 0.647612 4.5454e-06
22:37960051 G A 0.156854 1.4018e-05
22:37960365 A G 0.817161 7.4774e-06
22:37961091 A G 0.186269 1.0118e-05
22:37961120 A G 0.029983 -4.3550e-06
22:37966060 C T 1.197934 -2.9365e-05
22:37968265 A G 0.038673 1.2822e-05
22:37973153 A G 0.047377 2.8356e-07
22:37974295 C G 0.929705 7.2750e-06
22:37977418 T A 1.948839 -2.7684e-05
22:37977481 T C 0.161362 -2.1418e-06
22:37977612 C G 0.068323 -1.5271e-05
22:37978750 A G 0.424580 4.1295e-06
22:37982012 C A 0.036164 6.5258e-06
22:37984294 C T 1.138662 3.4773e-05
22:37985387 T C 0.062278 1.8286e-05
22:37992699 G A 0.160920 -1.1062e-05
22:37997451 C T 1.103950 2.7613e-05
22:38001541 A G 0.027552 -4.7354e-06
22:38003624 T C 1.148412 3.1223e-05
22:38004362 A G 0.061108 -3.0739e-05
22:38012466 G T 1.071015 3.0353e-05
22:38013809 A G 1.907518 -9.0277e-06
22:38026059 A G 0.035419 1.5836e-05
22:38032709 G A 0.602693 4.5451e-06
22:38035349 C T 0.536852 1.6063e-05
22:38035562 G A 0.198414 -4.0811e-06
22:38039634 G C 0.162522 -3.6505e-06
22:38040097 T C 0.049066 -7.1985e-06
22:38041015 T C 0.062183 -1.2559e-05
22:38051999 T C 0.860668 3.1084e-07
22:38053908 T C 0.034236 -1.7457e-06
22:38057610 A G 0.139556 -6.0181e-06
22:38060850 A G 0.848772 -6.4923e-06
22:38061637 T A 0.020086 3.4777e-06
22:38062589 A G 0.021565 4.6107e-07
22:38065880 T C 0.117399 8.7072e-06
22:38067238 G A 0.145866 -1.5261e-05
22:38071511 C T 0.669819 -9.8027e-07
22:38077935 T C 0.118977 1.1259e-05
22:38081571 G C 1.563555 -4.0188e-05
22:38083101 C T 0.438434 -1.8233e-05
22:38085523 A G 0.732934 5.2786e-06
22:38088643 T G 0.082650 2.1621e-05
22:38100040 A G 1.560478 -3.2645e-05
22:38106089 A G 1.900759 -2.4307e-05
22:38115556 A G 1.808808 -1.6840e-05
22:38119213 A G 1.240663 -1.2062e-05
22:38121013 G C 0.089412 1.9936e-06
22:38121152 A C 0.919757 -1.6101e-05
22:38121652 G C 0.032863 3.2703e-05
22:38130459 T G 0.565506 5.3652e-06
22:38130472 C T 1.901470 -2.3115e-05
22:38135319 A G 0.068751 -9.3410e-06
22:38136546 A G 0.043572 -6.1406e-06
22:38136587 C A 0.318516 9.8695e-06
22:38151516 A G 0.035086 2.3399e-06
22:38158608 C T 0.167329 -1.1649e-05
22:38163777 G C 0.125375 1.6079e-05
22:38170046 T C 0.047275 -8.8863e-06
22:38175477 T G 1.260624 -1.2493e-05
22:38176270 T C 0.043922 -8.7365e-06
22:38180747 A G 0.136176 -9.0729e-06
22:38186400 G A 1.391595 -2.6526e-07
22:38188029 A C 0.035049 6.4133e-06
22:38193637 C T 1.878538 -3.6069e-05
22:38202552 C T 1.713660 -4.0944e-06
22:38204089 T C 1.119096 3.2086e-07
22:38205989 C T 0.595309 -5.0073e-06
22:38212624 T C 0.021038 -2.8490e-06
22:38216579 T C 0.052803 9.0397e-06
22:38228802 A G 0.024951 8.7791e-07
22:38251686 C T 1.315820 -2.0909e-06
22:38272894 C G 0.104239 3.7630e-06
22:38273303 G T 0.757171 5.3324e-06
22:38273749 C T 0.830628 6.9572e-06
22:38278741 A G 0.046122 -1.0713e-05
22:38282897 T C 0.421976 -1.9320e-05
22:38283643 A G 0.020086 8.0082e-06
22:38290052 A G 0.139311 3.2110e-05
22:38306893 T C 0.059473 -3.9629e-06
22:38323352 A G 0.146233 1.8980e-05
22:38323507 T G 0.490387 -7.2394e-06
22:38328597 G A 0.076156 7.9999e-06
22:38339298 G A 0.074337 2.2315e-05
22:38364552 C T 1.266842 7.3270e-06
22:38375839 G C 0.116192 4.4307e-06
22:38382304 A G 0.049053 1.3599e-06
22:38386876 T C 0.027205 6.6574e-06
22:38388217 A G 0.032360 -3.4334e-07
22:38392662 T G 0.048121 -5.8904e-06
22:38402311 T C 0.023064 2.6410e-06
22:38423264 T G 0.038942 -3.3100e-06
22:38435786 T G 0.095569 2.6234e-05
22:38447444 A G 1.138437 2.9143e-06
22:38451080 C A 0.628226 -5.3151e-06
22:38455469 A T 0.582682 2.8493e-06
22:38459430 T C 0.036732 5.1617e-06
22:38462680 T C 0.620563 -2.5895e-06
22:38463652 G T 1.252325 -1.1831e-06
22:38473812 G T 0.077713 3.7917e-06
22:38474696 G A 1.446397 3.8907e-05
22:38474952 T C 1.155368 1.4783e-05
22:38477275 A G 0.212533 -5.1327e-05
22:38478666 G C 0.021113 1.4957e-06
22:38487029 G A 0.829628 1.7274e-05
22:38491765 T G 0.359783 -6.5219e-06
22:38496930 C T 0.034114 -2.6292e-05
22:38499523 G A 1.012882 9.0753e-07
22:38500270 T G 0.052697 -2.3725e-06
22:38517880 G T 0.914532 2.2537e-05
22:38522887 G A 0.896747 6.2473e-05
22:38523065 C T 1.198713 2.7346e-05
22:38528888 T C 0.024574 5.0520e-06
22:38533089 C T 0.048053 1.9678e-05
22:38535222 T C 0.129632 -3.7257e-05
22:38544298 G A 0.709023 8.7461e-05
22:38546033 C T 0.776373 4.3422e-05
22:38560836 T C 0.068275 -3.0775e-05
22:38565838 C T 0.081677 -1.8490e-05
22:38569006 G A 0.945453 3.1513e-05
22:38577755 A G 0.028314 9.3771e-06
22:38580917 T G 1.197513 -3.0586e-05
22:38587223 A G 0.042280 9.3837e-06
22:38590623 A G 0.084533 -2.3655e-05
22:38591190 T C 1.730754 1.3257e-05
22:38593807 C T 1.795773 2.3581e-05
22:38597378 T G 1.119670 -4.1068e-05
22:38598041 T C 0.596730 6.4740e-05
22:38605927 A G 0.085669 -3.4265e-05
22:38606780 G A 1.713592 2.0407e-06
22:38614090 C T 0.613862 6.7051e-05
22:38614472 T C 0.027681 1.4969e-05
22:38620057 A G 0.543832 5.3630e-06
22:38622471 T G 0.045748 7.0956e-06
22:38623853 T C 0.046924 1.4599e-05
22:38625404 C A 1.969803 -1.3646e-05
22:38627339 A G 0.040482 -9.1644e-06
22:38627429 G A 0.069105 -2.2574e-05
22:38628584 A G 0.596801 4.0950e-06
22:38628643 A G 0.052157 2.5032e-05
22:38630272 C T 0.942869 -1.0490e-05
22:38633145 G A 0.027301 -1.4412e-05
22:38636795 G A 1.679533 1.1796e-05
22:38646900 A G 0.023098 -4.6199e-06
22:38652531 A G 0.100094 8.7695e-07
22:38652642 G C 0.039948 -3.0143e-05
22:38653322 T C 0.026981 -1.1625e-05
22:38653875 G A 0.030143 8.9715e-06
22:38658577 C G 0.799363 1.5061e-05
22:38659322 T C 0.074194 -2.4039e-05
22:38659518 A G 0.034981 4.3379e-07
22:38663819 G A 1.188643 5.5764e-06
22:38671786 A G 0.028858 6.5359e-06
22:38673234 A G 0.652878 2.7278e-06
22:38678663 C T 0.342994 -2.3025e-06
22:38679405 G T 0.233432 5.5577e-06
22:38680361 C T 1.590549 -5.1710e-06
22:38683637 C G 1.037119 7.9790e-06
22:38685131 C T 0.383636 -1.4874e-05
22:38687693 C T 0.074667 -1.4606e-05
22:38690899 T C 0.023353 2.9980e-06
22:38693520 T C 0.063808 -1.2141e-05
22:38695406 T C 1.758796 -1.2084e-05
22:38701618 A C 0.174312 -7.5320e-06
22:38708404 C A 1.685663 -8.5028e-06
22:38708506 A G 0.134157 4.0107e-06
22:38715222 A G 1.062761 -1.6124e-05
22:38719189 G A 1.256527 -2.1077e-05
22:38719962 T C 0.250798 4.3804e-06
22:38725141 C T 0.044470 -4.2751e-06
22:38739491 T C 0.178202 -7.8655e-06
22:38740101 A G 0.034624 -1.6491e-05
22:38740853 G C 0.978017 4.0435e-05
22:38744184 C T 0.531385 1.7003e-05
22:38746745 A C 0.346911 1.2188e-05
22:38747922 T C 0.038687 3.5060e-05
22:38768797 T C 0.048689 -1.7675e-05
22:38777738 T C 0.025703 1.7824e-05
22:38778965 T C 0.034393 -2.0052e-05
22:38789936 A G 0.980937 -4.0582e-05
22:38791067 A G 0.134643 -7.9979e-06
22:38791832 T C 0.037612 -6.0576e-06
22:38795842 T C 0.020586 -4.4646e-06
22:38804536 A G 0.029578 -4.3520e-06
22:38809602 C A 1.065559 -1.8827e-05
22:38811111 T C 0.034845 -6.9743e-06
22:38817047 G A 0.206257 -1.1354e-05
22:38819613 A G 0.540878 -4.7966e-07
22:38823136 C T 1.227819 -6.0133e-06
22:38823895 A G 0.038350 -3.7377e-06
22:38832096 T C 0.064025 -2.1699e-05
22:38832112 A G 0.071937 -3.4621e-05
22:38832410 A G 0.071678 1.6872e-06
22:38832559 T C 0.085931 2.3286e-05
22:38848204 G A 1.092380 -1.6675e-05
22:38849787 T C 0.324214 -3.0413e-06
22:38852396 A G 0.562847 7.5567e-06
22:38864513 T C 0.134810 -3.2701e-07
22:38864835 T C 0.078920 2.0323e-05
22:38865221 G A 0.079790 -4.2351e-06
22:38865863 T C 0.132794 -1.4810e-05
22:38875549 T C 1.956968 -9.1712e-06
22:38877582 A G 0.026576 1.0604e-07
22:38887057 C T 0.070176 -2.0361e-06
22:38889657 T C 0.588625 -3.3852e-06
22:38898815 C T 0.161254 -1.5650e-05
22:38901526 C T 0.027501 -6.9174e-06
22:38907849 T C 1.913488 6.7512e-06
22:38912665 G A 0.084169 2.4346e-05
22:38918894 G T 0.505231 -1.0360e-05
22:38921214 T C 0.041848 1.1519e-05
22:38925719 C A 0.707962 -2.6693e-06
22:38928269 G T 0.075337 -2.1482e-06
22:38932631 C T 0.048097 -8.5752e-06
22:38933740 A G 0.098795 9.6176e-07
22:38951615 C T 0.042195 2.6974e-06
22:38958260 A G 0.041355 1.3911e-05
22:38962429 A G 0.079988 1.3382e-05
22:38962551 C A 0.103140 1.0946e-05
22:38979154 A G 0.042726 -2.1298e-05
22:38982031 A C 0.042413 1.2799e-05
22:39016182 C T 0.663095 7.5284e-06
22:39016403 G A 0.342284 2.3767e-05
22:39019853 T C 0.232255 -3.0949e-07
22:39022553 A C 0.080239 2.2603e-05
22:39026739 T C 0.103368 -5.3148e-06
22:39032252 C T 0.053360 1.5110e-06
22:39034786 T C 0.042158 1.6443e-05
22:39046854 G T 0.076952 -9.9974e-06
22:39052567 C T 0.029487 2.8219e-05
22:39057468 C A 0.020171 -8.8806e-06
22:39065172 G A 0.570766 5.8035e-06
22:39067524 G A 0.563303 3.8953e-06
22:39082412 T C 0.040655 1.1684e-05
22:39090350 C T 0.023326 3.8827e-06
22:39094562 C T 0.069530 -1.1118e-05
22:39094619 C A 0.612043 8.0777e-06
22:39095987 G A 0.042525 1.3627e-05
22:39101338 G A 0.098581 1.5828e-06
22:39107001 A G 0.569841 5.5057e-06
22:39109559 A G 0.201480 2.6802e-05
22:39115673 T C 0.171018 2.3073e-06
22:39119397 A G 0.040570 -2.1898e-05
22:39120162 T G 0.054101 3.5385e-06
22:39132748 A G 0.695206 -2.9290e-08
22:39134207 T C 0.229226 6.1634e-06
22:39138332 A G 0.041342 1.1001e-05
22:39147235 C A 0.223872 5.0467e-06
22:39150993 T C 0.034311 -8.4074e-06
22:39154316 C T 0.109699 -2.3203e-05
22:39159201 C T 0.822121 -2.3082e-07
22:39163362 T C 0.057107 3.6973e-06
22:39163856 A G 0.622769 -1.7504e-05
22:39165780 A G 0.068857 -3.6800e-06
22:39168596 A C 0.076142 7.7893e-06
22:39169721 C A 0.307925 5.1444e-06
22:39172111 T C 1.707996 -1.4758e-06
22:39172259 G C 0.040339 -5.1841e-07
22:39176065 T C 0.092033 1.1778e-05
22:39178701 G A 0.605032 -1.4329e-05
22:39181795 T C 0.068714 2.3001e-06
22:39184639 C A 1.618571 -6.6878e-06
22:39189032 T C 0.038636 -1.7661e-05
22:39195645 G A 0.064746 -4.8653e-06
22:39213327 T C 0.200284 1.1533e-05
22:39213489 C T 0.984633 6.7978e-06
22:39215233 T C 0.090384 -8.7339e-06
22:39219953 C A 0.805748 1.5761e-06
22:39222598 A G 0.070523 -2.4716e-05
22:39222652 A G 0.792893 2.7400e-07
22:39224123 A G 0.383707 1.3091e-05
22:39230064 A G 0.038887 2.9670e-07
22:39231066 T C 0.052384 -6.3312e-06
22:39232459 C T 1.158673 1.1711e-05
22:39243709 A G 0.078672 -5.8833e-06
22:39246716 G A 0.026376 -5.6708e-06
22:39254513 T G 0.023741 -6.6215e-06
22:39255957 C T 0.071386 -2.5837e-05
22:39260032 T C 0.759395 -9.0674e-06
22:39265385 A G 0.036317 6.5538e-06
22:39268785 T G 1.619509 -3.0979e-05
22:39271237 A G 0.038238 -1.4864e-05
22:39276000 A G 0.391748 1.0438e-05
22:39276060 T C 0.091846 -1.5113e-05
22:39276845 G A 0.047890 -3.3427e-06
22:39281774 G T 0.451592 -1.4977e-05
22:39290954 G T 1.239191 1.6757e-05
22:39300265 C T 0.459996 -1.3853e-05
22:39306630 A C 0.475843 -2.2038e-07
22:39316732 G A 0.728069 6.2908e-06
22:39319033 T C 0.037592 5.6593e-06
22:39319986 T C 0.353843 2.5295e-05
22:39320828 T C 0.366344 -9.1693e-06
22:39321323 A G 0.188088 1.7308e-05
22:39332374 A C 0.046193 1.4208e-05
22:39332623 T C 1.274138 -5.3318e-05
22:39343292 A G 0.906111 1.0597e-05
22:39347093 A G 0.187021 -1.8221e-05
22:39350222 A G 0.556374 -5.7308e-06
22:39351466 A G 0.271632 1.4491e-05
22:39352175 A G 0.042457 1.2472e-05
22:39352654 A G 0.134283 1.0854e-05
22:39353172 C A 0.521805 -2.9897e-05
22:39358037 C A 0.162131 1.5540e-06
22:39392196 C T 0.139821 1.5571e-05
22:39392296 G A 1.014106 -8.2256e-06
22:39399738 C T 1.062975 -2.1317e-06
22:39400832 A G 0.570164 3.7694e-05
22:39414523 T C 0.058290 -7.4280e-06
22:39414699 G C 0.764148 -1.1218e-05
22:39415780 G A 0.702546 -2.2213e-05
22:39420601 C T 0.692561 6.3903e-05
22:39425328 A G 0.048747 1.1989e-05
22:39429209 G A 1.070577 -1.1138e-07
22:39440199 T G 0.033699 -1.0088e-05
22:39441203 T C 1.065549 -2.7860e-06
22:39445554 A G 1.062683 -2.9536e-06
22:39448465 A G 0.134626 -3.5212e-07
22:39462113 A G 0.021052 -1.7393e-05
22:39472543 G A 1.963992 1.8333e-05
22:39473847 G A 0.147566 -1.9721e-07
22:39477123 C T 0.866475 -1.3485e-05
22:39477566 G A 0.057297 -1.4292e-05
22:39480697 G A 1.318903 -1.0915e-05
22:39481012 T G 0.092649 5.5484e-06
22:39482371 G C 0.144343 3.1778e-06
22:39482809 A G 0.201222 -6.6964e-06
22:39486298 T C 0.026471 -1.8752e-05
22:39487665 G A 1.187861 2.4211e-05
22:39488481 A G 0.128547 4.1207e-06
22:39488560 G A 1.940897 -1.7021e-05
22:39493294 C T 0.239701 -1.3317e-05
22:39493898 A G 0.051480 -2.0537e-05
22:39496336 G T 1.450296 -1.2497e-05
22:39496412 C G 0.901572 9.0770e-06
22:39497454 C G 0.920250 5.0502e-06
22:39498038 C G 0.913413 5.7943e-06
22:39506976 G A 0.132501 -4.4248e-06
22:39507014 A C 0.065889 -6.8670e-06
22:39507337 C T 0.022680 -3.1596e-06
22:39507887 G A 0.826660 6.0427e-06
22:39510995 G A 0.192080 7.5608e-06
22:39514163 T C 0.039023 1.0767e-05
22:39518377 G A 0.069261 1.9372e-05
22:39520815 G A 0.869647 1.1220e-05
22:39526063 T C 0.027365 -7.9236e-06
22:39526760 G A 1.944773 -1.6481e-05
22:39537168 A G 0.292004 1.2513e-05
22:39537872 A G 0.134045 -2.2789e-05
22:39537932 C T 1.192627 1.0596e-05
22:39537966 A G 0.080637 -2.4680e-05
22:39540803 A G 0.064413 -2.4316e-06
22:39542292 A G 0.881584 3.4245e-06
22:39543000 T C 0.156412 -3.3349e-06
22:39551438 A G 0.023398 -1.1039e-06
22:39565241 A G 1.216603 4.5789e-06
22:39567910 G A 0.125447 -2.2984e-05
22:39569150 T C 0.256387 -2.1223e-05
22:39571434 C T 1.685204 7.1460e-06
22:39571918 T C 0.045153 -1.6293e-05
22:39572598 A G 0.125617 -1.3673e-06
22:39573724 A C 0.836747 -5.7957e-06
22:39574124 T C 0.074324 2.8911e-06
22:39574481 T C 0.039982 -1.6872e-05
22:39575221 G A 0.156654 -3.9802e-05
22:39575322 G T 1.739397 5.3986e-05
22:39575692 A C 1.163582 -1.2038e-05
22:39575900 A G 0.119728 6.1586e-06
22:39577471 A G 0.079767 -1.3314e-05
22:39581277 A C 0.545189 -2.6619e-05
22:39582668 T C 1.182951 -2.6452e-05
22:39584437 G T 0.546219 -1.4562e-05
22:39585922 C T 0.556068 -1.7954e-05
22:39590754 G A 0.966447 -1.0521e-05
22:39603929 A G 1.214978 -1.4128e-05
22:39618289 T C 0.046428 -1.5195e-05
22:39620002 A G 0.042151 1.0856e-05
22:39622096 T C 0.056437 2.3881e-06
22:39624052 G A 0.838702 1.2112e-05
22:39626375 C A 1.436945 1.3706e-05
22:39626542 A G 0.039397 2.5089e-05
22:39626572 A G 0.096905 8.1638e-06
22:39629096 T C 0.888680 5.4917e-06
22:39629329 A C 0.996981 -1.3568e-05
22:39629609 A G 0.092730 -3.7430e-05
22:39631768 T G 0.134106 -2.4196e-05
22:39632931 G A 1.919329 -6.8586e-06
22:39642694 A G 0.759633 -1.0035e-05
22:39645316 G A 1.490710 -1.7827e-05
22:39646422 G A 0.057668 -1.2421e-05
22:39646737 G T 0.172174 1.0325e-05
22:39654517 T C 0.028215 1.1253e-05
22:39658626 C T 0.930633 1.3600e-05
22:39658958 A G 0.267379 -6.5149e-06
22:39659773 T C 0.327675 2.3665e-05
22:39661087 G A 0.053935 -8.0413e-06
22:39662550 T C 0.345238 1.2308e-05
22:39665395 G A 0.881605 2.7345e-05
22:39670851 T G 0.379073 1.2449e-05
22:39677838 A G 1.004253 -1.1794e-05
22:39687484 G A 1.784492 2.4509e-05
22:39688786 A G 0.066290 1.5458e-05
22:39691893 A C 1.759248 2.2520e-05
22:39696043 T C 0.254140 -2.6032e-05
22:39698078 A G 0.059483 -8.5147e-06
22:39699465 T C 0.047445 -3.5028e-05
22:39703314 T C 0.026444 2.3384e-05
22:39708017 T C 0.200556 2.6374e-05
22:39708067 T C 0.131750 -4.3014e-06
22:39708279 A G 0.300674 9.8329e-07
22:39708357 T C 0.418644 1.6570e-05
22:39710244 A G 0.997576 -1.1760e-05
22:39729792 A C 1.906610 1.0156e-05
22:39738379 T C 0.026342 3.1508e-06
22:39738725 C T 1.125464 1.2177e-05
22:39739638 G C 1.527782 3.7938e-07
22:39746821 T C 0.149490 9.5965e-06
22:39747780 A G 0.602126 -2.3433e-06
22:39748371 T C 0.534061 -4.0212e-05
22:39751251 C G 0.453887 -1.1148e-05
22:39760883 A C 0.605729 -9.9822e-06
22:39762311 G A 0.061425 4.0925e-06
22:39764824 C T 1.312192 -1.8995e-05
22:39768080 T G 0.281862 -7.5628e-06
22:39771114 A G 0.046918 -1.8714e-06
22:39780819 T C 0.028174 -9.3589e-06
22:39793066 G T 1.377323 -1.7370e-05
22:39798127 G A 0.203945 -6.4584e-06
22:39800050 A G 0.047421 1.3322e-05
22:39830123 G A 0.380342 1.3280e-05
22:39830560 T C 0.020042 2.8816e-05
22:39831104 T G 0.034389 1.1935e-05
22:39843409 T C 1.496891 -2.2428e-05
22:39865475 G A 0.891491 3.4237e-05
22:39872073 G A 0.321072 -1.0686e-05
22:39872700 T C 0.254256 4.2393e-05
22:39875966 G T 0.974603 1.8177e-05
22:39876838 G A 0.058062 2.0439e-05
22:39877087 T G 0.026964 -2.9531e-06
22:39877342 A G 0.060180 2.0080e-05
22:39877556 T G 0.025573 3.1777e-06
22:39877821 A G 0.050759 -6.7034e-06
22:39881140 G T 0.251811 2.5349e-05
22:39884942 A G 0.067429 -6.6243e-07
22:39886057 A G 0.063883 1.2884e-05
22:39897792 A G 0.725787 1.3825e-05
22:39897849 T G 0.410903 5.3784e-07
22:39905549 T C 0.114071 4.0609e-05
22:39909726 A G 0.022136 7.4657e-07
22:39912969 T C 0.033240 4.6501e-07
22:39932516 A G 0.610663 8.0084e-06
22:39939913 G A 0.082979 -1.6910e-08
22:39941154 G A 0.450544 2.6144e-05
22:39941935 T C 0.065933 -1.7443e-05
22:39947068 C T 1.116430 2.6415e-06
22:39963092 T C 0.386254 8.7682e-06
22:39963426 G A 1.017914 4.5878e-07
22:39965471 A G 0.604635 -3.1360e-06
22:39973986 T G 0.034763 -1.6948e-05
22:39974808 C T 0.215022 7.1082e-07
22:39980137 T C 0.027906 -1.0520e-05
22:39984836 T G 0.120870 2.0281e-05
22:39985283 A G 0.737853 -1.2458e-05
22:39988178 A C 0.075622 -1.0317e-05
22:39991692 T G 0.076465 -3.9563e-06
22:39993834 T C 1.814427 -9.0088e-06
22:39994841 A G 0.126198 1.5795e-05
22:39997710 G A 0.045738 3.9556e-07
22:40010383 A G 1.020137 1.0472e-06
22:40011273 T G 0.696753 -1.6450e-05
22:40014584 G A 1.839970 -5.5965e-06
22:40014952 A G 0.145795 -1.2770e-05
22:40020876 G A 0.332639 3.2394e-06
22:40023636 C T 0.354843 6.2210e-06
22:40025446 G T 0.038180 -8.4739e-06
22:40026309 A G 0.632925 3.6299e-06
22:40029845 A G 0.025543 1.5104e-05
22:40031771 T C 0.055356 -8.8931e-06
22:40044389 A G 0.119946 -1.5098e-05
22:40046176 C T 0.373416 1.3920e-05
22:40046282 C T 0.303574 -4.8360e-06
22:40049185 T G 0.054666 2.6047e-05
22:40049724 C T 1.571316 3.0610e-06
22:40058186 G A 1.015908 2.3221e-05
22:40063931 A G 0.142436 -2.1036e-05
22:40067818 T C 0.905373 -1.1702e-05
22:40075733 A C 0.025070 1.1740e-05
22:40084674 T C 0.050236 1.6799e-05
22:40092864 G A 0.950767 5.8061e-06
22:40098459 G A 0.092829 -9.1748e-06
22:40098844 A G 0.132209 1.5406e-05
22:40102459 C G 0.945538 -1.6686e-05
22:40102918 A G 0.223872 -3.1240e-05
22:40116547 A G 0.064865 -7.6920e-06
22:40117397 A G 0.400978 -3.9749e-05
22:40118460 A G 0.047975 8.2665e-06
22:40122607 T C 0.033821 -6.7778e-06
22:40127293 T C 0.993384 4.1271e-05
22:40132034 G C 0.044670 1.3314e-05
22:40133233 C T 0.254701 -5.4261e-06
22:40135558 G A 1.734239 1.8039e-05
22:40158228 C T 0.049705 1.3726e-05
22:40171274 T C 0.047264 -2.5715e-05
22:40181588 C T 0.159707 -2.4530e-05
22:40188800 C T 0.206532 -2.3186e-05
22:40204329 A G 0.049617 -5.3793e-06
22:40207399 A G 0.042297 1.5186e-06
22:40218102 G A 0.047836 -9.4876e-06
22:40281305 G A 0.026937 -2.4650e-05
22:40283427 G A 0.099343 1.1433e-05
22:40288753 A G 0.041706 1.8657e-05
22:40290834 G A 0.109801 -2.1501e-05
22:40293487 G A 0.029643 -6.6295e-06
22:40308017 A C 0.037106 -2.3446e-06
22:40313370 C A 1.952419 -1.1084e-05
22:40314235 C A 0.098248 7.6397e-06
22:40326509 C T 0.046309 -7.3889e-06
22:40336845 C T 0.465691 -5.0634e-05
22:40344774 G A 0.419086 8.2477e-06
22:40357667 A G 0.104599 4.0951e-05
22:40358148 T C 1.086461 1.2268e-05
22:40363433 G A 0.030819 -3.9277e-06
22:40369367 A G 0.030649 -2.0829e-05
22:40382151 A G 0.592620 5.7860e-06
22:40390238 A G 0.564201 -1.0040e-06
22:40400164 A G 0.031085 -8.1310e-06
22:40401240 T C 0.045014 -3.2312e-05
22:40404116 T C 0.031489 -2.6291e-05
22:40406350 A G 0.020263 -7.2905e-06
22:40415140 T C 0.563497 1.5100e-05
22:40415617 C T 0.638262 -1.9776e-05
22:40420786 G C 0.312590 3.2121e-05
22:40434172 T G 0.062475 6.1557e-06
22:40436973 C G 0.411246 1.6368e-05
22:40454069 G T 0.457259 2.0017e-05
22:40469249 C G 0.130404 2.8495e-06
22:40476546 G A 0.060275 -4.8161e-06
22:40477813 T C 0.066606 -1.1564e-05
22:40479570 C G 0.056036 -1.4169e-05
22:40481736 A G 0.124056 9.4136e-06
22:40526214 G A 0.664509 -3.6864e-05
22:40538717 C G 0.405837 5.0909e-07
22:40541981 G A 0.419888 8.7612e-07
22:40542864 T C 0.040631 1.2281e-06
22:40549383 G A 0.098146 1.4555e-05
22:40549441 C A 0.115152 2.0504e-05
22:40552119 A G 0.232109 4.5849e-06
22:40587118 A G 0.033553 -4.0945e-06
22:40592458 A G 0.068778 9.8292e-06
22:40604945 G T 1.199471 1.7216e-05
22:40621877 G T 0.271258 1.6326e-05
22:40629980 T C 0.063091 -3.2133e-05
22:40648972 T C 0.068493 -2.1282e-05
22:40652873 G A 0.410719 -1.0047e-05
22:40670894 G A 0.042794 -2.2228e-05
22:40676672 G T 0.210078 1.5448e-05
22:40680700 T C 1.497343 -1.2095e-05
22:40686126 A C 1.934434 -4.3812e-07
22:40697377 G A 0.698701 6.9411e-06
22:40697581 T C 1.358919 8.3915e-06
22:40698362 T C 0.034087 -4.7609e-06
22:40725149 G A 0.064943 -3.0374e-06
22:40726762 G A 1.028474 7.9347e-06
22:40727723 C A 0.038143 -3.0659e-06
22:40729614 G A 0.356495 1.4179e-05
22:40731134 A C 0.130784 -1.0134e-05
22:40734860 G A 0.044640 2.6910e-05
22:40738280 C T 0.027719 1.0769e-05
22:40738486 A G 0.045609 1.3572e-05
22:40739116 G A 0.355706 1.5864e-05
22:40741520 T C 0.060636 5.8418e-06
22:40757228 C A 0.288771 4.4232e-05
22:40759308 G A 0.272169 1.8492e-05
22:40770353 A G 0.052463 3.0882e-06
22:40775481 A C 0.113466 2.7565e-06
22:40779964 A G 0.106734 1.5037e-05
22:40783780 C G 0.374014 1.8142e-05
22:40797647 C T 0.025199 3.6888e-06
22:40805868 A G 0.033505 -1.3166e-05
22:40810951 C T 0.114346 6.1827e-07
22:40811146 A C 0.126854 -2.7102e-05
22:40813931 A G 0.102777 3.1887e-05
22:40820151 C T 0.597549 2.3864e-06
22:40823284 C A 0.042654 -3.9217e-06
22:40826534 C T 0.184502 3.0322e-05
22:40831256 A G 0.072018 1.2099e-05
22:40833842 G A 0.372668 -3.5496e-05
22:40852140 T C 0.062659 1.3742e-05
22:40877635 A C 0.187422 4.0456e-05
22:40900856 C T 0.184736 2.7660e-05
22:40942021 A G 0.170787 -1.1069e-05
22:40946307 C A 1.293374 6.5683e-06
22:40952799 G T 0.049590 6.0295e-06
22:40953197 T C 0.040043 -9.9952e-06
22:40986372 G C 0.135163 1.5797e-05
22:40989374 C T 0.197842 3.6675e-05
22:40990077 G A 0.113173 -1.7295e-05
22:40996367 T G 0.195894 3.0579e-05
22:40999221 A G 0.040036 -2.8101e-06
22:41002252 C A 0.033043 -2.3094e-05
22:41009015 C T 0.084183 2.1035e-05
22:41009391 G A 0.042998 1.3151e-05
22:41018165 C T 0.688478 2.2264e-05
22:41023464 G A 0.195337 2.9677e-05
22:41029136 C T 0.021650 3.8103e-06
22:41031579 C T 0.031856 1.9264e-06
22:41038054 T C 0.090238 -8.2866e-06
22:41042091 C A 0.379801 2.0070e-05
22:41045892 T G 0.074024 -1.1565e-06
22:41049315 T C 1.632136 -2.5506e-05
22:41050608 G T 1.054897 5.7730e-05
22:41054954 A G 0.061166 -6.0705e-06
22:41061691 A C 0.082242 -7.3910e-07
22:41075543 G A 1.248755 2.3041e-05
22:41075695 T C 1.209810 1.5156e-05
22:41076671 G T 0.288665 -3.9467e-05
22:41078473 C T 1.008041 1.8973e-05
22:41078533 G A 0.116488 -3.2897e-05
22:41081489 T C 0.361435 -2.0830e-05
22:41095958 C T 1.118055 1.6513e-05
22:41097445 G A 0.283600 -3.1354e-06
22:41109202 C G 0.044629 1.6749e-05
22:41110066 A G 0.034117 5.3067e-06
22:41135189 A G 0.090116 1.1518e-05
22:41135715 G A 0.281716 -5.3371e-06
22:41138784 T C 0.129074 -1.3140e-05
22:41143058 G A 0.410824 -1.3602e-05
22:41163489 C T 0.028555 -1.4686e-05
22:41166135 G A 0.678877 1.3116e-05
22:41195082 A G 0.042882 4.7517e-06
22:41195121 T C 0.039506 -8.5434e-06
22:41210141 C T 0.041794 9.3607e-06
22:41215672 C T 0.522641 1.0022e-05
22:41215737 G C 1.946521 -5.4164e-06
22:41240651 G A 0.034124 5.4397e-06
22:41264541 G T 0.067544 5.3748e-06
22:41272143 C T 1.065430 -1.1478e-05
22:41275124 C A 0.121608 -1.6664e-06
22:41298977 G A 0.116991 -1.1749e-05
22:41321602 C T 0.025376 2.4799e-05
22:41340057 G T 0.115730 1.7461e-05
22:41340247 G C 0.052996 3.2867e-06
22:41346645 C T 0.090530 2.7011e-05
22:41386788 A G 0.026376 2.7657e-06
22:41389334 A G 0.059194 3.1674e-06
22:41396353 C T 0.158411 2.9048e-05
22:41401228 G A 1.091323 1.5545e-05
22:41405753 G A 0.133412 1.0065e-06
22:41406919 A G 0.597930 1.6769e-05
22:41423627 C G 0.694373 3.4062e-05
22:41424903 A C 0.069666 -2.0810e-05
22:41431342 A C 0.572367 2.9043e-06
22:41431490 C T 0.230814 -1.3744e-05
22:41437796 A G 0.032672 2.9003e-05
22:41468915 G A 0.044854 9.0428e-06
22:41469213 G A 0.438064 -3.2361e-05
22:41469714 A G 0.064542 -2.2922e-05
22:41476337 C T 0.746829 -3.9578e-06
22:41490926 C T 0.118239 -3.2824e-06
22:41494925 A G 0.111684 -1.1305e-05
22:41500750 A G 0.028596 -1.7768e-05
22:41513094 T G 1.266835 1.6829e-05
22:41513727 A G 0.020773 5.2182e-06
22:41532025 G A 0.058270 -1.6562e-05
22:41536452 C T 0.041277 3.9025e-07
22:41540984 G T 0.033390 5.6580e-06
22:41545623 A G 0.072987 9.2505e-06
22:41548008 G A 0.576141 3.4143e-07
22:41553917 T G 0.047122 2.7348e-06
22:41564708 A C 0.173683 -7.8270e-06
22:41568185 A G 0.091999 4.1175e-06
22:41572541 T C 0.046608 -1.7832e-06
22:41574383 C A 0.070060 -2.2900e-05
22:41584351 A G 0.690463 1.6942e-05
22:41600097 A G 0.074565 5.6655e-06
22:41610240 T C 0.039897 -1.2927e-05
22:41615376 T C 0.576185 1.6794e-06
22:41627606 A G 0.729629 -1.2581e-05
22:41642411 T C 0.070941 5.8225e-06
22:41646738 G A 0.871035 -2.7494e-05
22:41654030 A G 0.040679 -6.5493e-06
22:41654955 G A 1.555817 -3.9289e-05
22:41655340 A G 0.037636 8.6896e-06
22:41680898 T C 0.326733 -1.5496e-05
22:41701770 A G 0.051344 -2.2323e-05
22:41703510 A C 0.045289 2.7836e-05
22:41704143 T G 0.650617 1.4920e-06
22:41704872 T C 0.867074 -2.5707e-05
22:41719248 T C 0.122853 4.4709e-05
22:41720319 C T 1.929661 -3.6718e-05
22:41721344 A C 0.176906 -2.8341e-05
22:41722864 C T 0.493930 -1.1896e-05
22:41736090 A G 0.035372 -1.3866e-05
22:41742283 A G 0.116162 -9.3935e-06
22:41745430 T C 0.033026 1.7496e-05
22:41746212 C T 0.497200 -1.2380e-05
22:41752747 A G 0.451156 -2.1609e-05
22:41753059 A G 0.466544 -2.1004e-05
22:41757647 A G 0.452482 -2.1883e-05
22:41757770 A C 0.093689 -5.2931e-06
22:41768862 T C 0.514655 -1.9542e-05
22:41769083 C T 0.219506 8.3731e-06
22:41776646 C G 0.447498 -2.4530e-05
22:41783206 A G 0.044636 1.1854e-05
22:41783659 T C 0.458350 -1.2970e-05
22:41791536 C T 0.958634 -9.0578e-06
22:41797758 A G 1.577643 2.0212e-05
22:41797846 T C 0.097327 8.4460e-06
22:41811620 C T 1.559009 1.4298e-05
22:41813886 T C 1.595054 2.1036e-05
22:41831322 A G 0.056131 -1.9151e-05
22:41848204 G A 0.129278 -1.6352e-05
22:41849430 A G 0.037398 -1.9310e-05
22:41856785 G A 0.038316 1.9593e-07
22:41878367 C T 0.072804 1.3275e-05
22:41888112 A G 0.056355 -1.4586e-05
22:41895409 A G 0.402808 1.2719e-05
22:41906827 A C 0.037996 -9.8779e-06
22:41923121 T C 0.061625 -1.9762e-05
22:41927228 A G 0.104528 -9.1522e-07
22:41929175 G T 1.036290 -5.8350e-07
22:41931074 G A 0.388532 -1.7278e-05
22:41940872 G A 1.886177 -1.6533e-05
22:41946976 A G 0.060269 3.6053e-06
22:41976472 C T 0.057862 5.6411e-06
22:41983938 T C 0.880262 3.3942e-06
22:42015765 T C 1.621362 1.9728e-05
22:42016526 T C 0.091282 -1.8470e-05
22:42023714 G A 0.049127 2.4249e-05
22:42038786 T C 0.110848 5.6631e-06
22:42041391 G A 0.052483 -1.5517e-05
22:42043970 A G 0.065181 -1.8029e-05
22:42058592 G T 0.020294 2.6648e-06
22:42062767 A G 0.602401 -1.0435e-05
22:42070374 C A 0.193793 4.0455e-06
22:42089623 C T 1.622739 1.8920e-05
22:42095658 G T 0.062217 -1.3512e-05
22:42108598 C A 0.131828 2.2484e-05
22:42121789 G T 0.867172 1.1704e-05
22:42126683 T C 0.050385 -1.9566e-05
22:42127999 C T 1.593252 3.0016e-05
22:42128461 A T 0.045190 -2.0196e-05
22:42144372 A G 0.108716 1.2319e-05
22:42147179 A G 0.724543 1.6504e-05
22:42150146 T C 1.638266 2.0534e-05
22:42151926 T C 0.056777 2.0558e-05
22:42152988 C A 0.877229 8.5073e-06
22:42167358 G T 0.030683 2.1253e-05
22:42207425 C G 0.034954 5.1956e-06
22:42210985 C T 0.688903 -8.2012e-06
22:42218856 G A 0.545661 7.7761e-06
22:42223410 T C 0.052956 2.1758e-05
22:42230472 A G 0.033131 3.0541e-06
22:42232291 A G 1.416335 4.7393e-06
22:42233050 T C 0.143680 -1.7014e-06
22:42238027 C A 0.315062 1.6418e-05
22:42239348 C G 0.257724 6.0625e-06
22:42243582 A G 0.050671 -2.0955e-05
22:42261360 T C 0.081929 -3.3928e-06
22:42265430 A G 0.239426 2.1658e-05
22:42269532 T C 0.231742 -1.7024e-06
22:42274287 A G 0.204829 -1.8461e-05
22:42276742 C G 0.533612 -8.9712e-06
22:42279506 C G 0.259998 -9.3102e-06
22:42279653 G A 0.645558 7.0670e-06
22:42283550 G T 0.191332 1.3548e-05
22:42290490 T C 0.026995 -1.9754e-05
22:42295250 G C 0.494790 -1.7635e-06
22:42295992 A G 0.040696 -1.9224e-05
22:42301014 G A 0.163083 3.6133e-06
22:42309244 A G 0.162437 4.0327e-06
22:42315371 T C 0.161451 4.3603e-06
22:42321251 G A 0.449089 -3.2790e-05
22:42336172 A G 0.550652 7.2785e-06
22:42338152 A G 0.231290 -2.4218e-05
22:42341308 G A 0.394230 -1.6607e-05
22:42341934 G A 0.162739 4.6205e-06
22:42347060 C T 0.908252 -1.1929e-05
22:42348094 C G 0.242771 -2.6203e-05
22:42356886 C T 0.701115 -5.4129e-06
22:42359793 A G 0.225384 -1.8814e-05
22:42363161 G A 0.139855 1.9597e-05
22:42364432 T C 0.096541 6.4997e-06
22:42392091 A G 0.077431 1.1208e-06
22:42396150 A G 0.957145 9.3535e-06
22:42416056 G A 0.958743 1.0168e-05
22:42445174 A G 0.051324 1.9465e-05
22:42448761 T G 0.021266 5.9227e-06
22:42458827 C G 0.194857 5.4336e-06
22:42463366 T C 1.212873 2.1121e-05
22:42463814 T C 1.363053 2.7222e-05
22:42464645 T C 0.027443 -3.8909e-06
22:42473860 G C 0.449667 -8.2378e-06
22:42480007 T C 0.066093 -8.0507e-06
22:42502486 T C 0.171222 -5.7970e-06
22:42514190 C T 0.643049 -2.4734e-05
22:42524310 A C 0.023265 -1.7314e-05
22:42543960 T C 0.435799 2.2150e-05
22:42549103 T C 0.150755 1.4104e-05
22:42563529 G T 0.434385 2.2830e-05
22:42569124 C G 0.150952 -3.8870e-05
22:42578054 T G 0.047992 2.0470e-06
22:42583871 C T 0.033362 -1.1834e-05
22:42584395 A G 0.125535 1.2562e-05
22:42584612 C A 0.106401 3.3450e-05
22:42584918 A G 0.039509 9.7441e-06
22:42593624 A G 0.038367 4.8985e-06
22:42606257 T C 0.446332 3.1864e-05
22:42610099 C T 0.174894 -2.1383e-05
22:42611265 G C 0.021504 1.1254e-05
22:42612296 T C 0.065379 1.2067e-05
22:42616513 T C 0.045061 3.7277e-06
22:42622369 C T 0.141239 -3.5459e-05
22:42630772 T C 0.102100 3.6271e-06
22:42640518 A G 0.052442 1.8230e-05
22:42658821 T C 0.107706 2.1813e-05
22:42659964 A G 0.079491 1.8836e-06
22:42661935 C A 0.088423 6.2429e-08
22:42670293 T G 0.410182 2.1809e-05
22:42670965 C T 0.922243 -3.0930e-05
22:42672124 G A 1.069166 -5.2505e-05
22:42682786 A G 0.160693 2.2152e-06
22:42688724 G T 0.287186 -7.3065e-07
22:42690000 T C 0.095695 6.3948e-06
22:42690262 G A 0.023071 8.6950e-06
22:42691238 T C 0.943900 -4.8959e-05
22:42691296 G A 0.829356 -2.2159e-06
22:42696300 A G 0.280557 2.7322e-05
22:42697216 G A 1.234312 -1.3247e-05
22:42697966 T C 0.299320 -6.0161e-05
22:42709334 T C 0.520727 1.3289e-05
22:42713044 C T 1.040968 -5.1026e-06
22:42716632 A G 0.551553 7.9921e-06
22:42723032 T C 0.845553 1.1432e-05
22:42730837 T C 0.083068 -8.6804e-06
22:42747478 G A 0.836214 1.0713e-05
22:42747847 A C 1.728643 -6.1933e-06
22:42752927 G A 1.012984 1.7657e-06
22:42758726 T C 0.039482 -6.5491e-06
22:42761285 T C 0.030911 1.7791e-05
22:42772101 T C 0.029840 2.0009e-06
22:42773943 T C 0.059062 -3.1739e-05
22:42784944 T C 0.072664 -1.5973e-05
22:42789950 A G 0.030459 5.9035e-06
22:42790618 T C 0.334719 6.3255e-06
22:42796743 G A 0.266091 1.3216e-05
22:42798637 C T 0.197669 -2.0465e-05
22:42802470 T C 0.069074 -1.0544e-05
22:42806731 C A 0.162393 -1.6846e-05
22:42812820 T G 0.033342 -1.6375e-05
22:42813753 C T 0.527149 -7.6992e-05
22:42817666 T C 0.038183 2.1670e-05
22:42817792 C T 0.099788 7.5107e-07
22:42819155 G A 1.218347 -1.1447e-05
22:42822283 C T 0.844111 2.9568e-05
22:42832748 G T 0.050039 -3.3251e-06
22:42855277 C T 1.301976 9.0666e-06
22:42858713 G A 0.782483 1.5947e-05
22:42861043 T G 0.141892 -1.1980e-05
22:42865011 A C 0.199692 -8.5968e-06
22:42867898 G A 0.572319 3.4494e-06
22:42868369 C G 0.474020 3.9892e-06
22:42869453 C A 0.472453 -1.4822e-06
22:42871115 G T 0.905060 -7.2463e-06
22:42872086 T C 1.565346 1.0121e-05
22:42875373 A G 0.050440 -3.6606e-06
22:42876982 T G 0.263969 -4.3665e-06
22:42877543 A G 1.046649 2.5542e-06
22:42906679 G C 0.273652 -2.3353e-06
22:42911257 G A 0.734718 -2.4691e-05
22:42914033 C T 0.032941 -3.4002e-05
22:42915843 T C 0.085373 3.5143e-06
22:42939708 G A 0.076693 3.0814e-05
22:42941519 T C 0.060609 -5.8465e-06
22:42946974 A G 0.038955 1.5945e-05
22:42973201 A G 0.268885 -2.3820e-05
22:42981508 C A 0.096878 1.2290e-05
22:42984153 T C 0.108278 -9.4882e-06
22:42989935 A G 0.037602 1.3836e-05
22:42992536 A C 0.163113 -2.0398e-07
22:43010817 A G 0.283783 -4.0229e-05
22:43010821 T C 0.032472 1.2176e-05
22:43011403 C T 1.586017 1.0119e-05
22:43013554 T C 0.269446 -4.1038e-05
22:43020234 T C 0.060184 5.9939e-06
22:43021554 G A 0.345242 -1.3172e-05
22:43021607 T C 0.233993 -2.7911e-05
22:43021954 C T 0.052527 8.8986e-06
22:43023939 T G 0.255724 1.6640e-05
22:43023980 A G 0.720660 8.4987e-07
22:43024701 A G 0.032530 2.5625e-05
22:43032742 T C 0.289481 -9.0504e-06
22:43032870 T G 0.182547 1.2999e-05
22:43041837 C A 0.295111 -9.8300e-06
22:43044149 C T 0.097949 5.1021e-06
22:43052604 G A 0.175346 1.0066e-05
22:43058837 G A 0.938405 7.0220e-06
22:43062797 C T 0.036735 4.2760e-06
22:43064030 A T 0.388392 1.0341e-05
22:43071309 C T 0.072586 -1.8048e-05
22:43080028 T C 0.359497 1.7722e-05
22:43082826 T G 0.979883 -3.0825e-05
22:43089055 C G 1.155144 1.0334e-05
22:43089849 C T 0.738095 -1.5584e-05
22:43090714 A G 0.203816 1.7833e-06
22:43092912 T C 0.170158 1.7828e-05
22:43096507 T C 0.416876 1.3141e-07
22:43099621 T C 0.090697 -5.4529e-06
22:43099957 T C 0.053935 4.1174e-05
22:43100856 T C 0.547518 6.0995e-06
22:43108926 C A 0.160393 4.2176e-06
22:43112475 T C 1.344422 -1.0557e-05
22:43114824 G A 0.402777 -1.3913e-05
22:43115576 C T 1.187847 -1.2136e-05
22:43120111 T C 0.523219 -6.0137e-06
22:43120209 T C 0.260814 -4.5848e-06
22:43126236 A G 0.026434 4.0365e-07
22:43135731 C T 0.040448 1.4065e-05
22:43139528 G A 0.233364 -1.8616e-05
22:43141409 T G 0.157660 1.1993e-06
22:43142778 C T 0.040907 1.6166e-05
22:43145097 T C 0.048005 -9.8518e-07
22:43145466 T C 0.487249 -4.5203e-06
22:43145641 G A 0.137975 1.3297e-06
22:43148872 A G 0.046003 -2.3175e-06
22:43153807 G A 0.080538 -1.0160e-05
22:43154299 G A 1.194613 -7.1115e-06
22:43155449 G A 0.124362 -1.6822e-05
22:43159948 T C 0.662119 8.2647e-06
22:43160756 C T 0.976511 5.3075e-06
22:43161242 T C 1.034804 -6.0847e-06
22:43162952 T C 1.609003 1.7110e-05
22:43164811 T C 0.063271 -2.3051e-05
22:43172308 C T 1.558635 1.1243e-05
22:43172646 A G 0.665770 -7.4186e-07
22:43180418 C A 0.625336 -1.7057e-06
22:43182751 C T 0.715316 1.9444e-05
22:43187236 T C 0.063080 5.6546e-06
22:43195109 C T 0.035205 2.6967e-06
22:43195114 C G 0.032706 -6.2717e-06
22:43206950 C A 1.105700 1.5648e-05
22:43212635 A G 0.022898 8.5756e-06
22:43218397 C T 0.062543 4.3201e-07
22:43230701 C T 0.059086 1.5526e-05
22:43240703 A G 0.171994 2.4854e-05
22:43244928 C T 0.256166 1.2888e-05
22:43255049 A G 0.039241 -4.0499e-06
22:43290583 C T 0.988400 1.4091e-05
22:43298426 A C 0.049076 -1.7868e-05
22:43300010 A C 0.633207 9.3409e-06
22:43303882 A G 0.052218 -1.3255e-05
22:43313051 T C 0.119412 4.5421e-06
22:43314066 G A 0.130285 2.5565e-06
22:43314271 T A 0.149810 -8.6935e-06
22:43316728 T C 0.020413 1.5119e-05
22:43320242 G A 0.039567 4.9471e-06
22:43327526 T C 1.104752 1.5423e-05
22:43330183 G T 0.165174 6.0662e-06
22:43331540 T C 0.037150 1.4597e-05
22:43333156 A G 0.621780 1.4737e-05
22:43339467 T C 0.054254 -1.6400e-05
22:43341718 T C 0.055373 -7.5474e-06
22:43346878 C T 0.070580 4.1317e-06
22:43347699 A G 0.050521 -2.3608e-06
22:43356609 C A 0.050297 -1.0078e-05
22:43361848 C T 0.131597 1.3127e-06
22:43371787 T C 0.045354 -1.9004e-05
22:43382162 G A 0.051956 -7.5679e-06
22:43386716 A G 0.057144 -2.3585e-05
22:43390319 A G 0.145115 -1.7883e-05
22:43397036 T C 0.898291 3.1384e-05
22:43401604 C A 0.236855 -5.1047e-06
22:43407464 T C 1.103222 9.5288e-06
22:43414728 T C 0.058423 9.3961e-07
22:43419366 T C 0.260260 -1.1841e-05
22:43419385 T C 0.029133 -6.9532e-06
22:43421472 A G 0.269106 -1.3539e-05
22:43426262 G A 0.322103 3.9266e-06
22:43427776 A G 0.591076 1.5841e-05
22:43430077 A G 0.174992 -3.1579e-06
22:43434623 T G 0.748124 1.3200e-05
22:43447238 T C 0.052993 -1.2409e-05
22:43455432 A G 0.210415 6.0342e-07
22:43456450 T C 0.109607 -1.1936e-05
22:43458018 G T 0.116444 8.6741e-06
22:43461275 C T 0.562875 -6.7310e-06
22:43461778 G A 0.104891 3.2638e-06
22:43465063 T C 0.078206 1.1447e-05
22:43465814 G A 0.103827 1.6467e-06
22:43473405 A G 0.393336 1.0069e-06
22:43479422 G T 1.538525 1.8298e-06
22:43480926 A G 0.605678 3.6479e-07
22:43481366 A G 0.029395 2.0713e-05
22:43481948 T C 0.064726 -1.2583e-05
22:43483242 T C 0.930348 4.8964e-07
22:43486745 C T 0.072953 1.9682e-07
22:43492592 A C 0.045394 -5.5827e-06
22:43497898 G A 0.918295 -1.3237e-05
22:43497970 C A 0.052500 -1.1512e-05
22:43498114 A G 0.231657 6.7980e-06
22:43499741 A G 0.136890 -1.3217e-05
22:43499817 A G 0.057770 -5.3182e-06
22:43500212 T G 0.998259 -2.0511e-05
22:43503547 C T 0.856990 1.6941e-05
22:43505071 T C 0.265621 -2.7269e-05
22:43516133 A C 0.293697 -1.2836e-05
22:43518275 G A 1.748515 7.0928e-06
22:43520105 T C 0.021055 -3.7974e-06
22:43529314 C G 1.361204 2.5485e-05
22:43530700 C G 0.643195 2.2888e-05
22:43534794 C T 1.072535 5.3400e-05
22:43542792 A G 0.026019 3.3864e-06
22:43543954 C G 1.373114 1.4745e-05
22:43544029 T C 0.056162 1.4708e-05
22:43544598 T A 1.892202 1.1755e-05
22:43551513 G A 0.656326 -2.0276e-05
22:43553460 C G 0.142323 3.9976e-06
22:43556922 G C 0.788140 2.0381e-05
22:43558972 A G 0.502640 -5.7229e-06
22:43559137 T G 0.502385 -6.1091e-06
22:43559712 T C 0.079770 1.0083e-05
22:43560962 T C 0.558917 -1.0195e-06
22:43562247 C T 0.099938 -4.5697e-06
22:43562439 A G 1.306236 1.1922e-05
22:43563711 G A 1.435942 9.0736e-06
22:43565855 T C 0.753628 3.2686e-06
22:43566559 T C 0.060609 -5.9491e-06
22:43567936 A G 0.073338 4.4976e-06
22:43568512 T C 0.491342 -3.6000e-06
22:43569302 T C 0.494018 -1.4735e-07
22:43575129 T C 0.110923 1.2757e-05
22:43577214 T C 0.809188 3.6229e-06
22:43577328 T C 0.048886 -3.9332e-07
22:43578786 A G 0.248507 -1.8373e-05
22:43579049 C T 0.224133 -8.6325e-06
22:43579322 A G 0.650546 -2.2836e-06
22:43579774 A G 0.023493 6.9531e-06
22:43586327 A G 0.046782 -1.8240e-05
22:43592621 A G 0.061329 7.8401e-06
22:43593132 G C 1.464096 4.3603e-06
22:43596394 C T 0.090952 7.2155e-06
22:43603288 T C 0.042603 -1.2236e-05
22:43605127 T C 0.066817 1.5139e-06
22:43605708 A G 0.072052 -7.2331e-06
22:43607868 G T 0.055968 1.8312e-05
22:43609197 G A 0.069220 -7.4612e-07
22:43610207 G A 1.373970 8.5818e-06
22:43610867 A C 0.036732 -4.6108e-06
22:43611321 A C 0.188483 -7.2092e-06
22:43613588 T C 0.297127 -6.5314e-06
22:43617039 C A 0.629532 6.6225e-06
22:43623395 G C 1.450796 -1.1386e-05
22:43625758 G A 0.580679 -7.8735e-06
22:43628777 T C 0.140759 -2.8848e-05
22:43631736 T C 0.056437 9.9321e-06
22:43632864 A G 0.122659 -2.0476e-05
22:43635207 T C 1.096395 -3.8185e-07
22:43635595 A G 0.058222 -8.2247e-06
22:43636729 G T 0.047853 -7.9937e-06
22:43639665 A C 0.081541 -1.6011e-05
22:43640215 T C 0.137972 1.0207e-05
22:43640376 A G 0.020069 -1.6400e-05
22:43640512 C T 0.227329 -1.5329e-05
22:43645094 C T 0.189836 2.2897e-05
22:43645133 G A 0.491070 2.0055e-06
22:43646613 A G 0.752000 -1.0830e-05
22:43646647 A G 0.022027 1.7965e-06
22:43647416 G A 1.123968 -2.0386e-06
22:43649701 C T 0.461342 1.6228e-05
22:43650729 T C 0.728137 2.6692e-05
22:43650988 C T 0.035909 -3.0992e-06
22:43656066 A C 0.020770 5.9888e-06
22:43656940 C G 1.817239 9.7223e-06
22:43657040 A G 0.254263 2.0762e-05
22:43661080 T C 0.338303 3.1262e-06
22:43664665 T C 1.079967 8.6187e-06
22:43666473 G C 0.080664 -2.1686e-06
22:43669012 G A 1.868026 7.7387e-06
22:43671383 T G 0.854464 3.5760e-06
22:43671763 A G 0.024574 -1.8831e-06
22:43673471 C A 0.131400 -1.1113e-05
22:43673800 C T 0.662336 1.2099e-05
22:43678135 T C 0.026808 -2.5579e-06
22:43681537 T G 0.045602 2.1992e-07
22:43681909 G A 0.061384 -6.4266e-06
22:43683088 A G 1.483846 -7.1269e-06
22:43688504 C T 0.053649 7.6826e-06
22:43688666 G A 0.604947 1.0924e-05
22:43692768 A G 0.046377 1.2181e-05
22:43696688 T C 0.023517 -3.0552e-06
22:43700923 G A 1.735926 -2.4964e-06
22:43701218 A G 0.032064 2.3256e-06
22:43703273 A G 0.046438 -4.8231e-06
22:43705158 A T 0.097408 6.8935e-06
22:43707996 A G 1.150126 -1.3192e-05
22:43711080 C G 0.970211 -5.8884e-06
22:43711182 C T 0.269735 9.5809e-06
22:43715707 T C 0.062757 4.2964e-05
22:43715862 C T 0.282178 1.3215e-05
22:43717635 G A 0.036276 6.3557e-06
22:43719422 T C 0.041083 -1.2527e-05
22:43721519 C A 0.483985 3.0629e-05
22:43721994 G A 0.063733 -4.5955e-07
22:43724633 G A 1.240592 -1.0559e-05
22:43729172 A G 0.095756 -1.1962e-06
22:43729401 C T 0.589087 2.8340e-05
22:43734518 G T 0.123811 1.5104e-05
22:43735558 T C 0.080542 -9.7947e-06
22:43742379 A G 0.094301 -7.2123e-06
22:43745368 C A 1.032006 2.0019e-05
22:43746132 G T 0.188343 3.3158e-05
22:43746418 G A 0.069010 9.6230e-07
22:43748081 T G 0.504323 1.0279e-06
22:43752423 T G 0.140311 3.2087e-05
22:43754290 C G 0.110107 -1.1745e-05
22:43754675 A G 0.058929 2.5277e-05
22:43755827 G A 1.724087 -7.3781e-06
22:43763757 T G 1.165952 -2.6897e-05
22:43767846 T C 0.051181 8.4858e-07
22:43776080 G A 0.110351 1.1309e-05
22:43781128 G T 1.767347 -1.6135e-05
22:43781881 T C 0.055002 2.4479e-06
22:43783190 C T 0.891770 2.3581e-05
22:43787437 A G 0.058372 2.4571e-06
22:43789037 T C 0.126327 4.0065e-06
22:43805809 T C 0.031156 1.3554e-06
22:43810009 T C 0.063767 5.8158e-08
22:43810219 A G 0.468727 5.6644e-06
22:43811779 G A 1.753373 -1.7706e-05
22:43812896 T C 0.025165 1.2829e-05
22:43813897 A G 0.285656 2.2320e-05
22:43814822 C T 0.135670 -1.5947e-05
22:43824009 G A 0.570674 1.2192e-05
22:43824618 G T 1.102804 -2.4599e-05
22:43826267 A G 1.144380 -3.3021e-05
22:43830353 T C 0.185124 9.1740e-06
22:43830910 T C 0.079981 -8.2072e-08
22:43832593 A G 0.068109 -3.7570e-06
22:43836198 G T 1.110460 -1.6372e-05
22:43841431 G A 0.154406 2.1605e-05
22:43851782 G T 0.140753 -5.4458e-06
22:43856640 C T 0.684809 3.7532e-05
22:43857328 T C 1.688267 -1.4631e-05
22:43865625 A G 0.625564 2.5089e-05
22:43869281 G T 0.165255 3.5927e-06
22:43870800 A G 0.025233 6.6136e-06
22:43873671 G C 0.167672 3.1596e-05
22:43874812 T C 0.053585 -1.0269e-05
22:43876153 T C 0.773317 9.6822e-06
22:43883747 A G 1.053061 4.4905e-05
22:43896685 A G 1.134235 -2.1465e-05
22:43897433 T C 0.061846 2.7627e-05
22:43899418 C T 0.845033 -2.6600e-06
22:43900427 A G 0.054152 -1.1387e-06
22:43906772 T C 0.414432 3.6611e-05
22:43927320 A G 0.087763 -1.3950e-05
22:43931494 C T 0.193681 3.1943e-05
22:43932421 C A 1.491914 -1.7538e-05
22:43937438 C T 0.331996 4.0532e-05
22:43938054 G A 0.805863 1.1832e-05
22:43944477 T G 0.039815 -4.1141e-06
22:43949009 A G 0.028518 -6.5963e-07
22:43950853 G T 0.110491 -1.5004e-05
22:43954770 T C 0.082500 -3.1511e-05
22:43956566 T C 0.084917 2.0359e-05
22:43970057 G C 1.044854 -4.5473e-05
22:43976396 A G 1.459340 -6.9088e-05
22:43982546 C T 0.383796 -4.2986e-08
22:43986515 A G 1.428510 -5.5162e-05
22:43989444 C T 0.257081 8.0593e-06
22:43996843 A C 0.086515 -1.3038e-05
22:43998724 G A 0.461832 -1.0620e-06
22:44001851 A G 0.166697 -1.5570e-05
22:44024237 T C 0.030955 -2.7575e-05
22:44024381 A G 0.239976 1.6209e-05
22:44031042 C T 0.080127 1.0799e-05
22:44035303 A G 0.474860 -2.6795e-05
22:44042383 C A 0.042773 -1.4285e-05
22:44052846 G A 0.187381 -2.5102e-05
22:44054817 T C 0.245290 3.3349e-06
22:44078507 C A 0.447729 -6.2702e-06
22:44079557 A G 0.269031 6.0910e-06
22:44079680 A G 0.251145 4.9752e-06
22:44083002 C T 0.116362 -8.9287e-06
22:44083442 C T 0.972281 2.4158e-05
22:44092396 A G 1.233269 3.5399e-05
22:44092683 A G 0.031153 -1.3097e-05
22:44109768 G A 0.031601 -5.5823e-06
22:44126517 T C 0.176356 -7.3320e-06
22:44129156 G T 0.105225 -1.9631e-06
22:44131786 C T 0.108808 6.6239e-06
22:44131803 T C 0.034515 1.7839e-07
22:44138332 T C 0.110627 -1.3585e-05
22:44143638 T C 0.036681 -3.4129e-06
22:44146279 C G 0.059011 1.5197e-05
22:44147012 C T 0.114271 -2.8461e-07
22:44147788 A G 0.020328 3.7419e-06
22:44149935 C A 1.902092 -1.5689e-05
22:44151656 G A 0.032479 4.6676e-06
22:44161261 A T 0.021541 -1.6727e-05
22:44173530 G A 0.985367 -2.7840e-05
22:44178103 C T 0.209347 2.6587e-06
22:44179105 C T 0.109478 7.2546e-06
22:44183913 C A 0.312869 -1.1114e-05
22:44193626 C A 1.038829 1.2794e-05
22:44196183 T C 0.108182 1.1011e-05
22:44202454 A G 0.146257 2.7732e-05
22:44205335 A G 1.530389 -3.6111e-06
22:44209288 T G 1.661303 -2.4153e-05
22:44222744 T C 0.107084 -1.1605e-06
22:44223239 C T 0.120129 4.4900e-06
22:44227025 T C 0.039788 -5.9951e-06
22:44238974 A G 0.091836 3.4332e-06
22:44248504 A G 0.410739 5.2301e-06
22:44248601 T C 0.440066 -1.5047e-05
22:44251189 A G 0.327070 -9.5440e-06
22:44272285 G T 0.211523 -6.7816e-06
22:44273276 A G 0.044864 9.5078e-06
22:44274114 A C 0.183958 -3.1665e-05
22:44279315 C T 0.961167 1.2382e-06
22:44282276 G A 0.730166 9.5193e-06
22:44285118 A G 0.027297 8.8657e-07
22:44285258 A G 0.039360 -5.6358e-06
22:44286950 A G 0.190733 1.3272e-05
22:44287403 C T 0.063040 7.3220e-06
22:44290576 A G 0.240500 -2.7569e-06
22:44291658 T C 0.221876 8.2565e-06
22:44292088 G T 0.691949 -3.1431e-05
22:44293787 T C 0.109977 -4.1377e-06
22:44293814 C A 0.076877 8.5587e-06
22:44295103 G A 0.100574 -1.2403e-05
22:44295424 G A 0.700547 1.0443e-05
22:44296372 T C 0.435419 -7.1947e-06
22:44296812 T C 0.050875 1.0726e-05
22:44297686 T A 0.485335 1.2289e-05
22:44298838 A G 1.343844 -7.5233e-06
22:44298992 A G 0.100410 -8.2867e-06
22:44305065 A G 0.110583 1.4294e-05
22:44307535 T C 0.603302 6.4650e-07
22:44310518 G A 0.185042 1.4969e-06
22:44314205 A G 0.050712 -2.4549e-06
22:44314617 A G 1.100791 2.4764e-05
22:44318244 T C 0.072766 -1.1377e-05
22:44322970 T G 0.251556 -2.9823e-05
22:44323074 A G 0.868427 5.3948e-06
22:44324104 T C 0.403056 -1.7731e-06
22:44324727 G C 0.432787 -4.5447e-06
22:44325996 A G 0.314562 -7.2290e-06
22:44327219 T C 0.074782 4.3003e-06
22:44329580 T C 0.029558 2.2332e-06
22:44332570 A G 0.326699 -7.6877e-06
22:44332685 T A 1.931500 -6.6025e-06
22:44336107 A G 0.030755 -5.2199e-06
22:44341300 A G 0.147032 2.8989e-05
22:44341398 A C 0.210653 1.4038e-05
22:44342116 G A 1.179269 1.1204e-05
22:44355693 G A 0.042216 -4.2537e-06
22:44357900 A G 1.156640 1.3044e-05
22:44360001 C T 0.033930 3.4329e-06
22:44368122 G A 0.311556 -4.1796e-06
22:44379838 G A 1.159826 9.1571e-06
22:44380033 C T 0.252151 1.3249e-05
22:44384279 G C 0.210123 2.2107e-05
22:44386281 T C 0.454628 2.0609e-06
22:44388208 T C 1.788048 8.9230e-06
22:44388281 T G 0.068221 8.7360e-07
22:44391686 A G 0.357607 -7.5677e-06
22:44394402 T C 0.359154 -7.8412e-06
22:44395451 C T 0.773800 1.0781e-05
22:44400698 A G 0.920754 -4.3225e-05
22:44401871 T C 0.412045 3.2139e-05
22:44402974 T C 0.112249 7.4982e-06
22:44403184 A G 0.045996 2.7258e-06
22:44404484 G A 0.045265 -2.8566e-05
22:44405981 T C 0.174639 1.3001e-05
22:44407559 A G 0.088746 1.3038e-05
22:44407599 C T 0.338255 1.9247e-05
22:44408241 C T 0.987631 4.0811e-06
22:44409993 A G 0.171569 5.4810e-06
22:44411804 G A 0.030309 5.1164e-06
22:44412635 C T 0.043994 -1.1172e-05
22:44413945 A C 0.038466 -1.3563e-05
22:44415523 G A 1.784339 8.9119e-07
22:44416429 G A 0.486987 -2.1467e-05
22:44417927 G A 0.066140 2.1813e-05
22:44418039 A G 0.058831 5.3479e-06
22:44418321 T C 1.005229 -4.4253e-06
22:44419871 C T 0.640418 -3.7027e-06
22:44422046 C A 0.220387 -4.3870e-06
22:44422501 T C 0.196054 -3.0434e-05
22:44424108 T C 1.197917 -1.3893e-05
22:44424649 C T 0.598940 -7.3001e-07
22:44425836 C T 0.025295 1.4169e-06
22:44426272 A G 0.075690 -4.1522e-05
22:44429417 A G 0.204799 8.4749e-06
22:44429604 T G 1.322517 4.4846e-07
22:44435552 A G 0.387947 -1.3897e-05
22:44444042 A G 0.031972 -6.7656e-06
22:44448402 A G 0.038809 1.0525e-05
22:44452022 T C 0.316442 -1.4943e-05
22:44460147 A G 0.586313 1.5732e-05
22:44466935 G T 0.753275 2.3503e-05
22:44467070 A G 0.172555 -1.2560e-05
22:44467446 A G 0.020790 -9.0172e-06
22:44467899 C T 1.521438 1.0160e-05
22:44471488 A C 0.094964 6.1356e-06
22:44471876 C T 0.315776 -6.2440e-07
22:44472281 A G 0.058681 -6.9749e-07
22:44474024 T C 0.064015 -1.5729e-05
22:44475243 C G 0.916545 2.2630e-05
22:44483881 C G 0.826966 1.8409e-05
22:44485397 G T 0.116053 1.4938e-05
22:44487014 G C 0.178450 -1.4737e-05
22:44487581 G C 0.168318 -1.2495e-05
22:44488632 T G 0.056379 -2.1344e-06
22:44489022 A G 0.936029 2.4740e-05
22:44489868 C T 1.514077 1.7871e-05
22:44489896 C T 1.179643 1.5498e-05
22:44493451 G C 0.169604 -8.1228e-06
22:44493823 G A 0.223844 -1.5906e-05
22:44494527 T C 0.067004 4.9678e-06
22:44495529 A G 0.306698 -2.7484e-05
22:44498057 G A 0.150762 -1.7479e-05
22:44498134 T C 0.400700 -6.4556e-06
22:44499343 C A 0.087879 -1.2206e-05
22:44499643 C T 0.178606 -1.2536e-05
22:44499859 T C 0.067881 1.7881e-05
22:44500143 G A 0.288176 -2.2316e-05
22:44503633 A C 0.581115 -5.2580e-06
22:44503719 T C 0.507101 -4.9222e-06
22:44504197 G C 0.038109 -4.7345e-06
22:44505332 A G 0.033379 2.6803e-05
22:44511918 T C 0.038598 -3.7780e-06
22:44513828 T C 0.133253 2.2940e-05
22:44514242 G A 0.663248 3.5187e-06
22:44515275 C T 0.173955 -2.0572e-06
22:44515711 A G 0.037296 2.1948e-05
22:44518876 T C 0.124264 1.4509e-06
22:44518951 T C 0.027141 7.7681e-06
22:44521275 T C 0.274192 -2.0063e-05
22:44522312 C T 0.553087 -3.0810e-05
22:44522350 C G 0.650189 2.9312e-05
22:44523593 A G 0.314698 1.2292e-05
22:44524143 A G 0.062247 6.2323e-06
22:44524270 T G 0.921413 -2.9415e-06
22:44526105 C A 0.051008 -2.6043e-07
22:44526130 G A 0.439468 9.8907e-06
22:44530286 A G 0.094399 -6.4562e-06
22:44530420 C T 1.089949 -7.4447e-06
22:44530454 T C 0.279136 -1.1993e-06
22:44532145 A G 0.109427 5.6254e-05
22:44544028 A G 0.600728 -1.6210e-05
22:44548944 G A 0.482224 -1.5728e-05
22:44551755 G A 0.093172 -3.2628e-06
22:44554779 G A 1.792805 1.9667e-05
22:44557063 A G 0.363540 6.7981e-06
22:44559492 T C 0.069401 -2.0579e-05
22:44559645 T C 0.789347 1.7037e-05
22:44560839 G A 0.319359 3.5663e-05
22:44562756 G A 0.039023 6.2817e-06
22:44566434 A G 0.746601 2.4408e-06
22:44566906 A G 0.082762 -2.6188e-05
22:44566985 T C 0.753846 1.1206e-06
22:44567644 C T 1.422159 -1.2919e-05
22:44569142 G A 0.256207 -8.1115e-06
22:44569722 T C 0.410389 -1.3592e-05
22:44576085 G A 1.226330 3.9133e-06
22:44579695 A G 0.878667 1.8121e-05
22:44581046 T C 1.650372 5.5195e-06
22:44581403 G A 0.172405 1.1102e-06
22:44584158 C T 1.929532 -1.2950e-05
22:44585958 C A 0.640802 -2.5442e-05
22:44586522 T C 0.697219 -9.3681e-06
22:44594135 G A 1.850925 -2.6184e-06
22:44595439 T C 0.419467 6.3606e-05
22:44598606 T C 0.736215 -5.4807e-06
22:44599258 A C 0.899675 2.1410e-05
22:44603684 C T 1.696726 1.1012e-05
22:44609159 G A 0.515930 -1.5870e-06
22:44625419 G T 0.441283 -5.5503e-06
22:44625800 A G 0.158768 -2.7508e-05
22:44640134 C A 0.251124 1.9401e-05
22:44641624 G A 0.467248 8.5592e-07
22:44643161 C T 0.145094 -4.2188e-06
22:44643912 T C 0.097126 -1.4919e-05
22:44645332 A G 0.196925 2.2265e-05
22:44645692 T C 0.163042 -2.5098e-05
22:44646119 T C 0.047669 6.2898e-07
22:44648093 T G 0.196846 2.4894e-05
22:44649665 C T 0.064090 1.5663e-06
22:44653054 G T 0.068880 -2.4259e-05
22:44654646 A G 0.024285 -1.8355e-05
22:44654739 G C 1.781051 5.3270e-06
22:44657628 T C 1.358511 3.0867e-06
22:44658268 T C 0.481000 2.1953e-05
22:44660937 T C 0.075911 -1.9433e-05
22:44662621 C T 0.181979 -3.5881e-05
22:44664764 G A 0.082724 9.6665e-06
22:44664866 A G 1.250091 -1.8615e-05
22:44677081 C T 0.913335 8.3238e-06
22:44681317 A G 0.043174 4.0291e-06
22:44681612 G A 1.256449 -1.1850e-05
22:44682737 T C 0.039050 3.9880e-06
22:44686967 G A 0.033223 -5.0050e-06
22:44687571 T C 0.084377 -1.0632e-05
22:44688150 G T 1.894480 -4.8033e-05
22:44689290 T C 0.389779 -5.8941e-06
22:44691640 G A 0.322851 -2.1359e-05
22:44693518 C T 0.126684 6.3103e-06
22:44695088 T C 0.967576 -1.2761e-05
22:44695199 A G 0.033230 -1.6008e-05
22:44697742 G A 1.189571 -1.6578e-05
22:44699433 T C 1.605743 8.9925e-05
22:44700267 T C 0.035073 8.9063e-06
22:44700587 A G 0.425226 -2.5213e-05
22:44701372 T C 0.055645 -1.9310e-06
22:44701693 T C 0.151248 1.2305e-05
22:44703502 A G 1.353884 1.6879e-05
22:44703893 A C 0.087892 6.2810e-07
22:44705240 A G 0.147600 -4.4259e-05
22:44706649 A G 0.024373 3.5224e-05
22:44707716 G T 0.516586 -2.6999e-05
22:44709754 A G 0.125151 -3.1606e-06
22:44710758 C T 0.986945 -4.0646e-05
22:44710984 A G 0.189639 2.2995e-05
22:44714544 T C 0.324785 -2.3386e-06
22:44715032 A G 0.104548 -9.0986e-06
22:44715824 A G 0.291783 -7.3146e-05
22:44718472 G C 0.372179 -1.9235e-06
22:44720583 G A 0.469057 -9.6345e-06
22:44721664 A C 0.312243 2.2812e-06
22:44722542 A G 0.114873 -7.6546e-06
22:44723271 A C 0.991657 5.7732e-05
22:44725343 A G 1.418936 -5.2373e-05
22:44734901 A C 0.067721 -1.6192e-05
22:44737788 T G 0.200780 1.8992e-05
22:44738402 G A 0.032309 -1.7690e-05
22:44738406 G A 0.433148 6.2203e-05
22:44739132 A G 0.062383 1.0108e-05
22:44739706 T C 0.045959 1.5549e-05
22:44740415 T C 0.063818 -1.0447e-05
22:44740724 A G 0.677962 4.2323e-05
22:44742005 A G 0.046785 -1.0445e-05
22:44742796 G C 0.064195 2.7825e-05
22:44744315 G A 1.449130 1.4024e-05
22:44744453 C T 0.529315 -2.6730e-05
22:44744884 A G 0.400434 -9.1292e-06
22:44745765 T G 0.033172 3.1443e-05
22:44745963 T C 0.048209 -2.7364e-05
22:44746729 A G 0.257955 2.9825e-06
22:44747100 T C 0.549717 -2.5199e-06
22:44751105 A G 0.664862 3.1850e-06
22:44751158 G A 0.539015 -8.8894e-06
22:44752950 C T 0.263755 -3.2296e-05
22:44753219 A G 0.454311 2.6261e-05
22:44754168 C T 0.097463 -3.1062e-06
22:44754444 T C 0.079787 2.3471e-05
22:44754963 A G 0.295196 1.2639e-05
22:44756803 A G 0.244971 -1.3676e-06
22:44757439 A G 0.712185 -1.3834e-05
22:44758421 A G 0.098238 -2.6417e-05
22:44758515 T C 0.078441 -1.8923e-05
22:44759519 G A 1.339914 -2.7620e-05
22:44760039 A G 0.359892 -4.1616e-07
22:44760732 T C 0.513210 -3.0898e-05
22:44760984 T C 0.176699 2.2097e-05
22:44761314 T C 0.072722 -3.7215e-06
22:44761797 A T 0.746625 -2.7703e-05
22:44762021 A G 0.037483 3.6808e-06
22:44762762 G A 0.479229 1.1860e-05
22:44763277 C T 1.236651 2.3228e-05
22:44763352 C G 0.381946 -1.3180e-05
22:44764343 T C 0.078740 -3.0382e-05
22:44765694 A G 0.302397 1.8790e-05
22:44767582 A G 0.718682 -3.5835e-06
22:44775695 T C 0.478440 -1.0286e-05
22:44778329 A G 1.601435 -2.2934e-05
22:44778354 G A 1.324027 -2.7339e-05
22:44779501 G T 0.107156 5.0779e-06
22:44780843 A G 0.040074 2.6351e-06
22:44783779 G A 1.034393 -1.1769e-06
22:44788913 T C 0.805656 -3.2852e-06
22:44790471 T C 0.020987 1.1109e-05
22:44791807 C T 0.436775 -3.0811e-07
22:44793300 G T 0.038506 -2.1052e-05
22:44796136 T G 0.318778 1.5295e-05
22:44797723 A C 1.808437 -1.2261e-06
22:44799094 G T 0.700962 -1.2529e-05
22:44800640 G A 0.150126 2.3715e-05
22:44804565 T G 0.260719 -7.8966e-06
22:44804977 A G 0.168937 9.5237e-06
22:44805830 T C 1.591029 -1.5456e-05
22:44817955 T C 1.483353 -1.2097e-05
22:44818900 C T 0.596652 -1.6831e-05
22:44823095 C A 0.667086 1.4124e-05
22:44823127 C T 1.367575 -2.4053e-05
22:44823445 A G 0.627879 -3.2856e-05
22:44826561 T G 0.033468 4.3605e-06
22:44827204 T C 0.027484 -7.9147e-06
22:44833082 A G 0.488436 -1.4952e-06
22:44833455 C T 1.306079 -4.9017e-06
22:44833655 A G 0.073797 1.9517e-06
22:44834394 C A 0.073834 8.7930e-07
22:44835978 T G 0.537118 1.9547e-07
22:44836301 T C 0.486389 1.7117e-06
22:44838469 G T 1.029160 -5.0297e-06
22:44840030 G A 0.036694 4.7262e-07
22:44841560 G A 0.858489 -4.4124e-08
22:44843171 A G 0.037197 1.2103e-05
22:44844922 A G 0.888119 1.3388e-05
22:44848451 A G 0.022741 1.5499e-05
22:44848782 G A 1.565975 -1.4600e-06
22:44855856 A G 0.402464 6.4228e-09
22:44856378 C A 0.470165 8.2516e-06
22:44862071 C A 0.085512 -4.4428e-06
22:44869030 G A 0.021432 1.0349e-05
22:44875600 A C 0.088960 5.3332e-06
22:44875708 T C 0.116713 1.4847e-05
22:44875959 A C 0.108162 -7.5268e-08
22:44879762 T C 0.558948 -1.2999e-06
22:44886297 T G 0.098792 1.0422e-05
22:44888397 A G 0.088701 -1.7172e-05
22:44891910 C T 0.139576 7.5548e-06
22:44891940 T C 0.813408 -5.1480e-06
22:44894913 G A 0.218204 -5.3505e-06
22:44922455 A G 0.128078 -5.5678e-06
22:44923076 A C 0.023914 -5.7635e-06
22:44926003 G A 1.134701 -6.5026e-06
22:44926403 T C 0.105299 3.7427e-06
22:44926599 G A 0.955938 -1.1993e-05
22:44927809 T C 0.064073 -4.1934e-06
22:44928276 G A 1.014969 -1.0217e-05
22:44931592 A C 0.736283 6.7312e-06
22:44932250 A G 0.060959 2.1236e-06
22:44933382 A G 0.622796 9.3090e-06
22:44936055 T G 1.922130 -4.5650e-06
22:44937441 A G 0.666763 2.3049e-06
22:44937711 A G 0.135289 1.2157e-05
22:44942000 T G 0.110294 8.7464e-06
22:44943014 A C 1.268705 2.5771e-05
22:44947908 G A 1.048148 -1.6076e-05
22:44957948 A G 0.145240 -1.1285e-05
22:44965113 C T 1.688879 1.5039e-05
22:44965364 G A 0.197190 -2.5445e-05
22:44967767 G C 1.399656 2.6775e-05
22:44970914 T C 0.082272 4.4262e-06
22:44974738 A G 0.936753 6.2557e-06
22:44975213 T C 0.885446 8.5957e-07
22:44979441 A G 0.034950 -6.3334e-07
22:44980840 A G 0.595826 -9.3380e-06
22:44986013 A G 0.137842 -8.9490e-06
22:44988209 C T 0.984871 -1.6222e-05
22:44992815 A G 0.046938 1.0140e-05
22:44994468 C T 0.586507 -1.0016e-05
22:44996319 C T 0.204771 -4.5008e-05
22:44996472 G A 1.059891 2.1033e-06
22:44997169 C G 0.389538 1.7352e-05
22:44998325 A G 0.131743 -3.5023e-06
22:45001390 C T 1.216375 9.3344e-05
22:45002492 C A 0.209769 -1.7599e-05
22:45004364 A G 0.058831 1.0310e-05
22:45007563 C G 0.617680 3.9829e-05
22:45009229 C T 1.911479 3.6419e-06
22:45011401 T C 0.024758 9.1908e-07
22:45012097 A G 0.585317 1.4456e-05
22:45014765 C T 0.139872 1.1209e-06
22:45017735 C A 0.417213 1.3007e-05
22:45020588 A G 0.094104 9.5553e-06
22:45025635 T C 1.882016 -1.8317e-05
22:45026504 A G 0.184294 2.2631e-05
22:45034600 C T 0.081943 1.2500e-05
22:45035629 C A 0.089980 9.1018e-06
22:45040298 C T 0.192046 1.3703e-05
22:45041675 C G 0.913532 3.1460e-05
22:45046319 A G 0.080858 2.4209e-05
22:45051377 A C 0.498849 2.2932e-07
22:45053586 C T 0.161658 2.6697e-05
22:45056757 A G 0.078716 1.4926e-05
22:45058431 C T 0.720171 9.1933e-06
22:45063495 G A 0.444435 1.0080e-05
22:45065544 C T 0.474075 1.2815e-05
22:45066035 A G 1.016397 -2.1831e-05
22:45066418 A G 1.052296 -1.2233e-05
22:45067165 T C 0.203394 -1.3624e-05
22:45069410 T C 0.164694 -2.3987e-06
22:45073039 C A 0.079869 3.4353e-06
22:45073575 T C 0.165350 8.1593e-06
22:45075116 G A 0.030568 1.6719e-05
22:45075738 C T 1.270775 -1.1881e-05
22:45080638 T G 1.077897 7.6735e-05
22:45080755 A G 0.678968 3.6834e-05
22:45081330 G A 0.128836 1.0537e-05
22:45082168 C A 0.132511 9.2659e-06
22:45083619 A C 0.035297 -1.3296e-05
22:45085018 A C 0.840460 8.5383e-05
22:45085284 C T 0.438380 7.3479e-05
22:45088880 T C 0.044626 9.8618e-07
22:45090008 G A 1.046057 9.2292e-05
22:45092400 C A 0.047207 4.6845e-06
22:45093175 A G 0.026920 1.3204e-05
22:45094393 A G 0.197594 7.4758e-06
22:45095261 A G 0.241149 4.7130e-05
22:45095466 G A 0.038262 4.7931e-06
22:45095527 T C 0.143364 1.0033e-05
22:45099466 G T 0.108006 -1.2787e-06
22:45099826 T A 0.588747 1.4894e-05
22:45099854 C T 0.141565 1.5303e-05
22:45110732 C T 0.161291 -5.2442e-06
22:45110765 C T 0.234697 3.4172e-06
22:45111398 A G 0.023880 9.5068e-06
22:45112276 C T 0.116087 -9.6787e-06
22:45114672 A C 0.021038 -5.6439e-06
22:45115000 A G 0.074426 1.3569e-05
22:45115757 T C 0.713793 1.7396e-05
22:45116494 A G 1.671380 -1.9098e-05
22:45117395 A G 0.045282 -1.2408e-05
22:45117594 C T 0.861892 3.4531e-05
22:45118624 T G 0.281468 -4.9195e-05
22:45123503 C G 0.316877 1.4150e-05
22:45123746 G C 0.045595 -7.2132e-06
22:45124895 G A 0.583597 1.6057e-05
22:45125680 T C 0.072059 -1.4346e-05
22:45125832 A G 0.039591 4.6094e-06
22:45131360 T C 0.044844 -1.2705e-05
22:45132491 G A 1.428561 1.0290e-05
22:45132687 A G 0.119378 3.7576e-06
22:45133340 A G 0.186266 1.7519e-05
22:45134197 A G 1.424709 -2.4769e-05
22:45134339 G A 0.241727 3.3369e-06
22:45139569 T C 0.021534 6.8050e-06
22:45140077 A G 0.140389 -4.9613e-05
22:45144106 T G 1.434817 1.0556e-05
22:45144268 T C 0.063074 -2.2875e-05
22:45149613 C A 0.574570 6.3207e-06
22:45150659 T C 1.106074 2.7246e-06
22:45151106 T C 0.042498 5.3899e-06
22:45151716 C A 0.444309 -2.0248e-05
22:45154502 A G 0.062472 2.6492e-05
22:45155288 T C 0.571707 -6.5014e-06
22:45155509 T G 0.098364 -2.5483e-05
22:45156143 G A 0.071417 6.4138e-06
22:45157103 A G 1.371862 -1.8585e-05
22:45160232 C G 0.423883 -1.2959e-05
22:45160577 T G 0.038517 1.4578e-05
22:45160622 T G 0.328929 8.6863e-06
22:45162122 T G 1.682742 -2.5600e-05
22:45163228 T C 0.640401 -1.4547e-05
22:45165408 A C 0.086349 -8.8091e-06
22:45165859 G C 0.675824 -1.0872e-05
22:45169167 T C 0.037636 -1.8858e-05
22:45169376 T C 1.702856 -3.7802e-06
22:45169885 G T 0.021725 -4.8214e-06
22:45170122 G A 0.113432 1.8628e-05
22:45171729 A G 1.559359 -1.5167e-05
22:45174712 A G 0.242999 3.2415e-05
22:45177040 G C 1.770855 1.9822e-05
22:45177118 A C 0.032169 8.3860e-07
22:45178565 A G 0.044925 -1.8186e-05
22:45180366 A G 1.866870 2.1722e-05
22:45181011 C G 0.313780 -6.8393e-07
22:45183014 G A 0.123431 -1.1088e-05
22:45183545 C T 0.956030 -9.8624e-06
22:45187219 G A 0.559951 -2.7211e-05
22:45187306 A G 0.045925 -1.9580e-07
22:45187679 A G 0.070628 -1.8089e-05
22:45188196 C T 0.809457 -1.6182e-05
22:45188671 T C 0.909361 4.8541e-06
22:45189299 A G 0.323599 1.8567e-06
22:45192621 G A 0.453472 6.2104e-06
22:45197642 A G 0.607858 9.8610e-06
22:45198009 G A 0.874523 6.4081e-07
22:45199719 C T 0.795494 -4.3755e-06
22:45203246 A G 0.071906 -2.6731e-05
22:45205323 T C 0.080892 8.3935e-06
22:45208033 A G 0.118865 -3.3767e-05
22:45210666 A G 0.500226 1.5171e-05
22:45211499 G A 0.090486 -9.2509e-07
22:45211932 C T 1.867166 -2.2578e-05
22:45215613 G C 0.429857 6.7306e-06
22:45216340 T C 0.549585 -2.1623e-05
22:45216899 T C 0.025250 2.1156e-06
22:45218487 G C 0.038540 4.4746e-06
22:45218675 G A 1.934550 4.8682e-07
22:45222806 G A 0.437795 6.9396e-06
22:45224832 G T 0.058113 -2.1511e-06
22:45225346 A G 0.115954 6.9678e-06
22:45230436 T C 0.290345 5.6467e-06
22:45231892 G A 0.389858 -1.4009e-05
22:45234658 T C 0.047679 -1.3324e-05
22:45235428 A G 0.083279 -1.9866e-05
22:45236935 A C 0.062336 -2.0036e-05
22:45237570 G C 0.169855 -7.2215e-06
22:45238877 A G 0.098479 1.6283e-05
22:45240256 G T 0.718287 -6.7596e-06
22:45241303 T C 0.112058 -1.7179e-05
22:45242240 A G 0.147583 1.7653e-05
22:45244930 T C 0.512812 1.8524e-05
22:45245359 T C 1.244043 2.9632e-06
22:45248498 G C 0.407574 1.6720e-06
22:45248580 T C 0.045357 3.2782e-05
22:45253503 T G 0.225099 -2.4885e-05
22:45255484 C A 0.536166 3.4449e-06
22:45255637 C G 0.368143 -9.2068e-06
22:45256142 A C 1.036983 1.3015e-05
22:45256820 G A 0.818830 7.7780e-07
22:45258333 G C 0.263643 -2.4895e-05
22:45258373 C G 0.062975 -7.9154e-06
22:45258457 G A 0.249034 -1.0281e-06
22:45258539 A G 0.314728 3.5929e-05
22:45259235 A G 1.394458 2.4545e-05
22:45260956 T C 0.103616 3.3191e-05
22:45261209 C G 0.520710 -7.1932e-06
22:45264599 T C 0.420667 1.5437e-05
22:45265633 T C 0.100730 5.9565e-06
22:45267423 C G 0.202055 9.6140e-08
22:45277826 T G 1.212839 6.2548e-06
22:45278031 C A 0.033879 -2.4258e-06
22:45279649 T C 0.838549 -4.2904e-06
22:45285070 G A 0.213920 -1.4570e-05
22:45286357 G A 0.044912 9.1748e-06
22:45290068 T C 0.155606 -1.4217e-05
22:45292126 T G 0.055730 -1.0679e-05
22:45292178 A G 0.027345 5.9864e-06
22:45292244 T C 0.212744 2.0910e-05
22:45296002 T C 0.081096 -2.2426e-05
22:45300035 C G 0.116522 3.7129e-05
22:45302868 T C 0.151544 1.2897e-05
22:45304058 A G 0.358097 1.8648e-06
22:45312345 T C 0.139427 1.4883e-05
22:45318725 A G 1.773327 -2.2679e-05
22:45322792 C T 0.031476 1.7765e-05
22:45323989 T C 0.834313 -6.0695e-06
22:45325461 C T 1.912747 -2.1799e-05
22:45332417 A G 0.025060 4.5681e-06
22:45332676 T C 1.395335 2.8425e-06
22:45333327 T C 0.028898 -2.7050e-05
22:45333805 T C 0.170746 6.8494e-06
22:45348592 G A 0.408727 -2.5838e-06
22:45362884 A G 1.576661 8.4528e-06
22:45378539 A G 0.183193 4.4645e-06
22:45380889 A G 0.104188 9.2176e-06
22:45386409 T C 0.325897 4.2455e-05
22:45386997 A G 0.068863 1.2250e-05
22:45403010 G A 1.457973 1.8686e-05
22:45406439 G A 0.171099 9.5293e-06
22:45406566 T G 0.098391 -2.5860e-05
22:45407499 C T 1.691357 -4.1533e-05
22:45408406 G T 1.348801 -4.9370e-07
22:45415430 A C 0.399207 -2.0818e-05
22:45415987 A G 0.728677 6.1485e-06
22:45416349 T C 0.044048 -1.8736e-05
22:45417158 A G 0.133810 5.5926e-06
22:45420487 T C 0.426028 4.2547e-05
22:45425095 A G 1.062812 -1.3864e-05
22:45426220 G A 0.099074 -2.6131e-05
22:45427311 A G 0.270633 2.6980e-05
22:45428606 G T 0.157388 2.4977e-05
22:45432045 C T 0.137574 -9.3772e-07
22:45432634 G A 0.628505 -2.7787e-05
22:45438091 C A 0.953705 -2.5499e-05
22:45439944 G A 0.116991 3.5593e-07
22:45440434 C G 0.314654 -6.2150e-07
22:45444397 C G 0.076700 2.1803e-05
22:45444888 A G 0.027239 1.8614e-06
22:45445274 C T 0.149334 1.8089e-06
22:45446331 G C 0.958073 -6.0422e-06
22:45446714 T C 0.161791 1.9022e-05
22:45446874 G A 0.533283 3.4588e-05
22:45447052 T G 0.035729 1.7769e-06
22:45447241 A G 0.767496 1.1865e-05
22:45447318 C T 0.986023 9.6160e-06
22:45449702 A C 0.153023 1.8876e-05
22:45451191 C T 0.099856 -6.6610e-06
22:45451355 G A 1.519846 2.1373e-06
22:45451727 A C 1.021368 -1.1658e-05
22:45455427 C T 0.062383 -2.6513e-06
22:45456139 A G 0.695835 4.8664e-06
22:45456900 C T 0.092513 5.5611e-06
22:45457082 G C 0.112395 6.3252e-06
22:45457915 A G 0.054220 6.4307e-06
22:45457967 A G 0.059273 -7.7930e-06
22:45459669 A G 1.318570 -2.4326e-05
22:45461071 T C 0.044861 -1.8992e-05
22:45463797 G T 0.021065 2.0188e-05
22:45465029 T C 0.370910 9.0059e-06
22:45466710 A G 0.149762 -1.8845e-06
22:45469482 T C 0.090887 2.6548e-05
22:45469983 T C 0.054768 1.8142e-05
22:45471360 C A 0.021188 1.8741e-05
22:45471607 C T 0.946324 -3.3859e-05
22:45472046 T C 0.430261 2.0838e-05
22:45475874 T C 0.060218 -1.1944e-05
22:45478124 T C 0.627951 -2.2260e-05
22:45481272 G A 0.037000 -1.3194e-05
22:45482258 C G 0.381202 2.1472e-05
22:45494144 A G 0.509511 -2.3255e-05
22:45495756 G A 0.130761 -6.4989e-06
22:45497738 C T 0.577640 2.5490e-06
22:45497905 C T 0.485631 -9.6539e-06
22:45498187 A G 1.056862 -2.0062e-05
22:45498909 C T 1.369020 -1.8090e-05
22:45501429 T C 0.415567 -1.5077e-05
22:45502829 C T 0.165718 -5.2895e-08
22:45503517 A G 0.292868 1.5423e-05
22:45505755 T C 0.076710 1.6646e-05
22:45517196 C T 0.800356 -8.5138e-06
22:45518762 T G 0.031928 -8.4805e-06
22:45519040 T G 1.399394 -1.6645e-05
22:45523391 A G 0.634461 -1.3177e-05
22:45523909 T C 0.531464 -2.1503e-05
22:45527845 T C 0.506410 -1.5646e-05
22:45535724 A G 0.097364 1.7566e-05
22:45539841 T G 0.930715 -9.3979e-07
22:45551559 C T 1.953739 -4.3803e-06
22:45553139 C T 0.022650 -1.1133e-05
22:45557251 C T 1.353806 8.6637e-06
22:45561004 G C 0.091187 -5.6367e-06
22:45573450 C A 0.378104 -3.7672e-05
22:45577110 C T 0.293663 3.7796e-06
22:45579502 T G 0.036212 1.1747e-05
22:45580836 C G 1.061751 -1.1081e-07
22:45584396 A G 0.238294 4.3159e-06
22:45584931 C T 0.083870 -3.4322e-06
22:45588531 C G 0.174880 1.2048e-05
22:45588604 T C 1.096249 1.5201e-05
22:45589490 G A 0.377278 5.5022e-05
22:45592354 A G 0.102998 -2.0963e-05
22:45595278 C G 0.806462 1.0556e-04
22:45599504 T C 0.195092 5.2031e-05
22:45605360 T C 0.120785 -1.8143e-05
22:45606506 A G 0.633288 2.5087e-05
22:45608977 A G 0.263235 -1.1462e-05
22:45609416 C T 0.053537 1.3541e-06
22:45611337 T C 1.485440 3.8068e-05
22:45612969 T C 0.209385 -9.9540e-06
22:45618888 T C 0.183203 -1.0904e-05
22:45618889 G A 0.777791 1.6358e-05
22:45621091 A G 0.084615 7.2108e-05
22:45623487 T C 0.076020 7.2685e-05
22:45624439 G C 0.100710 -1.2981e-05
22:45627967 A G 0.180612 -1.2494e-05
22:45630662 T C 0.936838 3.1392e-06
22:45631597 A G 0.474469 6.2772e-05
22:45631941 A G 0.073705 6.4517e-05
22:45635216 T C 1.393978 7.5044e-05
22:45637002 C G 1.084601 1.9639e-05
22:45642157 A G 0.080164 6.2204e-05
22:45642907 C T 0.901473 6.9602e-06
22:45644825 A G 0.219989 -1.4143e-06
22:45647431 C G 0.894595 1.1319e-05
22:45651881 T C 0.061085 4.1600e-05
22:45653411 T G 0.502327 -7.5164e-06
22:45657513 A G 0.061567 -1.9758e-05
22:45660094 G A 0.359239 -2.2301e-05
22:45668012 T C 0.798802 -3.8820e-05
22:45668106 T C 0.184600 1.9147e-05
22:45668682 T C 0.464423 -2.6552e-05
22:45669729 T C 0.339833 -1.8232e-05
22:45670133 A G 0.050855 -1.8191e-05
22:45671343 G A 0.910401 -4.0805e-06
22:45672574 T C 1.223827 -2.9546e-06
22:45674199 T C 0.056862 6.8118e-06
22:45674505 A G 1.177365 -1.0156e-05
22:45675375 T C 0.094821 -6.6967e-06
22:45675881 C A 1.437302 -2.4234e-05
22:45680155 A G 0.093152 1.0093e-05
22:45682334 T C 0.087678 3.6860e-05
22:45683304 C G 1.531375 -1.2205e-05
22:45686044 T C 0.303193 3.6580e-05
22:45690462 G A 0.089929 -5.5416e-06
22:45693878 G A 1.924663 -6.9082e-06
22:45693923 A G 1.321548 8.3737e-06
22:45703075 G A 1.252804 2.6846e-05
22:45707916 C T 0.171365 1.6592e-06
22:45713764 A G 1.783115 3.0688e-06
22:45714398 T C 1.942580 3.9203e-06
22:45716830 A G 0.033825 1.1518e-05
22:45718743 G A 1.239327 3.1125e-05
22:45719811 T C 0.162845 -3.3083e-05
22:45723807 C G 0.542880 -2.6792e-05
22:45726345 G A 1.755532 1.4842e-05
22:45728370 A G 0.514454 -1.1287e-05
22:45731731 A G 1.751820 1.7747e-05
22:45737787 G A 0.111728 -3.3655e-06
22:45741537 G T 0.140317 1.7615e-05
22:45744546 A G 1.753639 2.1698e-05
22:45746491 G A 0.154383 3.4478e-05
22:45749966 C G 0.111875 -7.8095e-06
22:45749983 T G 1.061686 1.8256e-05
22:45757987 T C 1.752717 1.6659e-05
22:45766603 T C 0.025631 -7.5294e-06
22:45767391 T C 0.227166 1.8619e-05
22:45767421 T C 0.336814 -1.9990e-05
22:45781304 C T 0.055597 5.2669e-06
22:45799276 C T 0.937790 -2.1337e-05
22:45804887 C T 0.031686 6.9373e-06
22:45806071 C T 0.106285 8.7789e-06
22:45809624 A C 0.807373 -1.7254e-05
22:45812648 C G 0.153689 5.2266e-06
22:45813687 A G 0.294860 1.8923e-05
22:45821935 A G 0.321477 3.9162e-06
22:45821956 G C 0.621926 -2.3411e-05
22:45822347 T C 0.178042 -2.0116e-06
22:45828776 G T 1.862538 -6.8861e-06
22:45830187 T C 0.031901 -3.8472e-06
22:45830747 G A 0.941350 -1.3479e-05
22:45837410 G A 0.570725 -3.4223e-05
22:45842404 T G 0.323483 -1.2704e-05
22:45846371 T C 0.392350 8.5541e-06
22:45848152 T C 0.021429 -3.6783e-06
22:45851175 T C 0.075088 -1.2837e-05
22:45853108 T C 0.082014 -1.7100e-05
22:45855095 G A 0.102991 5.3942e-06
22:45855672 C G 0.037517 -9.5706e-06
22:45856865 G A 0.082296 -2.0637e-05
22:45858097 A G 0.246817 -5.8796e-05
22:45860831 A G 0.577766 2.4966e-05
22:45864934 T C 1.148436 1.5429e-05
22:45871507 G C 0.113166 -1.3782e-05
22:45872813 A G 0.063281 -1.0505e-05
22:45877453 C T 0.150728 -5.1232e-05
22:45878439 A C 0.152227 1.1991e-05
22:45879432 T C 0.859349 1.4060e-05
22:45879644 T C 0.077387 1.3137e-05
22:45881315 A G 0.568814 6.2750e-06
22:45886998 G A 0.681658 -1.4148e-06
22:45891235 C A 1.591294 -9.2972e-06
22:45892656 G T 0.148334 -9.3053e-06
22:45894098 T C 0.051229 5.9368e-06
22:45897997 C T 1.358396 -2.7077e-05
22:45898074 C T 1.006939 -9.7156e-06
22:45899802 C A 0.080787 -2.8815e-05
22:45905373 G A 0.058429 7.5347e-06
22:45909099 G A 0.167659 9.2948e-07
22:45910381 C T 0.632007 5.8479e-06
22:45912590 C A 1.051654 2.5715e-05
22:45914051 C T 1.880965 -1.3842e-05
22:45917155 C G 0.909109 4.4405e-05
22:45919646 G A 0.643005 -4.3211e-05
22:45922207 T C 0.139073 1.6823e-05
22:45927045 C T 0.201280 -8.0616e-06
22:45929391 A G 1.694339 7.4957e-06
22:45929427 C A 0.331867 -1.8207e-05
22:45929577 C T 1.763481 1.0625e-05
22:45936350 A G 0.811024 1.5136e-05
22:45936643 T C 0.034916 -1.2547e-05
22:45942726 T G 1.721079 8.8243e-06
22:45942808 A G 0.045391 -5.3696e-06
22:45943677 A G 0.989549 2.0553e-05
22:45945914 A G 0.064770 1.3191e-05
22:45954876 C T 1.120133 6.2581e-06
22:45959439 G A 0.062802 7.9649e-06
22:45959897 A G 1.213121 1.0210e-05
22:45965149 T C 0.188306 2.3847e-05
22:45967526 A G 1.272040 2.1705e-05
22:45968110 A G 0.038367 -1.6556e-05
22:45969722 A G 0.102124 -9.8172e-06
22:45970029 T C 1.548130 3.7209e-05
22:45971158 C T 0.696562 -7.1989e-08
22:45971880 A G 0.995709 -2.3190e-05
22:45972017 G A 1.182700 -2.0497e-05
22:45974757 G A 1.222933 -1.3065e-05
22:45978925 T C 0.076241 -2.7387e-05
22:45980908 A C 0.166092 -2.1649e-05
22:45983901 G A 0.907127 -7.0835e-06
22:45985371 C T 0.041345 -1.3882e-05
22:45986536 A G 0.095008 2.5165e-05
22:45990039 T C 0.727545 1.3074e-05
22:45992149 T C 1.188571 -4.4897e-05
22:45993743 G A 0.047734 1.2248e-05
22:45994021 G T 1.981092 9.3652e-06
22:45996110 G A 0.322337 -2.0785e-05
22:45996298 G A 0.051011 -2.6215e-05
22:46002319 T C 0.087569 -3.1657e-06
22:46002688 T C 0.099125 -4.1076e-06
22:46005170 C T 0.043497 -5.1222e-06
22:46008464 A G 0.067633 -2.4059e-05
22:46009063 G A 0.924228 1.2398e-06
22:46009408 T C 0.362401 1.2868e-05
22:46010621 G A 0.060265 -6.8364e-06
22:46015594 G T 0.281101 2.9531e-06
22:46021378 G C 0.063142 -9.4578e-06
22:46022070 G A 1.192151 -2.7157e-05
22:46023645 G A 0.077414 -9.5110e-06
22:46026992 T G 0.039339 1.5679e-06
22:46031344 A G 0.060847 1.2612e-05
22:46032523 C T 0.348346 -2.5937e-06
22:46035254 A C 0.041461 -1.2501e-05
22:46038908 T C 0.708472 1.0218e-05
22:46039331 G C 0.042018 3.0206e-06
22:46044479 T C 0.028480 7.1114e-06
22:46045856 A G 0.021766 1.5173e-05
22:46049288 T C 0.069241 3.0633e-05
22:46060541 T C 0.335562 1.8810e-06
22:46066265 A G 0.039363 -2.3922e-06
22:46068694 T G 0.105677 6.8469e-06
22:46069687 A G 0.080198 -1.8405e-05
22:46070249 T C 0.044918 -2.9590e-06
22:46078549 G A 0.082262 1.8740e-05
22:46080620 T C 0.025499 1.0899e-05
22:46084828 A G 0.021976 -1.3734e-05
22:46096862 G A 0.093261 -6.3121e-06
22:46097122 G T 0.673087 -5.2033e-06
22:46107105 A G 1.535513 2.3070e-05
22:46118267 G A 0.165167 1.5597e-05
22:46126927 A G 0.031663 6.6635e-06
22:46142514 C G 1.068316 -5.6579e-06
22:46142665 A G 1.302958 -9.1990e-06
22:46144326 T C 0.048512 2.0785e-05
22:46144520 G A 0.117488 -1.6890e-05
22:46145261 G A 0.051565 -3.2324e-05
22:46147495 T C 0.056893 7.4424e-06
22:46148151 A G 0.029735 -1.0612e-06
22:46151322 A G 0.039727 4.6110e-06
22:46151418 C T 0.317380 -1.7724e-05
22:46155548 G C 0.457766 2.1327e-05
22:46164098 T G 0.047649 1.2621e-05
22:46177845 C T 0.087086 -1.3813e-05
22:46185280 T C 0.078730 -2.2945e-05
22:46202175 G T 0.023013 -1.1612e-05
22:46207955 C T 1.693805 -4.1519e-06
22:46210122 C G 0.040386 1.7384e-05
22:46213841 C T 0.271007 -1.1112e-05
22:46228200 T C 0.211952 -8.1048e-06
22:46229798 T C 0.140824 -1.6614e-05
22:46229891 T C 0.070135 -2.6289e-06
22:46230427 G A 0.148035 -2.1368e-05
22:46236425 A G 0.825181 -4.4025e-07
22:46237230 A C 0.056423 1.3025e-05
22:46240717 T G 0.041012 2.3488e-05
22:46242359 G A 0.210276 9.6360e-07
22:46251187 T C 0.039047 -6.0330e-06
22:46256780 T C 0.081813 1.2947e-05
22:46257649 A G 0.030534 7.2994e-06
22:46260210 T C 0.173095 1.2342e-05
22:46261687 G A 0.164075 2.4701e-05
22:46261909 C T 0.078427 -9.5226e-06
22:46262042 A G 0.090347 3.4452e-05
22:46263438 A G 0.021830 -4.7080e-06
22:46266434 A G 1.944634 8.1531e-06
22:46270236 T C 0.036368 -1.1110e-06
22:46273803 A G 0.219826 1.0035e-05
22:46273902 T C 0.054894 1.2406e-05
22:46274399 A G 0.099305 2.9832e-05
22:46275529 T C 0.365953 -4.6067e-06
22:46278238 A G 0.118229 4.0629e-06
22:46278408 T C 0.242037 -1.1806e-05
22:46281887 A G 0.151448 -3.3341e-08
22:46282759 T G 0.188255 -2.1425e-05
22:46287720 A G 0.030085 -1.2310e-05
22:46288100 T C 0.047128 -1.5777e-05
22:46289699 T C 1.751347 -3.3566e-06
22:46290571 C T 0.070563 4.9519e-06
22:46292939 A G 0.050572 -1.7492e-05
22:46293266 T C 0.197135 -4.7486e-05
22:46293440 C T 0.130499 -6.5088e-05
22:46293608 A C 0.117926 2.2988e-05
22:46297809 G A 0.095406 -4.6826e-06
22:46302035 A C 0.084710 -1.3031e-05
22:46303347 T C 0.399105 -6.1114e-06
22:46304440 C A 1.048889 8.6750e-06
22:46305756 T G 0.157912 2.0357e-05
22:46305919 A G 0.115155 2.9954e-05
22:46307893 T C 0.342162 -5.7849e-06
22:46308383 G A 0.148144 -8.4529e-06
22:46311903 A G 0.168733 -6.1186e-06
22:46313510 A G 0.245127 -3.3406e-06
22:46313688 T C 0.105989 5.1876e-06
22:46316057 A G 0.688981 -1.7814e-05
22:46316508 C T 1.735606 -1.1102e-05
22:46316805 G T 0.171813 -5.3729e-06
22:46318178 C G 0.257727 -2.6330e-06
22:46321994 T C 0.209103 4.3988e-05
22:46323342 G A 0.139777 2.0344e-07
22:46323861 T C 0.083986 4.4648e-05
22:46325021 T C 0.087627 -1.0475e-05
22:46325996 C T 0.099819 -1.4514e-05
22:46329149 T C 0.698800 -2.1697e-05
22:46330601 A C 0.046459 8.4636e-06
22:46332463 T C 0.073824 -2.5292e-05
22:46334234 C T 0.613471 2.1807e-05
22:46336203 A C 0.112850 9.9286e-06
22:46336343 T C 0.131145 4.8508e-06
22:46337043 G C 0.289879 -2.2643e-05
22:46340538 T C 0.332652 1.0284e-05
22:46340717 A G 0.491475 3.6101e-05
22:46347519 T C 1.201626 -2.1709e-05
22:46347765 A G 0.063726 -4.5015e-06
22:46348143 A G 0.039809 -1.0583e-05
22:46349015 C T 1.193885 -2.3344e-05
22:46350526 G A 0.815281 8.7860e-06
22:46351350 A G 0.041002 1.5215e-05
22:46351482 A G 0.337572 -3.1119e-06
22:46353619 G A 1.190268 1.4175e-05
22:46360402 T C 0.023819 9.0450e-06
22:46362396 G A 1.135741 -3.5390e-06
22:46364161 A G 0.632251 -4.1701e-06
22:46365928 A G 0.039734 -9.5561e-06
22:46379353 T C 0.056114 1.0879e-05
22:46381234 G A 0.515046 -8.3044e-06
22:46381302 A G 0.098758 -2.6855e-06
22:46381414 A G 0.292653 6.9526e-06
22:46387296 C T 0.036089 3.7298e-06
22:46391346 T C 0.098517 -2.5208e-05
22:46391695 T C 0.060632 -5.8155e-06
22:46394928 T C 1.213193 -1.3159e-05
22:46396925 G A 0.499873 -4.2955e-05
22:46398254 C G 1.096055 -1.2496e-05
22:46400334 A G 0.124192 -1.1552e-05
22:46403383 T C 1.048213 -1.2250e-05
22:46403715 A G 0.564687 1.4328e-05
22:46406695 G A 1.232922 -1.9200e-05
22:46406782 A C 0.111521 -1.6952e-05
22:46407865 A G 0.049093 -1.1613e-05
22:46411918 T C 0.117590 -4.0905e-05
22:46411969 A G 0.625839 -3.3861e-05
22:46414664 G A 0.755713 -4.8398e-05
22:46420465 C T 0.754869 -3.6415e-05
22:46422215 A G 0.032414 2.8385e-05
22:46422922 A G 0.029487 5.0418e-06
22:46428306 C T 0.675885 -3.7083e-05
22:46433442 A G 0.152659 -1.4683e-05
22:46434086 T C 0.190128 -7.1943e-06
22:46441375 T C 0.047247 1.9548e-05
22:46443835 T C 0.819418 -2.8097e-05
22:46445002 G C 0.617289 -2.3636e-05
22:46447097 T C 0.671649 -3.7632e-05
22:46447714 C T 0.203462 1.0579e-05
22:46448488 C T 0.029228 6.2924e-06
22:46455398 G A 0.028691 4.1934e-06
22:46456963 T G 0.181792 2.4377e-05
22:46458123 G T 0.939602 -1.4887e-05
22:46459132 T G 0.709240 -2.6862e-05
22:46461934 G A 0.041345 1.7622e-05
22:46470291 G A 0.078111 3.4980e-05
22:46470495 C G 0.140912 -1.3212e-05
22:46471448 T C 0.035668 4.5476e-06
22:46477858 T C 0.096800 -2.9882e-05
22:46480480 A G 0.041417 2.2633e-07
22:46480602 T C 0.491642 -3.0553e-05
22:46481735 T G 0.029905 6.0976e-06
22:46482948 C T 0.427334 1.1602e-05
22:46486508 C T 0.582940 -1.6124e-05
22:46487216 A G 0.480245 -1.6714e-05
22:46488664 T C 0.051426 1.0351e-06
22:46490352 A G 0.754121 -2.1805e-05
22:46493852 T C 0.674831 -2.0383e-05
22:46494656 T C 0.147977 1.1184e-05
22:46496056 A G 0.053887 1.4198e-05
22:46499106 T C 0.029480 -8.2412e-07
22:46499120 C G 0.709125 -3.2184e-05
22:46499890 G A 0.166683 1.6170e-05
22:46502870 T C 0.429459 -7.0021e-05
22:46505819 T A 0.116764 5.0002e-06
22:46510664 A G 0.106061 3.2305e-05
22:46510954 T C 0.109539 -7.4752e-07
22:46516131 T C 0.472562 -1.0114e-05
22:46519263 T C 0.161866 -2.3872e-06
22:46525009 A G 0.088389 -3.0188e-06
22:46525414 T G 0.127038 9.7914e-06
22:46527916 A G 0.028926 1.0988e-05
22:46527955 A G 1.014660 3.7984e-05
22:46539004 T C 0.173391 2.2255e-05
22:46539636 C T 1.425913 2.3212e-05
22:46553234 T C 1.431295 1.7265e-05
22:46561713 G A 0.279904 -2.3193e-07
22:46569171 A G 0.338021 -1.6134e-05
22:46570342 G A 0.041321 -1.4295e-05
22:46572744 A G 0.170362 -3.1628e-05
22:46576036 C T 0.151557 -1.4902e-06
22:46580923 G A 0.152043 4.0611e-05
22:46582072 C T 0.048706 -2.1240e-05
22:46586110 A G 0.190363 2.8531e-05
22:46587463 G C 0.062642 1.8147e-05
22:46592168 C T 0.231599 -3.7967e-05
22:46615144 A G 0.414642 1.2105e-05
22:46615625 A G 0.044269 -1.2009e-05
22:46625638 C T 0.034627 9.5811e-06
22:46626444 G A 0.099934 -1.7326e-05
22:46627603 T C 0.220778 -3.0633e-06
22:46629479 G A 0.227989 -3.4329e-06
22:46630634 C G 0.359674 1.0728e-05
22:46632875 A G 0.057936 5.6444e-06
22:46638670 A C 0.155994 1.4282e-05
22:46644168 G A 0.362220 1.1994e-05
22:46644177 A G 0.112779 2.6361e-05
22:46655779 C G 0.205451 -1.0196e-05
22:46656479 G A 0.296652 -1.1623e-06
22:46657308 C T 0.024948 -1.9113e-05
22:46664412 T C 0.024683 -2.3531e-05
22:46665209 A G 0.044640 -5.2220e-07
22:46682976 T C 0.202840 -9.1478e-06
22:46684906 T G 0.037371 9.3191e-06
22:46689065 C T 0.116920 -1.9220e-06
22:46689468 A G 0.202371 -5.0651e-06
22:46699857 T C 0.038353 -6.8175e-06
22:46709881 A G 0.208515 -7.8527e-06
22:46714748 T C 0.063563 1.0621e-05
22:46719054 C T 0.127048 -6.9153e-06
22:46719100 G C 0.213485 -9.2324e-06
22:46722256 G A 0.451976 -7.2751e-06
22:46722400 C T 1.840616 -2.2637e-05
22:46724558 C T 1.847385 -2.0857e-05
22:46728858 T C 0.094192 -1.9454e-05
22:46731689 T G 0.209222 -5.2012e-06
22:46732380 T C 0.076401 9.9774e-06
22:46736830 G A 0.043933 1.5766e-05
22:46747207 T C 0.054574 2.2421e-06
22:46747808 G C 0.054339 -3.4429e-06
22:46748481 C T 0.070325 2.1983e-05
22:46756315 T C 0.063322 1.6563e-05
22:46758573 T G 0.301132 -1.3507e-05
22:46759674 A G 0.124029 -3.7717e-06
22:46760086 T C 0.300881 -1.9118e-05
22:46761497 G C 0.439410 -3.2707e-05
22:46762360 A G 0.028035 -8.2317e-06
22:46763671 G A 0.262888 -1.0878e-05
22:46770174 A G 0.309754 -1.7382e-05
22:46780521 C T 0.337001 -2.2323e-05
22:46782382 T C 0.155878 -2.2690e-05
22:46786315 C T 0.349362 -2.0539e-05
22:46786808 A C 0.150466 -8.9871e-06
22:46787694 G A 0.333764 -1.6454e-05
22:46787697 G A 0.332203 -1.6336e-05
22:46791289 C T 1.954483 -2.4333e-05
22:46794819 A G 0.034559 1.1665e-06
22:46797606 T G 0.135983 -2.2739e-05
22:46799957 A G 0.029113 3.9380e-06
22:46802870 A G 0.053360 -8.0862e-06
22:46805772 T C 0.072532 -1.0173e-05
22:46807234 C T 0.185131 -2.4270e-06
22:46813134 A G 0.085298 8.7728e-07
22:46813336 T C 0.117899 -1.8016e-05
22:46817373 G A 0.425260 -1.9359e-06
22:46821309 T C 1.419728 -1.5500e-05
22:46823558 A G 0.052622 3.1924e-05
22:46823910 T C 0.171052 -3.4938e-07
22:46823952 T C 0.110617 1.8693e-05
22:46827982 A G 0.137424 -2.2171e-05
22:46829377 A G 0.040407 1.9854e-05
22:46829422 A G 0.034773 1.0070e-05
22:46829927 C T 0.042093 1.9630e-05
22:46831590 G A 0.108896 1.6914e-05
22:46831965 G T 0.211476 2.1503e-07
22:46834376 C T 0.145091 1.3690e-06
22:46834518 G T 0.142160 5.7355e-06
22:46835338 A G 0.185110 8.1937e-06
22:46837114 G A 0.769638 -2.5208e-06
22:46838626 A G 0.024890 1.7643e-07
22:46839091 A G 0.063631 -1.7003e-06
22:46842637 C G 0.197978 5.6157e-06
22:46847773 A G 0.555565 1.5029e-05
22:46851714 G A 0.195248 2.1271e-05
22:46852930 C A 1.285697 4.5353e-06
22:46853292 C T 1.541898 9.6093e-06
22:46855322 G A 0.863817 1.2054e-05
22:46856846 A G 0.185056 3.4569e-06
22:46857482 A G 0.064406 4.0011e-06
22:46858083 T G 0.936519 6.2573e-06
22:46858342 A C 0.370101 1.3057e-05
22:46858505 A G 0.053846 8.6174e-06
22:46859075 G T 0.269164 3.9345e-06
22:46860872 A G 0.032074 7.3583e-06
22:46867968 A G 0.027668 -3.8677e-06
22:46869224 A G 0.051654 1.1582e-05
22:46869411 A G 0.269854 1.4439e-05
22:46870068 T C 0.048910 2.6064e-06
22:46872748 G A 1.418926 2.5549e-05
22:46876773 A G 0.030085 -1.2670e-05
22:46879277 T C 0.049131 -1.1996e-05
22:46879523 T C 1.748842 1.6495e-05
22:46882961 G A 1.069928 8.5633e-06
22:46883221 A C 0.024696 6.7156e-07
22:46883693 A G 0.100968 1.0519e-05
22:46888399 T C 0.683419 -1.1459e-05
22:46890299 G A 0.025318 5.0906e-06
22:46896334 T C 1.407666 -1.7917e-05
22:46898583 A G 0.084061 1.1231e-05
22:46898743 T C 0.875230 6.4063e-06
22:46902610 C G 1.540789 -1.9661e-05
22:46906551 A G 1.374167 -4.9825e-06
22:46907779 G A 0.181449 3.1099e-05
22:46909355 T G 1.223967 1.8975e-05
22:46909662 T G 0.023333 1.3398e-05
22:46910763 A G 0.035280 -1.1239e-05
22:46911296 C T 0.174649 2.6469e-06
22:46912974 A G 0.034947 1.0464e-05
22:46914145 A G 0.021854 1.3299e-05
22:46914277 A C 0.344681 1.9410e-05
22:46915621 T G 0.422850 2.5541e-05
22:46916280 C T 0.434977 -3.3237e-05
22:46918736 A G 1.326584 -2.9295e-06
22:46920187 T C 0.460693 2.1867e-05
22:46920538 T C 1.173666 2.0323e-05
22:46921040 G A 0.614447 -2.0769e-06
22:46922134 A C 0.840766 1.5568e-05
22:46923038 G A 0.802504 5.6292e-06
22:46924254 G A 1.253970 8.0424e-06
22:46926701 A G 0.857694 3.0465e-05
22:46926904 T C 0.105282 -1.7684e-05
22:46927667 T C 0.141099 7.9407e-06
22:46928266 A G 0.845614 3.5327e-06
22:46928488 T C 0.034994 1.7068e-05
22:46929692 G A 1.863402 2.6174e-05
22:46930107 T C 0.517344 -7.1801e-06
22:46931077 C G 1.864269 3.0036e-05
22:46931402 C G 0.074490 -1.7157e-05
22:46934813 G A 1.357352 2.0348e-05
22:46939326 C T 0.029361 -1.5530e-05
22:46943687 G A 0.746635 1.7691e-05
22:46946709 A G 1.525449 1.0008e-07
22:46958507 C A 0.471521 7.7350e-06
22:46972080 A G 0.450204 2.7343e-06
22:46975488 A G 0.022021 4.3516e-06
22:46976557 A G 0.409794 1.9826e-05
22:46976950 T C 0.327631 2.1450e-05
22:46978776 G A 0.840786 3.5012e-05
22:46979914 T G 0.502936 4.5111e-06
22:46982293 C T 1.389518 5.0537e-06
22:46982657 A G 0.289937 -5.1527e-07
22:46982955 A G 0.192746 4.0797e-06
22:46985917 A G 0.869617 -1.9378e-05
22:47000085 G A 0.800430 -1.0269e-05
22:47010548 A G 1.816284 1.2050e-05
22:47014501 T C 1.681661 1.2349e-05
22:47018166 T C 0.491815 -4.3364e-06
22:47021226 G A 0.529063 -2.2806e-06
22:47021298 T C 0.102382 -4.2301e-06
22:47021996 T G 0.523868 2.5690e-05
22:47027017 C T 0.431621 2.6607e-05
22:47038081 A G 0.727820 -1.9797e-06
22:47040236 C T 1.742831 1.1608e-05
22:47053165 A G 0.492668 -3.4145e-06
22:47063359 C T 0.981995 -8.4963e-06
22:47064837 C A 0.562290 -5.4627e-06
22:47067161 T C 0.126926 -1.6558e-07
22:47068140 A G 0.264656 -2.2642e-06
22:47068935 T G 0.814251 4.7437e-06
22:47077006 A G 0.035297 -1.7751e-05
22:47080465 C T 0.722843 -2.9965e-06
22:47082577 T G 0.051857 6.8333e-06
22:47084696 A G 0.810943 -5.1939e-06
22:47091231 A G 0.039819 -9.3995e-06
22:47094390 T C 1.675977 -5.0575e-06
22:47095235 A C 0.075129 2.4077e-08
22:47098720 C T 0.081677 -2.1223e-06
22:47102392 C T 0.786729 2.1983e-07
22:47102495 G C 0.545869 1.4323e-06
22:47108189 T C 0.055890 -2.1686e-05
22:47108433 A G 0.038279 2.9769e-05
22:47109621 C T 1.545627 1.2731e-05
22:47111720 A G 0.212897 -1.5193e-05
22:47114308 T C 0.034790 -4.2113e-06
22:47114521 C T 0.419181 7.8398e-06
22:47121104 A G 0.065739 -1.7472e-05
22:47132809 C A 1.216375 -2.2735e-06
22:47134727 T C 0.394005 1.2361e-05
22:47135205 C A 0.978415 9.3970e-06
22:47138566 A G 0.048152 2.8898e-05
22:47138659 G A 0.538569 4.2000e-06
22:47138935 C T 0.292432 -5.2679e-06
22:47142436 G T 0.066657 4.6194e-06
22:47142950 A G 0.040135 -6.1958e-06
22:47144956 T G 0.080552 1.8882e-07
22:47147570 T C 0.056444 -1.4266e-05
22:47148356 A G 0.108743 6.0044e-06
22:47150613 A G 0.032101 1.5009e-05
22:47156703 C T 0.718264 6.4313e-06
22:47159257 C G 1.338976 -2.4409e-06
22:47172915 T G 1.078400 -1.4827e-05
22:47173204 A G 0.226075 -3.0441e-06
22:47178611 C T 1.059123 -8.0866e-06
22:47190159 T C 0.134324 2.5106e-05
22:47195050 C G 1.444163 -2.0241e-05
22:47195274 C T 1.215501 -1.9700e-05
22:47226800 G C 0.856912 1.5120e-05
22:47236840 C T 0.271432 1.2925e-05
22:47237393 C G 0.041342 2.4745e-05
22:47241711 C T 0.027817 -4.6134e-06
22:47245836 A G 0.573023 -2.7041e-06
22:47249002 A G 0.528101 1.3362e-05
22:47249424 T G 0.020100 -1.0866e-05
22:47249551 A G 0.523879 -1.5884e-05
22:47250120 A G 1.119993 1.5060e-05
22:47252570 G A 0.245668 -8.4677e-06
22:47257542 T C 0.581931 -1.0513e-05
22:47262389 T G 0.049444 4.0392e-06
22:47264797 T C 0.031918 -1.4491e-05
22:47268565 C G 0.033260 1.0143e-07
22:47271747 C T 1.450018 4.5952e-07
22:47272844 A G 0.027134 -3.3662e-06
22:47273086 A T 0.031537 -1.1205e-05
22:47276684 A G 0.025410 -1.9045e-06
22:47278376 G A 0.033913 1.4041e-05
22:47282589 A G 0.032397 1.8480e-06
22:47288232 G A 0.077373 -8.9354e-06
22:47288975 A G 0.078631 1.6236e-05
22:47292254 T C 0.089534 1.4145e-06
22:47293470 G C 1.482428 7.0817e-06
22:47296376 C T 0.042358 -4.9575e-06
22:47296412 A G 0.065018 1.7321e-06
22:47297670 G C 1.443973 1.9518e-06
22:47301822 C T 0.485195 2.3622e-05
22:47302584 A G 0.432607 3.2495e-05
22:47305079 G A 0.327739 -6.4994e-06
22:47308426 G A 0.063199 -9.4696e-06
22:47309019 A G 0.052238 -1.0762e-05
22:47309247 T C 0.220179 -7.6363e-06
22:47309290 T C 0.051616 -1.1833e-05
22:47319208 T C 0.119106 2.0006e-05
22:47321392 G T 1.490176 -6.3283e-07
22:47327410 A G 0.052452 -1.0125e-05
22:47331666 G C 0.257482 -6.6246e-06
22:47331992 T C 0.070631 1.2861e-05
22:47333002 A G 0.204765 -1.1079e-06
22:47335227 A G 0.052752 -9.5997e-06
22:47335392 T C 0.058800 3.0238e-06
22:47335393 A G 0.101352 -9.1962e-06
22:47341245 G C 0.477250 -1.1996e-05
22:47342245 A G 0.026168 -9.3724e-06
22:47344627 A G 0.023275 -9.8445e-07
22:47345487 T C 0.173959 1.8075e-06
22:47346109 C T 0.753778 1.3144e-05
22:47347264 A G 0.817634 -3.8632e-05
22:47350898 A G 0.077982 1.5136e-05
22:47351838 T C 0.063645 4.6759e-06
22:47358367 A G 0.409192 -1.0269e-05
22:47363413 C T 0.722408 -1.1838e-05
22:47365106 G A 0.170895 -2.2260e-06
22:47370033 A G 0.100727 -2.0307e-06
22:47370060 G A 1.253960 4.7056e-06
22:47370141 A G 0.053656 -5.8485e-06
22:47372368 T C 0.583019 -1.2837e-06
22:47373978 A G 0.030316 4.6172e-07
22:47374454 A G 0.035103 -1.2490e-05
22:47376890 G A 0.023727 -3.0938e-06
22:47378476 T C 0.040363 -4.5893e-07
22:47380606 C T 0.591593 -5.0437e-06
22:47381883 T C 0.091326 -6.1403e-06
22:47383630 G C 0.029514 -1.4981e-05
22:47387771 A G 0.054652 1.3632e-05
22:47402351 G T 0.653609 -1.0963e-05
22:47409522 T C 0.068557 -8.4179e-06
22:47411246 T C 0.045156 -1.1856e-06
22:47413392 T C 0.053826 -1.7009e-05
22:47427938 G C 0.045619 -7.4832e-07
22:47434170 T C 0.042845 -4.8643e-06
22:47437808 C T 1.139478 -3.3098e-06
22:47439597 A G 0.042501 -3.7485e-06
22:47440770 C T 1.286007 -1.0351e-06
22:47446472 T C 0.063988 -3.5149e-05
22:47446623 A G 0.522138 -8.1972e-06
22:47447438 A G 0.053925 -1.3007e-05
22:47449903 G C 0.509198 -8.9453e-06
22:47450668 A G 0.040193 -2.5403e-05
22:47450911 A G 1.032343 -7.9018e-06
22:47454840 T G 0.107985 -4.5745e-05
22:47458910 A G 1.027127 -1.7302e-05
22:47460594 A C 0.026889 8.7115e-06
22:47461894 T C 0.515539 -5.8905e-06
22:47464074 T C 0.059684 -1.5218e-05
22:47470112 T C 0.247235 -6.3359e-06
22:47476259 G T 0.081898 -6.3234e-06
22:47478350 T C 0.142296 2.0615e-05
22:47487736 A C 0.022973 -1.3947e-05
22:47489078 T C 0.076197 7.7448e-06
22:47492213 C T 0.829961 -3.1122e-06
22:47492833 G A 0.044820 1.6129e-05
22:47497291 A C 0.108077 -2.9100e-06
22:47504115 A G 0.723329 7.6099e-08
22:47506901 T C 0.053187 1.1005e-05
22:47509921 A G 1.353293 -3.1592e-05
22:47510749 A G 0.057814 3.6397e-06
22:47511446 A G 0.744065 4.6164e-06
22:47511770 A G 0.056335 -5.3185e-06
22:47511864 A C 1.254789 -1.8563e-05
22:47511958 A G 0.455722 7.1305e-06
22:47513125 A G 0.026094 1.0735e-05
22:47516111 G A 0.020491 -4.2162e-06
22:47519476 T C 0.737659 1.5573e-06
22:47523551 T C 0.100019 2.3855e-06
22:47525477 A G 0.071767 -7.7744e-06
22:47529458 A G 0.630466 -1.6133e-06
22:47531320 T C 1.389273 5.1576e-06
22:47534414 T C 0.108233 -1.8546e-05
22:47535534 T C 0.079600 5.7227e-06
22:47537600 G A 0.047587 -8.5447e-06
22:47541927 T C 0.043671 -1.1477e-05
22:47543041 C A 1.697752 1.5375e-06
22:47544834 T C 0.048138 -3.5811e-05
22:47548321 T C 1.207420 -8.5553e-06
22:47551527 C T 1.460601 -5.8320e-06
22:47553250 C T 1.291297 1.0033e-06
22:47556343 T C 1.222433 5.1214e-06
22:47558512 T C 0.293320 1.9617e-05
22:47559548 G A 0.126854 5.8571e-06
22:47561788 T C 0.320620 2.7312e-05
22:47566251 C T 1.214121 4.0973e-06
22:47568291 C T 1.645402 -1.8623e-05
22:47571203 A G 0.421877 -5.8405e-06
22:47574009 C T 0.520472 6.5813e-06
22:47574088 A G 0.440546 -1.7356e-05
22:47576867 C T 0.043103 -2.4046e-05
22:47582486 T G 0.286612 8.9936e-06
22:47584301 A G 0.093475 9.8105e-08
22:47591636 T G 0.026019 -2.0503e-05
22:47595783 G A 0.062931 -1.6855e-05
22:47599657 A G 0.089932 -2.7750e-05
22:47599811 A G 0.636892 -3.0803e-05
22:47599916 T C 0.780837 -3.6934e-05
22:47603169 C A 0.579459 -4.1200e-05
22:47605031 C T 0.691928 -3.8831e-05
22:47614044 A G 0.096035 1.1859e-06
22:47614122 G C 0.044657 2.4638e-05
22:47617855 T C 0.100502 -1.3242e-05
22:47618561 G A 0.637368 -6.9639e-05
22:47626346 G A 0.947918 2.2699e-05
22:47630912 G T 0.054883 -1.7742e-05
22:47642100 T C 1.581689 -2.2216e-05
22:47642181 A G 0.044378 -1.3904e-05
22:47642973 A G 0.028878 -9.7147e-06
22:47643204 T C 0.051079 -3.1128e-05
22:47645589 A G 0.100077 -1.9657e-05
22:47653468 T C 0.864551 6.4447e-07
22:47654752 C T 0.039530 1.1494e-05
22:47655072 C T 1.683361 -1.1678e-05
22:47656639 A G 1.027726 -4.5037e-05
22:47657635 T C 1.001496 6.2411e-05
22:47659997 A G 0.066565 -1.4852e-05
22:47660369 C T 0.025767 -8.4055e-07
22:47665161 A G 1.250088 4.7784e-05
22:47668054 A G 0.025594 2.9184e-05
22:47669548 T C 0.030551 -2.0061e-05
22:47671029 G A 1.797160 -2.9509e-06
22:47671305 T C 0.047914 3.9004e-06
22:47671579 T C 0.283967 1.6220e-06
22:47674363 T C 0.275695 -1.9259e-06
22:47676867 A C 0.035243 -6.6780e-06
22:47677076 T C 0.020889 -1.4811e-07
22:47680100 T G 0.100472 -5.5759e-05
22:47683805 C T 0.889414 4.6385e-05
22:47685036 C T 0.247626 1.0666e-05
22:47686689 A G 0.026944 -3.1371e-06
22:47687618 C T 0.933632 2.0013e-05
22:47706426 G A 0.034889 1.0402e-05
22:47709168 A G 0.050576 -1.1523e-05
22:47710815 A G 1.258325 4.8551e-05
22:47715712 T C 0.075598 2.5993e-05
22:47720973 T C 0.939636 2.9191e-05
22:47724889 T C 0.030738 -1.4822e-06
22:47726045 T C 0.189598 1.2847e-05
22:47729046 T C 0.031588 -2.6793e-05
22:47730582 A G 0.081820 2.1277e-05
22:47737683 A C 0.040584 -1.1737e-05
22:47747733 T C 0.038272 -9.0772e-06
22:47748764 A G 0.207872 2.7453e-06
22:47748958 T C 0.044228 -1.1708e-06
22:47748991 T G 0.323633 2.5324e-05
22:47749480 T C 0.023710 -3.4020e-06
22:47749697 C G 1.068166 4.4229e-05
22:47752282 C T 0.786372 -2.0167e-06
22:47753575 G A 1.146451 -4.9906e-06
22:47757237 G A 0.050722 3.0190e-05
22:47763424 C T 1.049974 -1.3161e-05
22:47766183 A G 0.600358 1.3538e-05
22:47766219 T C 0.305889 -1.7101e-05
22:47766657 T C 1.011141 8.3379e-06
22:47768842 A G 0.112765 -1.4196e-05
22:47768926 G A 0.519659 -1.1873e-05
22:47770118 T C 0.094229 1.3435e-05
22:47771157 G A 1.902367 -1.1466e-05
22:47774429 C T 0.299178 -8.7723e-06
22:47777675 T C 0.040961 -1.7476e-05
22:47779758 T C 0.524582 -1.0802e-05
22:47783551 A C 0.025998 3.0361e-06
22:47785456 A G 0.027426 -1.2363e-06
22:47797599 C T 0.674953 1.3239e-05
22:47800416 T C 0.094739 2.6185e-06
22:47800559 G A 1.700476 -1.3551e-05
22:47805677 C T 0.668854 1.1548e-05
22:47806356 C T 0.668633 -2.1741e-05
22:47811675 T C 0.295298 -1.5130e-05
22:47817880 T C 0.055172 4.7300e-06
22:47821024 C G 0.624792 -2.1402e-05
22:47821952 G A 0.152326 -7.5765e-07
22:47825692 A C 0.081436 6.8624e-06
22:47830777 T C 0.860828 3.1208e-06
22:47837495 C T 0.049729 1.2808e-05
22:47839090 T C 1.331088 1.8775e-06
22:47842948 A G 0.726964 -8.2007e-06
22:47851349 A G 1.241683 -1.8314e-06
22:47851757 G A 0.120055 7.2420e-06
22:47852481 T G 0.059742 1.0073e-05
22:47852696 C T 0.040451 -1.0030e-05
22:47853167 A G 0.022333 -6.0259e-06
22:47857356 A G 0.030296 -6.1663e-06
22:47857537 C T 0.698470 -1.8971e-05
22:47861355 C T 0.077264 -5.9845e-06
22:47864743 T C 0.028052 -1.5034e-05
22:47871236 A C 1.665362 2.7876e-06
22:47874082 A G 0.044735 1.5603e-05
22:47874672 A G 0.697096 -1.1848e-05
22:47875335 C T 0.071505 -2.1215e-05
22:47876012 G A 0.063634 2.3060e-06
22:47890514 A C 0.020528 -2.8779e-06
22:47890957 T C 0.065110 3.9947e-07
22:47893053 A G 0.239082 1.4060e-05
22:47893794 T C 0.560376 -1.1280e-05
22:47894506 T C 0.036382 1.6726e-06
22:47896174 C A 0.086219 4.9653e-06
22:47901562 A G 0.801957 3.7139e-06
22:47909753 A G 0.025883 -2.4296e-06
22:47921223 G A 0.044854 -3.9621e-06
22:47935365 C T 1.385523 3.5961e-06
22:47938564 C T 0.941962 -5.2966e-06
22:47939539 C T 1.391932 -1.4445e-06
22:47940428 G C 0.652331 1.3351e-06
22:47941280 T C 0.059463 -5.9376e-06
22:47942207 G A 0.073409 -1.3107e-05
22:47942764 T C 0.108686 -7.3090e-06
22:47943536 A G 1.206315 1.8566e-06
22:47943796 C G 0.024339 -3.5419e-06
22:47944605 G A 0.250914 -2.7497e-05
22:47946836 T C 0.035647 -9.3838e-06
22:47948588 A G 0.533089 -2.0484e-05
22:47957146 T C 0.063298 -1.9401e-05
22:47957517 C T 0.227479 -2.3357e-05
22:47961708 G T 0.988274 6.5965e-06
22:47962574 T G 0.033549 1.1735e-05
22:47965784 G A 0.356284 -1.9811e-05
22:47967693 G A 0.455253 -1.5805e-05
22:47983376 C T 0.585194 4.3076e-06
22:47983952 G A 0.212023 -2.6592e-05
22:47984014 T C 0.046707 -3.9208e-05
22:47986332 T C 1.634957 2.8999e-06
22:47989993 G A 0.275617 7.6874e-06
22:47990424 A G 0.049226 6.4021e-06
22:47990929 C T 0.671550 -1.0436e-05
22:47993409 A G 0.061802 5.6610e-06
22:47995960 A C 0.077632 -1.5811e-05
22:47996914 C T 0.887313 1.8145e-05
22:47997712 T C 0.023789 -8.6017e-06
22:47998771 G A 0.785458 1.7125e-05
22:48002802 A G 0.347741 9.9425e-06
22:48010425 A C 0.025968 6.0788e-06
22:48011102 C A 1.095807 1.1191e-05
22:48011897 C T 0.932354 1.5526e-05
22:48016110 A G 0.089793 2.4664e-05
22:48016198 A G 0.205618 -2.2782e-06
22:48018815 A G 1.161757 -5.9042e-06
22:48020614 T C 0.079862 -2.0596e-06
22:48023241 T G 1.151669 -6.9069e-06
22:48023297 G A 0.542017 5.8112e-07
22:48025787 G A 0.035263 -1.3713e-06
22:48025855 T C 0.125103 1.1436e-05
22:48032189 T C 0.077598 2.7708e-05
22:48034233 C A 0.170586 -9.2790e-06
22:48036803 G A 0.320178 -2.7604e-07
22:48036950 C T 0.048600 -9.2255e-06
22:48049599 A G 1.681841 -3.3720e-06
22:48050793 A G 0.577453 -4.2488e-05
22:48060420 T C 0.084152 -1.6762e-06
22:48064848 T G 0.181982 1.3374e-05
22:48071492 T C 0.072800 1.9797e-05
22:48081052 T C 1.693067 -8.9617e-06
22:48081385 T G 0.028188 -2.0966e-07
22:48084888 G A 0.046299 -1.3281e-05
22:48088184 G A 0.628641 -4.5084e-06
22:48092504 G T 0.274036 -1.1184e-05
22:48095310 C T 0.715316 3.5963e-05
22:48122410 T C 0.152890 -2.0419e-05
22:48132588 T C 0.483438 1.1120e-05
22:48135065 C T 0.125219 1.3603e-05
22:48137302 G A 0.284127 3.6950e-05
22:48154645 C T 0.147365 5.2829e-07
22:48155272 C T 0.163521 1.8661e-05
22:48158986 G A 0.879320 -2.0342e-05
22:48159634 A G 0.150626 1.6196e-05
22:48162458 A G 0.057042 1.8823e-05
22:48175326 G A 0.088348 8.6344e-06
22:48178135 T C 0.161923 -4.5806e-06
22:48179634 C T 0.406520 4.0817e-05
22:48181208 T C 1.321763 -1.0535e-05
22:48181793 C T 1.726838 -3.6923e-06
22:48184082 T C 0.029837 1.2414e-06
22:48188349 A G 0.400608 -4.2831e-05
22:48190895 T C 0.109892 8.4769e-06
22:48195714 T A 0.380923 4.0027e-07
22:48196529 A G 0.021521 3.3450e-06
22:48201985 T A 0.058871 -2.0175e-06
22:48202028 G A 0.236509 1.7973e-05
22:48202090 T C 0.483349 -1.0304e-05
22:48203874 C T 0.612937 1.3574e-05
22:48207318 T C 0.215681 2.3476e-06
22:48209008 T G 0.482550 -1.3434e-05
22:48209288 T C 1.789707 2.6828e-06
22:48212661 T C 0.308021 6.6759e-06
22:48213535 G A 0.180320 -7.8310e-06
22:48213904 G C 0.621726 1.6206e-05
22:48214001 C T 0.825392 1.3007e-07
22:48214606 A G 1.130319 -5.2793e-06
22:48215904 A G 0.890709 -1.8719e-05
22:48216060 A G 0.100356 -2.9873e-07
22:48218683 T C 0.024958 -1.2844e-05
22:48218952 A G 0.308626 -9.8420e-06
22:48220460 T C 0.836095 -4.1610e-06
22:48225753 A C 1.227295 5.5122e-07
22:48227923 G A 0.514509 1.8282e-06
22:48230882 T C 0.535533 3.9610e-05
22:48230941 C A 1.740753 -1.8985e-06
22:48234164 G A 0.335913 -1.0389e-05
22:48238436 G A 0.329055 -9.6151e-06
22:48238803 G A 0.035372 -1.0753e-05
22:48240861 T C 0.216035 -1.8276e-05
22:48242639 G A 0.127952 -2.3616e-05
22:48248892 T C 0.414058 8.5161e-06
22:48250952 A G 0.020321 4.7808e-06
22:48253996 G A 0.281631 -5.2789e-06
22:48256537 T C 0.076102 -2.7251e-06
22:48262109 C T 0.105911 -5.1622e-07
22:48269512 C T 0.261127 -1.0959e-05
22:48270766 C T 0.466330 2.2933e-05
22:48271771 A G 0.523970 2.1089e-05
22:48271961 A G 0.889802 -6.9634e-06
22:48273871 C T 1.546049 -1.7102e-05
22:48276700 T C 0.533266 1.4287e-05
22:48281227 C T 0.209412 3.2179e-05
22:48282309 C G 1.007588 -2.9700e-06
22:48282343 T C 0.422418 -6.7437e-06
22:48283397 C G 0.130784 -7.4069e-06
22:48284296 A G 0.120058 3.6049e-05
22:48284514 A G 0.061802 -7.9609e-06
22:48285991 T C 0.057396 -2.0323e-06
22:48287937 C T 0.080708 9.4318e-06
22:48288393 G A 0.357794 -8.1536e-06
22:48289065 A G 0.137853 6.1911e-06
22:48293220 C T 0.095943 -2.5620e-06
22:48297953 C T 1.007908 -4.4348e-05
22:48305313 T C 1.206077 -6.2091e-05
22:48310032 A C 0.098248 -3.7025e-06
22:48311481 A G 0.317156 -8.9451e-06
22:48311561 G A 0.048250 -7.7917e-06
22:48312904 A G 0.067442 -1.7712e-05
22:48315773 T C 0.629623 -2.4256e-05
22:48319298 G A 0.116090 -1.4806e-05
22:48319386 T C 0.041954 -3.2244e-06
22:48320482 C A 0.070023 9.5597e-06
22:48320652 T C 0.031751 -6.4746e-06
22:48324774 T G 1.070050 -4.5792e-06
22:48337657 A G 0.050443 -3.8236e-06
22:48341265 C T 0.042865 2.7812e-07
22:48343389 A G 0.861042 7.0876e-05
22:48345387 A G 0.154009 -1.5724e-05
22:48345524 A C 0.048791 -5.3439e-06
22:48350838 A C 0.027280 1.9904e-05
22:48352440 T C 0.040013 -5.1948e-07
22:48353839 A C 0.130074 -2.5876e-05
22:48358891 T C 0.127650 -5.7017e-06
22:48360173 T G 0.210769 1.1015e-05
22:48360501 G A 0.115771 -9.7779e-06
22:48360579 T C 0.164640 -5.2094e-06
22:48362290 G A 0.508688 -1.1746e-05
22:48362914 C A 0.319342 -1.9901e-05
22:48367070 T C 0.040166 1.0613e-05
22:48371084 C G 1.017475 -7.2403e-06
22:48371416 G A 0.190825 -2.3187e-05
22:48371721 C T 0.179504 -7.4479e-06
22:48382337 C G 1.953660 -3.3021e-05
22:48387242 T C 0.035164 -1.5678e-05
22:48387302 A G 0.076765 5.1014e-05
22:48387670 A G 0.358759 -1.7809e-05
22:48390279 C T 0.044884 -1.2782e-05
22:48391114 A G 0.033876 -2.3342e-05
22:48391438 A G 0.137553 -8.5903e-06
22:48393657 T C 0.030887 6.6189e-06
22:48394746 T C 0.199865 -1.5301e-05
22:48396779 G A 0.115567 7.5806e-06
22:48397623 A G 0.135765 2.0631e-06
22:48402900 T C 0.032475 2.8845e-06
22:48403186 A G 0.093923 1.3068e-05
22:48412585 A G 0.036361 -3.7072e-06
22:48413953 T C 0.085189 8.9167e-06
22:48415446 C T 1.179028 7.1677e-06
22:48418375 G C 0.106843 1.0681e-05
22:48421654 T C 0.080470 3.8201e-05
22:48427571 G A 0.036504 9.9861e-06
22:48446316 C A 1.097266 -2.1781e-05
22:48447699 G A 0.460006 -2.3952e-05
22:48451901 G C 0.465273 -2.3386e-05
22:48452417 A C 0.054452 7.8506e-06
22:48453591 C A 1.034127 1.8131e-07
22:48457140 G T 0.897795 -1.1202e-05
22:48459497 C T 0.394696 -9.4997e-06
22:48459895 A G 0.040822 3.8388e-06
22:48460730 T C 1.933826 -2.1196e-05
22:48462140 C T 0.137098 -7.7505e-06
22:48471352 C T 0.357583 2.2301e-05
22:48472929 T C 1.962704 -1.0208e-05
22:48473412 G A 0.032584 -1.8414e-05
22:48477022 T C 0.692078 1.3314e-05
22:48478369 C T 1.648965 -6.9779e-06
22:48479630 C G 0.294693 -7.0042e-05
22:48481465 A G 0.647459 -4.5551e-05
22:48483385 T C 0.183866 -1.7511e-05
22:48483514 T C 0.072035 1.2730e-05
22:48483558 T C 0.991324 2.0465e-06
22:48484761 T C 0.270000 4.0123e-05
22:48485914 T G 0.029939 4.4968e-08
22:48487437 G C 0.025560 5.3581e-06
22:48490953 A G 0.356981 -1.6635e-06
22:48491160 T C 0.732216 6.1540e-06
22:48491227 T C 0.020263 -6.6090e-06
22:48493922 C G 1.941047 1.2255e-05
22:48494525 T G 1.667426 9.9877e-06
22:48495161 T C 0.045979 -3.1513e-06
22:48496616 A C 0.032380 -3.2256e-07
22:48500479 G T 0.421816 -4.3605e-06
22:48501358 C A 1.053088 2.0396e-05
22:48501694 A C 0.953014 2.5352e-05
22:48509151 T C 0.049481 -1.2927e-05
22:48511034 T C 0.200477 -9.1685e-06
22:48511375 T C 0.783482 1.2373e-05
22:48512606 T C 0.484329 3.5496e-06
22:48514561 A G 0.077628 -2.1015e-05
22:48519794 C T 0.808029 1.6782e-05
22:48521434 A G 0.074935 1.1541e-06
22:48529399 A G 0.036932 1.6182e-05
22:48530770 C T 0.837179 1.9321e-05
22:48531173 A T 1.422812 5.3606e-06
22:48533127 A G 0.043389 1.3689e-05
22:48534015 G A 0.022146 -3.2114e-06
22:48537775 G A 0.852169 -1.6442e-06
22:48543566 T C 0.974784 1.0908e-06
22:48547060 T C 0.828734 -5.1606e-06
22:48548256 G A 0.123016 1.7169e-05
22:48552601 T C 0.132022 -8.3580e-06
22:48560111 T C 0.648516 8.9336e-06
22:48562589 C T 0.537964 -1.1010e-05
22:48562901 T C 0.021558 9.8734e-07
22:48579318 G C 1.195857 -8.7664e-06
22:48580665 A G 0.046795 -2.0873e-05
22:48581056 A G 0.118555 9.8192e-06
22:48584919 T C 0.357978 -1.7118e-05
22:48588489 G C 0.457868 3.7693e-06
22:48592346 G A 0.700010 8.4786e-06
22:48593037 C T 0.474364 5.0639e-06
22:48594309 A G 0.547912 -1.5283e-05
22:48600287 T C 0.022531 7.1351e-06
22:48600677 T C 0.225728 -1.4348e-07
22:48602385 G A 0.053670 -3.2532e-05
22:48603424 T C 0.261848 7.8469e-06
22:48605975 A C 0.144071 3.1205e-05
22:48607014 A G 1.224218 -1.7823e-05
22:48607847 A G 0.076452 1.0651e-06
22:48620639 A G 0.207260 -4.4132e-06
22:48620987 T G 0.192777 -4.1165e-05
22:48622929 T C 0.031299 1.0126e-05
22:48624809 T G 1.509474 2.9840e-05
22:48624902 A G 0.234173 -3.4437e-05
22:48626250 A G 0.186875 3.7794e-06
22:48631939 C T 0.037789 1.1737e-05
22:48633539 A G 0.349934 -1.3002e-05
22:48635445 C G 0.021735 -6.4146e-06
22:48636428 T C 0.038928 -1.6319e-06
22:48636757 A G 0.211768 -3.3528e-05
22:48639993 G A 1.317676 -2.1554e-05
22:48640149 G A 0.284171 -3.4128e-06
22:48640884 A G 0.061295 -4.2769e-06
22:48643854 G A 0.440736 -2.9199e-05
22:48645780 G A 0.059558 2.7622e-06
22:48649223 A G 0.148137 -7.3609e-06
22:48649830 C T 0.387736 3.7915e-05
22:48651368 T C 0.040118 8.7264e-06
22:48651520 T C 0.137455 1.4510e-05
22:48651997 G T 0.626173 -1.5506e-05
22:48652184 G T 0.092485 8.1116e-06
22:48653270 G T 1.764430 3.2867e-06
22:48653779 A C 0.375660 8.0436e-06
22:48654123 A G 0.400638 -9.3340e-06
22:48655892 C G 0.918516 -3.8474e-06
22:48657382 C T 0.031472 -4.3892e-06
22:48658601 T C 0.043980 -2.7818e-05
22:48658891 T G 0.064631 1.2780e-05
22:48659880 T C 1.553926 -2.0496e-06
22:48662538 C T 0.275331 1.0112e-05
22:48667212 G A 0.057481 1.5162e-06
22:48671159 T C 1.627488 -1.2919e-05
22:48671976 G C 0.479956 7.3054e-06
22:48674867 C T 0.239983 -1.4655e-05
22:48674928 T C 0.813414 -1.1607e-05
22:48680689 T C 0.038207 -1.2484e-05
22:48681770 C T 0.791013 -1.0984e-05
22:48687509 C T 0.354652 -7.4657e-06
22:48688124 T C 0.995907 -2.8776e-05
22:48692033 T C 0.435126 3.7750e-05
22:48692553 G T 1.844077 -1.5414e-05
22:48693953 T C 0.579418 1.9172e-05
22:48696357 T C 0.022789 -1.9148e-05
22:48698117 C T 1.010026 -1.4704e-05
22:48698372 A G 0.179130 -5.0086e-05
22:48699617 T C 0.440070 3.1166e-05
22:48701826 G A 0.088613 2.6698e-05
22:48701985 A G 0.390449 -3.4516e-05
22:48703874 T C 0.505183 2.8104e-05
22:48705432 T C 0.035110 -1.0387e-05
22:48705699 T C 0.049019 2.5593e-05
22:48707427 C T 0.543091 -4.7981e-06
22:48708906 G A 1.796946 5.5605e-06
22:48709206 A G 0.495218 -5.0154e-05
22:48712481 C A 0.390891 1.0314e-05
22:48713074 A G 0.091693 -9.0630e-06
22:48715166 T C 0.189180 -1.2929e-05
22:48717026 A G 1.072273 6.9097e-06
22:48717568 T C 0.263568 8.9509e-06
22:48717791 C G 0.184760 -1.2672e-05
22:48719458 C A 0.368741 3.7839e-05
22:48720236 T G 0.035872 -2.8767e-06
22:48721585 C T 0.571823 1.3211e-05
22:48722383 T C 0.369625 -2.6245e-05
22:48723377 C T 0.072375 7.5445e-06
22:48723660 T C 0.197224 2.4720e-05
22:48725278 T C 0.050899 -1.1834e-05
22:48725319 G A 0.049937 -7.0505e-07
22:48726636 C T 0.358280 -1.4792e-05
22:48729670 A G 0.103032 1.7760e-05
22:48733025 A G 0.520197 -5.6016e-06
22:48738133 G T 0.172793 2.5966e-05
22:48738921 C T 0.139593 -3.9745e-06
22:48739642 G A 0.856776 9.3163e-06
22:48741798 G A 0.786767 8.8607e-06
22:48742097 A C 0.628709 9.5733e-06
22:48745675 T C 0.197108 1.3908e-05
22:48746037 G A 0.068911 2.7743e-05
22:48747097 C T 0.570031 -4.0938e-05
22:48747116 T C 0.075122 -8.9617e-06
22:48749663 T C 0.171813 -2.3682e-05
22:48749869 A G 0.676932 2.7359e-06
22:48750445 G A 0.426603 -2.7781e-05
22:48752757 A G 0.098670 -2.3374e-05
22:48753651 C A 0.511214 1.1995e-05
22:48756775 A G 0.031924 -7.2699e-06
22:48759735 G T 0.388695 -9.6037e-06
22:48763733 C A 0.348604 -1.4138e-05
22:48766172 C T 0.105680 -1.2428e-06
22:48773177 A C 0.078206 2.3400e-05
22:48773268 G A 0.105541 9.0048e-06
22:48775800 C T 0.357468 2.3334e-05
22:48793605 C T 0.069999 1.1008e-06
22:48797962 T C 0.294397 9.0486e-06
22:48799297 A G 0.023350 1.9172e-05
22:48799877 A G 0.061363 1.5318e-06
22:48800032 A C 0.024285 -1.5650e-05
22:48803250 G C 0.074079 1.1933e-05
22:48803912 G A 0.307143 8.5443e-06
22:48806386 A G 0.369160 1.0128e-05
22:48807485 A C 0.309996 8.3032e-06
22:48810119 C T 0.382908 6.6221e-06
22:48810817 T C 0.075959 -2.6074e-06
22:48811095 G A 0.545430 1.3847e-05
22:48811874 A C 0.275250 -8.0872e-06
22:48811946 C T 0.825072 -1.7507e-05
22:48812690 C T 1.734518 -1.9483e-05
22:48814168 C T 0.022837 -3.4302e-06
22:48815311 C T 1.874870 -4.5241e-05
22:48816010 A C 0.139026 -4.8713e-06
22:48817460 T C 1.716292 -5.8977e-05
22:48819532 T C 0.093713 1.1227e-05
22:48820110 T C 0.042892 -9.8551e-06
22:48822619 C T 1.392214 -4.1293e-05
22:48823192 C A 0.748049 -4.2338e-05
22:48823357 G A 1.073314 -3.6160e-05
22:48826019 A G 0.030170 3.0715e-06
22:48828659 C A 0.094121 -1.7985e-05
22:48831652 T C 0.023306 -2.8602e-05
22:48834199 A G 0.020249 -2.7555e-06
22:48835774 G A 0.054747 4.1740e-06
22:48836042 G A 0.295740 7.4712e-06
22:48836167 T C 0.337449 3.4906e-06
22:48836425 C T 1.487589 -3.1228e-06
22:48837713 C T 0.391561 -3.3523e-06
22:48837907 A G 0.290953 -9.2329e-06
22:48838345 G A 1.650308 1.9179e-05
22:48840428 A C 0.974345 2.4597e-05
22:48842336 A G 1.192488 2.7280e-05
22:48842959 A G 0.060119 -1.8599e-06
22:48844608 A G 0.034141 -1.4417e-05
22:48844751 C T 1.591974 3.1427e-05
22:48850942 T C 0.230573 4.5842e-07
22:48851612 T C 1.295618 7.4697e-05
22:48852587 T C 0.030768 -2.0839e-06
22:48855545 G A 1.631167 2.8380e-05
22:48863114 T C 0.343103 9.8646e-06
22:48864678 G A 0.206770 2.0585e-05
22:48871294 G A 0.021711 1.4436e-05
22:48874310 T C 0.854413 3.6207e-06
22:48875887 A C 0.191872 2.2946e-05
22:48879513 T G 0.251118 -5.6838e-07
22:48881308 A G 0.153254 -5.6794e-06
22:48881573 A G 0.268120 -5.2919e-05
22:48883081 C T 0.403042 -9.1576e-06
22:48892542 C T 0.649801 -2.1864e-05
22:48902721 A G 0.212598 1.1804e-05
22:48903245 A G 0.752806 3.5631e-05
22:48903278 C T 1.494797 -1.1502e-05
22:48905011 T C 0.584599 1.7863e-05
22:48911133 A G 0.034277 1.9024e-05
22:48912283 T C 1.681440 8.8470e-06
22:48912830 C T 0.733189 -2.8156e-07
22:48915877 A G 0.182924 -6.1404e-06
22:48917237 C T 1.877355 1.2189e-05
22:48923123 G T 0.569892 3.5415e-06
22:48923158 T C 0.056801 4.0617e-06
22:48924009 G A 0.052707 -1.0247e-05
22:48928215 G A 0.783465 7.9759e-06
22:48929569 G A 0.787243 5.5395e-06
22:48930023 C A 1.316615 5.7482e-06
22:48930780 T C 0.080195 -3.6557e-06
22:48932198 A G 0.183179 -1.8971e-05
22:48934772 G A 0.031411 -1.1308e-05
22:48934807 G C 1.570878 -1.1873e-06
22:48935077 C A 0.128228 2.1360e-07
22:48936043 C T 1.367691 8.4097e-06
22:48940506 T G 0.023200 -2.6292e-05
22:48940553 C T 1.382681 -6.7404e-06
22:48940915 C G 1.312610 -1.6011e-06
22:48942339 T C 0.184185 1.2212e-05
22:48948772 A G 1.381732 -2.3435e-05
22:48949588 T C 0.030306 -1.4002e-05
22:48954362 C T 1.604468 1.2660e-05
22:48955755 G C 0.065147 -5.3582e-06
22:48955855 A G 0.171592 -3.6290e-06
22:48959092 C T 0.556170 1.8468e-05
22:48965726 C T 0.645409 -5.8631e-06
22:48968070 C T 0.466904 -1.6346e-05
22:48970145 C T 0.074239 -8.2197e-06
22:48974388 G A 0.625880 -2.5185e-05
22:48974855 G A 0.212601 1.5143e-06
22:48975696 T C 0.046268 -3.7208e-07
22:48975875 A G 0.032696 1.1421e-05
22:48976839 C T 0.462597 1.3947e-05
22:48977546 C T 0.130356 2.1507e-05
22:48982563 G A 0.118429 -1.9139e-05
22:48982923 G T 0.042141 1.2026e-05
22:48985751 T A 0.200804 6.8172e-06
22:48988885 A G 0.788409 -1.6465e-05
22:48991385 T C 0.576943 1.7594e-05
22:48993874 T C 0.325407 2.0124e-05
22:48994925 T C 0.021800 8.5808e-06
22:48995974 G A 0.679308 5.6800e-06
22:48997049 G C 1.797211 8.8162e-06
22:48998731 A G 0.056233 1.2310e-06
22:48999909 G A 0.837740 3.5675e-06
22:49004050 G A 0.242679 -2.8365e-06
22:49004504 G A 1.357189 -1.0449e-05
22:49006523 A G 0.591919 -4.1560e-05
22:49006685 A G 0.075823 -1.0352e-05
22:49007057 G A 0.625360 7.9578e-06
22:49009460 G A 0.095195 2.1315e-05
22:49009819 T C 0.175074 8.0918e-06
22:49010580 T C 0.439798 4.2819e-06
22:49011448 T C 1.229661 1.2281e-05
22:49012304 T C 1.297787 2.5809e-05
22:49012520 C T 1.882465 1.3121e-05
22:49013430 C T 0.039316 -4.1599e-06
22:49014430 A G 0.094121 2.6142e-05
22:49014565 A G 1.343746 2.5641e-05
22:49018761 T C 0.046360 1.8377e-05
22:49019712 A G 0.020627 9.9026e-06
22:49020281 A G 1.149987 2.7419e-05
22:49021757 G T 0.074147 4.2245e-06
22:49027559 T C 0.189493 3.1352e-05
22:49027661 T C 0.677105 3.7967e-05
22:49027842 A G 0.123220 9.4072e-06
22:49028180 A C 0.277439 2.0670e-05
22:49028388 T C 0.053013 -9.1280e-06
22:49033025 T C 0.063311 5.5313e-06
22:49033207 C T 1.570895 3.0868e-05
22:49033350 T C 0.162821 -7.2001e-06
22:49036323 T C 0.044228 -3.9361e-06
22:49039797 T C 0.318210 2.5065e-05
22:49040666 G A 0.112606 -9.4827e-06
22:49041016 A G 0.037799 2.6280e-05
22:49044813 C T 0.909874 3.2833e-05
22:49049468 A G 0.044980 5.1870e-06
22:49053339 G A 1.405687 4.8228e-05
22:49056207 G A 0.062985 -8.5489e-06
22:49058779 C T 0.485372 -2.8683e-05
22:49059651 G T 0.227574 3.2240e-05
22:49059945 T C 0.283685 1.1997e-04
22:49062010 A G 0.577834 1.8386e-05
22:49065386 A G 0.805768 -9.6453e-05
22:49065704 G A 0.046605 1.6322e-05
22:49066878 C A 0.443078 4.4217e-05
22:49067777 G A 1.531851 1.4874e-05
22:49076564 A G 1.492046 -2.9351e-05
22:49077113 T C 0.181051 -4.7701e-05
22:49077114 A G 0.238130 2.7386e-05
22:49078291 A G 0.030102 -7.4641e-07
22:49080367 T C 1.407064 5.4577e-06
22:49086215 G A 1.175937 -1.3193e-05
22:49086346 A G 0.034797 -2.0989e-05
22:49086481 T C 0.472756 -1.7206e-05
22:49087185 T C 0.188989 1.7361e-05
22:49091922 A G 0.413483 7.5609e-07
22:49095071 G A 1.163766 -1.4764e-05
22:49099521 C G 0.158486 -6.7315e-06
22:49099888 C T 0.553284 4.2689e-06
22:49103015 G A 1.458942 5.5377e-06
22:49106683 G A 0.623371 1.7085e-05
22:49107108 C T 0.118123 -4.3994e-06
22:49107173 T C 0.199835 6.4785e-06
22:49118535 G A 0.063515 -1.6655e-05
22:49118657 G A 1.014861 -1.0628e-05
22:49121062 A C 0.421670 2.2720e-05
22:49121611 T G 0.156218 2.0584e-05
22:49128427 G A 0.426593 1.9646e-05
22:49129242 G A 1.460632 3.7718e-06
22:49129966 C G 0.021721 -1.1151e-05
22:49134478 A G 0.412113 2.6853e-05
22:49136313 T G 0.153403 1.1353e-05
22:49142472 G C 0.022350 -6.1895e-06
22:49144990 A C 0.348009 4.0523e-06
22:49145128 T C 0.160948 2.4449e-05
22:49146379 T C 0.098602 9.6806e-06
22:49150068 A G 0.124845 1.3876e-05
22:49150324 A G 0.052439 -9.9153e-06
22:49153809 A G 0.020494 -2.0314e-05
22:49156238 A G 0.524732 -2.2275e-05
22:49157487 G A 0.358114 2.2861e-05
22:49158148 T C 0.088654 -1.5298e-05
22:49168308 T C 0.055679 -1.2550e-05
22:49171081 A G 0.037582 -1.7571e-05
22:49171558 T C 0.543866 -1.2143e-05
22:49173434 T C 0.441834 -1.0382e-05
22:49175818 C T 0.483836 3.6921e-05
22:49176220 T C 1.130635 -1.0335e-05
22:49178339 G T 0.062421 1.9260e-05
22:49178942 T C 1.864099 2.0760e-06
22:49179546 T C 0.929420 -2.5037e-05
22:49179673 A G 0.045626 2.6603e-06
22:49180915 A G 0.614474 1.0800e-05
22:49181676 G A 0.237325 -1.0843e-06
22:49181804 A G 0.116165 1.3148e-05
22:49186345 A G 0.048740 7.9082e-06
22:49186616 T C 0.216242 -6.3139e-06
22:49187263 C G 1.799485 -7.5838e-06
22:49189650 C T 0.724461 3.7070e-06
22:49191060 G T 0.025230 2.8834e-05
22:49192464 C T 0.963381 -1.7986e-05
22:49193763 A G 0.038806 6.6485e-06
22:49195080 A G 0.100635 2.7164e-06
22:49196743 C G 0.096518 8.5100e-06
22:49201452 G A 0.057103 -2.1708e-05
22:49201704 T C 0.756189 -1.6036e-05
22:49202344 T C 0.089919 -1.6422e-05
22:49202800 T C 1.539334 -3.5679e-05
22:49203076 C T 0.116505 -2.0062e-05
22:49203159 C A 0.077465 -5.5954e-06
22:49203354 G A 0.368129 -2.0979e-05
22:49204012 G A 1.041321 -1.4074e-05
22:49204866 C T 0.243016 1.7181e-05
22:49206565 C T 0.031323 -1.6933e-05
22:49207381 A G 0.569443 -4.1192e-05
22:49208132 A G 0.201949 1.8329e-05
22:49210125 T G 0.060789 -2.7130e-05
22:49214655 A C 0.393689 -2.8108e-05
22:49218868 G T 0.051657 -2.6186e-06
22:49220600 T C 0.039186 6.1336e-06
22:49223296 C T 1.186252 -5.3070e-06
22:49223683 T C 0.204159 5.0071e-06
22:49229027 A G 0.090850 1.2429e-05
22:49230481 T C 0.345762 3.2979e-05
22:49241664 G A 0.130614 -9.5171e-06
22:49251430 C T 0.032897 -7.5474e-06
22:49254334 G C 0.185018 -2.9989e-05
22:49254512 G A 0.796915 -2.0657e-05
22:49257587 A G 0.308775 -3.3426e-05
22:49261106 T C 0.122016 -5.9999e-06
22:49262003 G A 0.065314 -1.9593e-05
22:49262021 T C 0.071223 -2.3484e-05
22:49262584 T C 0.066351 7.8759e-06
22:49262840 C T 0.051314 5.8715e-06
22:49263108 A G 1.360272 1.7231e-05
22:49263117 G T 0.109077 -1.6269e-05
22:49263275 A C 0.106455 -5.9182e-06
22:49264034 A G 0.562626 6.2949e-05
22:49266164 T G 0.454454 5.3582e-06
22:49268243 A G 0.315021 -9.0290e-06
22:49269756 C T 0.077866 -1.9653e-06
22:49270317 C T 0.943237 -1.5076e-06
22:49270838 T C 0.052167 3.7031e-06
22:49272303 C A 0.065821 -5.1354e-06
22:49273804 C T 0.505897 -1.1259e-05
22:49275085 G T 0.137135 -6.8530e-06
22:49279094 A G 1.389613 -5.7630e-06
22:49279149 A G 0.049219 -1.5549e-06
22:49282480 A G 1.319726 -6.5858e-06
22:49282783 G T 0.323075 -1.9951e-05
22:49285596 C A 0.164385 -3.0133e-05
22:49286706 A G 0.079794 -1.0162e-05
22:49290992 A G 0.041151 -4.6723e-06
22:49294205 G A 0.957319 -4.8840e-06
22:49295721 A G 0.065535 -2.7363e-06
22:49298491 C T 0.125600 1.3009e-05
22:49300023 C A 0.323799 -1.7651e-05
22:49300692 A G 0.185559 -1.9744e-05
22:49302010 C T 0.231307 -9.6988e-06
22:49302125 T C 0.193324 1.4220e-05
22:49302487 T C 0.383915 -1.8980e-05
22:49305099 T C 1.026345 -7.8942e-05
22:49313096 A C 0.094733 -1.7019e-05
22:49313689 T C 0.365382 -1.6948e-05
22:49317605 A G 0.363108 -3.6612e-05
22:49317614 G A 1.893647 -4.0533e-06
22:49317742 T C 0.169321 4.7963e-06
22:49324829 T C 1.511027 7.1508e-05
22:49325724 A G 0.416618 3.0777e-05
22:49328677 T C 0.252586 7.4815e-06
22:49332882 G A 0.234615 1.4129e-05
22:49334199 A G 0.057243 5.0958e-06
22:49335065 T C 0.111310 8.9009e-07
22:49335230 T C 1.255741 2.8595e-05
22:49335738 G A 0.356002 5.6220e-06
22:49338771 A C 0.879670 1.2898e-05
22:49339311 A C 0.021721 2.3478e-05
22:49339524 A C 0.654646 7.2111e-06
22:49340193 T C 0.028830 -2.8255e-06
22:49340712 T C 0.027239 1.2483e-06
22:49340866 A G 0.060537 3.7393e-06
22:49341179 A C 0.022078 -1.0809e-05
22:49345975 G A 1.177233 5.2701e-05
22:49348060 C A 0.306895 6.8321e-05
22:49349639 G T 1.592847 4.2442e-05
22:49349694 G A 0.665699 1.5069e-06
22:49358753 G T 0.414353 -5.6577e-05
22:49360572 G A 0.233609 1.9550e-05
22:49363362 A G 0.160927 2.3588e-05
22:49363742 A G 0.054074 9.2317e-06
22:49364481 A G 0.070652 -9.9415e-07
22:49364664 A G 0.339914 1.0616e-06
22:49366123 T C 1.305685 2.0997e-05
22:49368792 G T 0.456470 -1.4635e-05
22:49369267 G T 0.151533 3.7403e-05
22:49369775 T C 0.096793 1.1737e-05
22:49370336 A G 0.360544 2.2118e-05
22:49370365 T G 0.058426 -1.7651e-05
22:49371609 C A 0.149514 3.5385e-05
22:49372356 G C 1.485403 -4.4529e-06
22:49372536 A G 0.775224 3.1259e-06
22:49373971 A G 0.371291 -1.6351e-05
22:49374674 T C 0.050280 -1.3677e-05
22:49374935 T C 0.033335 -6.3704e-06
22:49375523 G A 0.039254 -1.2063e-05
22:49379066 T G 0.528717 -1.3719e-06
22:49380710 A G 0.164572 -4.2606e-05
22:49380753 A G 1.651800 1.0654e-05
22:49393541 A G 0.056770 -8.1539e-06
22:49396148 A G 0.805700 1.2169e-05
22:49398026 C A 0.368847 -1.7936e-05
22:49399524 A G 0.137343 -7.6153e-06
22:49400521 A G 0.090602 4.5244e-05
22:49403008 T G 0.031414 -5.5525e-07
22:49405743 G A 0.122285 2.1180e-05
22:49414516 G A 1.786420 1.5619e-05
22:49415057 A G 0.122819 6.7386e-06
22:49415376 C T 1.600330 1.3199e-05
22:49416259 G A 0.185080 -3.2213e-05
22:49419807 T C 0.025420 -5.6998e-07
22:49420391 T C 0.035460 -1.7202e-06
22:49421231 A G 0.077754 3.9901e-05
22:49422362 A G 0.038976 -1.5888e-05
22:49422915 G C 0.045840 -2.3282e-05
22:49428744 A G 0.159248 -2.6935e-05
22:49430125 C T 1.576362 2.3660e-05
22:49430916 T G 1.236026 4.0201e-06
22:49434803 A G 0.023816 6.9913e-06
22:49437976 A G 0.312862 -1.1606e-05
22:49438481 A G 0.205999 3.6047e-05
22:49438550 C T 0.562613 5.2468e-05
22:49438931 A C 0.058712 -1.3891e-05
22:49441919 T C 1.736048 1.0016e-05
22:49443666 T C 0.191832 4.0782e-05
22:49448476 T C 0.890944 1.2465e-06
22:49450949 T C 0.050610 -7.6361e-06
22:49453628 G A 0.169536 2.4363e-05
22:49454022 T C 0.070944 2.0612e-05
22:49454518 T C 0.034729 -1.3545e-06
22:49459944 T G 0.093760 -1.3817e-05
22:49463151 C T 0.161536 2.4346e-05
22:49466002 C A 0.161172 2.0779e-05
22:49467378 T C 1.584042 1.2945e-05
22:49473220 A C 0.122655 -8.5076e-06
22:49485723 A G 0.038826 -1.7343e-05
22:49486950 T C 0.085526 1.8407e-05
22:49487452 T G 0.264268 -4.6993e-06
22:49488925 A G 0.120055 1.3301e-06
22:49492784 C T 0.656033 -1.0059e-06
22:49492826 G T 1.138740 -6.2446e-06
22:49494989 A G 0.053935 7.3383e-06
22:49496835 G A 0.582733 8.9204e-07
22:49502199 T G 0.043644 1.1433e-05
22:49503077 A G 0.456640 -7.0227e-06
22:49505505 G A 0.583665 1.1912e-05
22:49506554 A G 1.164871 -2.1164e-06
22:49511361 G C 0.539803 1.2003e-05
22:49512800 T G 0.410529 -1.4990e-05
22:49513369 T G 0.145336 -3.2544e-06
22:49519557 C T 1.161172 2.0581e-06
22:49522723 G C 0.168046 9.9467e-06
22:49524428 A G 0.167033 1.1144e-05
22:49526317 C T 0.030024 -8.5595e-06
22:49526445 G A 0.078553 5.7886e-06
22:49526767 A G 0.588645 -3.8858e-06
22:49527222 T C 0.087930 2.4909e-05
22:49528017 A G 0.029599 1.5408e-05
22:49528199 A G 0.336331 -2.2481e-06
22:49530283 A C 0.318529 -7.0857e-06
22:49530553 G C 0.380773 3.2082e-06
22:49530818 C T 0.986071 -6.5477e-06
22:49531700 G A 0.274128 -1.2382e-05
22:49533337 T G 0.041998 -1.8598e-05
22:49534383 T G 0.379675 -8.3652e-06
22:49537845 T C 1.119181 5.4276e-06
22:49539530 C T 1.131736 5.5219e-06
22:49540575 G A 0.057573 -7.6294e-06
22:49542028 G A 0.276015 -1.4168e-05
22:49542221 A G 0.366569 -8.8470e-06
22:49549375 A G 0.063033 1.0454e-05
22:49549664 C G 0.601391 1.4910e-05
22:49550701 A C 0.027715 -4.2023e-06
22:49552222 G A 1.659409 -8.9197e-07
22:49553568 A C 0.165320 2.2536e-05
22:49555287 G A 0.614392 -2.0821e-05
22:49556117 A G 0.252746 -8.5824e-06
22:49557359 A G 0.032067 2.5261e-05
22:49557457 G A 0.550234 -2.1453e-05
22:49557554 G A 1.914202 1.9097e-06
22:49557996 A C 0.049056 -4.5799e-06
22:49558617 G A 0.222005 1.9342e-06
22:49558756 T C 0.048787 -1.1039e-05
22:49559827 T C 0.020358 2.9127e-06
22:49560321 T C 1.284504 -1.0085e-05
22:49562666 C A 0.706130 -5.6219e-05
22:49564068 A G 0.088018 -3.2405e-06
22:49565037 A G 0.245515 -1.7539e-05
22:49565879 G A 0.047207 1.7436e-06
22:49568201 A G 0.203245 1.4512e-05
22:49568551 C A 0.029143 -2.4802e-06
22:49568753 A C 0.166914 5.9342e-06
22:49570399 T C 0.023646 -2.2963e-06
22:49572024 A G 1.834932 -7.8589e-06
22:49573360 A G 0.062625 1.4120e-05
22:49573417 T C 0.069190 8.1192e-06
22:49573505 A G 0.636879 1.3380e-05
22:49574509 C T 1.393866 -2.3044e-05
22:49575024 A G 0.226486 3.8714e-05
22:49578486 T C 0.055764 -2.7514e-06
22:49579141 A G 0.164667 -2.5895e-06
22:49580069 T C 1.219697 -3.8056e-05
22:49581197 A C 1.972897 -2.3098e-05
22:49585044 T G 0.283212 2.4787e-05
22:49585153 T C 0.849095 -3.3081e-05
22:49587368 A G 0.209589 1.8470e-05
22:49590045 G A 0.061408 6.8613e-06
22:49590406 C T 0.244175 -7.0494e-06
22:49591443 T G 1.449338 -5.7389e-06
22:49592595 A G 0.152414 3.7300e-05
22:49593761 G A 0.809766 -2.2451e-05
22:49594252 C T 1.850411 7.9835e-07
22:49594779 T C 0.621263 1.0892e-05
22:49595020 G C 1.431543 -1.2272e-05
22:49598945 A G 1.747774 -1.8590e-05
22:49599953 T G 0.196214 -2.3483e-06
22:49603484 T C 0.040492 1.3149e-08
22:49611272 C T 1.773225 -1.0985e-05
22:49612916 C G 0.028871 -3.4970e-06
22:49613664 A G 0.778763 -1.4866e-05
22:49615418 A G 0.061319 1.3978e-05
22:49615673 T C 0.934020 3.0771e-06
22:49623181 C T 0.613886 7.7134e-06
22:49625070 C T 0.145393 -1.5498e-05
22:49637770 C T 1.400458 -6.7982e-06
22:49640785 C T 1.762213 -3.8292e-06
22:49642262 G A 0.074324 -2.7610e-06
22:49642406 C T 0.070618 -5.4006e-08
22:49643618 A C 0.602020 -9.7509e-06
22:49648936 T C 0.298518 -8.3557e-06
22:49649724 T C 1.792924 -2.1564e-05
22:49650418 G T 0.174295 -1.6572e-05
22:49650863 T C 0.342264 -1.7220e-06
22:49651708 A G 0.870963 4.2242e-06
22:49654459 T C 0.139624 7.0126e-06
22:49656816 G A 1.030942 2.1749e-06
22:49658337 T C 0.089378 5.1357e-06
22:49658926 A G 0.079586 2.6262e-06
22:49659604 A G 0.672172 -6.0207e-06
22:49659772 G T 0.085767 -6.5709e-06
22:49660492 C T 0.700792 8.3116e-07
22:49661169 C T 0.242982 -3.3335e-06
22:49662549 T G 1.541177 2.3809e-05
22:49662955 T C 0.898107 -6.4494e-06
22:49663540 C T 0.108573 -5.7094e-05
22:49665570 A C 0.126541 1.2009e-05
22:49665841 T C 1.268379 7.5580e-05
22:49667016 T C 0.045959 -4.4734e-06
22:49668137 G T 0.689545 -5.4457e-07
22:49669743 T C 1.258098 4.4997e-05
22:49669925 G A 0.260817 -1.5625e-05
22:49671484 T C 0.152958 1.0529e-05
22:49676056 C G 0.377686 -1.9670e-05
22:49676835 G A 1.622406 2.6320e-05
22:49677464 A G 0.563878 2.6354e-05
22:49678845 C T 0.112606 1.2967e-05
22:49678925 A T 1.601718 2.0254e-05
22:49680263 G A 0.716370 2.4809e-05
22:49682956 A G 1.206352 3.2465e-06
22:49684580 A G 0.703634 -1.8085e-05
22:49686236 G A 1.622949 -1.7639e-06
22:49686438 G A 0.353490 2.5323e-05
22:49686549 A G 0.110912 1.7736e-05
22:49688184 A G 0.313878 1.8475e-05
22:49689312 T C 0.787249 1.8391e-05
22:49690620 C T 1.578942 -4.8300e-06
22:49690787 T C 0.146294 1.0251e-05
22:49692737 A G 1.053418 8.0122e-07
22:49695267 G A 0.275199 1.8722e-05
22:49696067 C T 0.628736 -1.1819e-05
22:49699362 A G 0.070778 -1.7972e-05
22:49700272 T G 1.457246 8.0325e-06
22:49701946 A G 0.058837 1.0253e-05
22:49703976 A G 0.071485 1.0716e-05
22:49704623 G T 1.205291 2.7610e-05
22:49704647 C T 1.592701 -1.4442e-05
22:49705010 C T 0.356505 -6.0994e-05
22:49706433 T C 0.882356 4.3941e-05
22:49708224 C T 1.663968 -9.0753e-06
22:49708613 G T 0.152179 8.4485e-06
22:49710581 A G 0.045306 -1.6808e-05
22:49713835 G A 0.665906 9.5082e-06
22:49718065 T C 0.151567 1.5416e-06
22:49718544 A G 0.066586 -1.8681e-05
22:49720737 T C 0.032492 -2.0399e-06
22:49723435 G A 0.255952 1.9506e-05
22:49727753 T C 0.455073 7.2853e-07
22:49729008 G C 0.041685 -4.3570e-06
22:49739725 T C 0.089358 3.2783e-06
22:49740513 T C 0.790020 -7.5360e-05
22:49743627 G A 1.633142 4.4132e-06
22:49744569 T C 0.651763 2.9246e-06
22:49747459 A G 0.882502 -1.0221e-05
22:49749332 C G 0.232629 2.0930e-05
22:49749466 A G 0.364852 -1.5874e-05
22:49751418 G T 0.503422 -1.8467e-05
22:49751699 T C 0.070376 9.0041e-06
22:49751902 A G 0.312026 1.3442e-05
22:49755093 A G 1.045384 5.3680e-05
22:49758918 C T 0.088147 -3.4864e-06
22:49759466 A C 0.126684 1.9005e-05
22:49759981 T C 0.081276 -3.0865e-06
22:49761264 T C 0.911050 4.7702e-05
22:49764048 A G 0.421796 -2.2669e-06
22:49766527 A G 0.147909 -1.9903e-05
22:49771060 C T 0.151122 1.0197e-05
22:49771754 G A 0.124998 -1.1002e-05
22:49774002 T G 0.026607 -9.0079e-06
22:49775182 T C 0.124491 1.4249e-05
22:49775236 C G 0.025519 -5.4104e-06
22:49777381 A G 0.108193 7.3293e-06
22:49778214 T C 0.165289 -1.8637e-05
22:49779694 C T 0.119507 2.0242e-05
22:49784152 A G 0.878324 1.8936e-05
22:49784354 C G 1.499716 3.0065e-05
22:49785676 A G 1.699102 1.9517e-05
22:49786251 T C 0.527928 -1.2555e-05
22:49786627 T C 0.300262 -2.4967e-05
22:49787647 A G 0.097911 -2.1837e-05
22:49790608 A G 0.089919 8.7113e-06
22:49795779 T C 1.380573 9.5000e-05
22:49797301 A G 0.360198 -5.6728e-05
22:49797531 A G 0.977044 2.5863e-05
22:49800265 C T 0.282155 -4.6113e-05
22:49802082 G C 1.009863 -1.5675e-05
22:49803008 A C 1.294153 5.7156e-06
22:49806863 A G 0.826657 -1.1119e-08
22:49807960 T C 0.026151 1.7845e-05
22:49812076 T C 0.320304 -1.8898e-05
22:49813536 C T 0.354061 -1.3990e-05
22:49816283 A G 0.026842 1.5856e-05
22:49818935 C T 1.803997 1.0989e-05
22:49821345 A C 0.138903 -1.7117e-06
22:49821415 G A 0.270772 3.4793e-05
22:49823026 A G 0.062944 -2.9992e-06
22:49825954 G A 1.541925 7.0072e-06
22:49827385 T C 0.158765 1.6740e-05
22:49828360 A G 0.235669 2.4494e-05
22:49830851 C T 1.497221 2.8119e-05
22:49831428 A G 1.144873 2.8947e-05
22:49832070 C T 0.906335 8.3326e-06
22:49833933 T C 0.045456 -9.0973e-06
22:49834624 G A 0.679682 3.9513e-05
22:49837653 T C 0.219289 -5.0882e-05
22:49839897 A G 0.152424 2.3375e-06
22:49840871 C A 0.210690 2.1724e-05
22:49840887 A G 0.139083 1.7953e-05
22:49840983 A G 0.065804 4.8807e-06
22:49841070 G A 0.249822 1.1674e-05
22:49841479 G A 0.677051 -2.0147e-06
22:49843235 G C 1.529815 4.4033e-06
22:49847501 T G 0.589193 -6.3095e-06
22:49848716 C T 0.110175 -1.5381e-06
22:49849024 T C 0.366688 -2.6383e-05
22:49849708 C G 0.058406 3.8801e-05
22:49849834 A G 0.058212 -3.9109e-06
22:49851212 A G 0.284915 -3.3202e-06
22:49851802 G T 0.085550 1.9341e-05
22:49853431 T C 0.089993 2.7015e-05
22:49854803 A G 0.047958 -5.8293e-06
22:49856836 G A 0.732920 -2.6264e-05
22:49861033 C T 0.527425 -4.4754e-06
22:49861921 A G 0.091374 -1.3620e-05
22:49865882 T C 0.175468 -2.9319e-05
22:49867931 A G 0.330320 -5.9492e-06
22:49874196 C T 0.104364 3.0998e-05
22:49877353 T C 0.136918 -1.2111e-05
22:49881321 A G 0.610952 -1.0578e-05
22:49883061 G A 0.035763 -8.3697e-06
22:49887527 A G 0.040047 1.4928e-05
22:49888837 C T 0.332275 -1.8106e-05
22:49889954 A G 0.203622 -1.9500e-05
22:49893188 A G 0.550220 -1.8374e-05
22:49895891 A G 0.050464 2.4819e-06
22:49901565 C T 0.310655 1.1179e-05
22:49906692 A G 0.049977 -2.9495e-05
22:49907896 A C 0.220791 -1.1688e-05
22:49908804 G A 0.309091 1.3908e-05
22:49909658 C T 0.108614 1.4079e-05
22:49911182 C T 0.748325 -1.0978e-05
22:49911222 G T 1.246290 -3.0292e-05
22:49911401 T C 0.063057 -8.0652e-06
22:49911677 T C 0.551951 -8.7732e-06
22:49912379 T C 0.152411 -2.5700e-06
22:49913022 T C 1.167795 1.0237e-05
22:49913983 T C 0.707438 -1.0180e-06
22:49917098 T C 0.049835 -4.1970e-06
22:49917935 G A 0.075391 -2.0077e-05
22:49923804 C A 0.087698 -2.8990e-05
22:49925268 A G 0.452479 1.1601e-05
22:49926273 C A 1.240146 -1.0368e-05
22:49927332 T C 0.955167 -1.7515e-06
22:49927745 A G 0.047890 1.1045e-05
22:49927850 T C 0.119803 3.1132e-05
22:49927924 A G 0.069244 1.8610e-06
22:49928018 C T 1.376286 -1.0523e-05
22:49928073 G A 0.300225 9.5996e-06
22:49928169 A G 0.080678 4.3379e-06
22:49928388 A G 0.088191 2.9021e-05
22:49928522 G A 1.809430 -3.7061e-05
22:49929202 G A 0.049746 3.3276e-07
22:49930286 G A 1.808678 -3.1278e-05
22:49930353 A C 0.032547 1.3914e-05
22:49937162 C G 0.156603 9.8825e-06
22:49947789 G A 0.245467 3.4590e-05
22:49961551 T C 1.832518 -1.7709e-05
22:49963596 T C 0.048206 1.2017e-05
22:49967868 T C 0.913910 -5.4100e-05
22:49968274 A G 0.212785 2.1546e-05
22:49968437 T C 0.033454 -5.5162e-06
22:49974926 A G 0.116308 -3.0194e-06
22:49977172 C T 0.051344 -9.7799e-06
22:49977768 A G 0.052480 -1.4151e-05
22:49985339 C T 0.033481 4.3588e-06
22:49987796 A G 0.912047 5.2813e-06
22:49988815 T C 1.483499 -1.8189e-05
22:49990248 A G 0.192280 1.6833e-05
22:49996915 T C 0.044850 -1.4635e-05
22:49997967 C G 0.032648 7.6269e-06
22:50000277 T C 0.138019 5.7552e-06
22:50002290 C T 0.080341 1.1908e-06
22:50009418 T G 1.943699 -3.1135e-05
22:50016519 A G 0.044259 -2.1650e-05
22:50017556 A G 0.992728 -2.7847e-05
22:50018311 G C 0.113251 -9.6793e-06
22:50030008 A G 0.223841 -1.0194e-05
22:50030043 A G 0.046673 2.1011e-05
22:50034660 A G 0.031605 1.2032e-05
22:50043459 A G 0.886137 -5.4584e-05
22:50047141 C T 0.128343 1.1379e-05
22:50048642 C A 0.039894 2.0031e-05
22:50049109 A G 1.229009 -4.9491e-05
22:50054390 A C 0.238821 4.6206e-06
22:50057211 T C 1.274757 -3.6779e-05
22:50066746 C T 0.025288 -7.5778e-06
22:50073603 C T 0.063828 -4.3567e-06
22:50077531 A G 1.355332 -9.5954e-05
22:50083650 A G 0.076176 1.1139e-05
22:50086373 A G 0.336239 5.5612e-05
22:50087193 T C 1.635508 -7.8116e-05
22:50087337 T C 0.305494 -8.5986e-06
22:50088448 C T 0.158823 1.8101e-06
22:50090243 T A 1.845063 -1.4140e-05
22:50091072 A G 1.374184 -6.8463e-05
22:50098333 T C 0.309768 7.3475e-05
22:50098682 A G 0.175009 -1.8213e-05
22:50100311 C T 0.202813 6.6038e-05
22:50107609 T C 0.110277 1.2716e-05
22:50109212 T C 0.103708 3.8725e-05
22:50112347 A G 0.151411 3.3800e-06
22:50112851 T G 0.060000 1.2250e-05
22:50113084 C T 0.284888 2.2833e-05
22:50113185 G A 0.109777 9.0654e-06
22:50118149 G C 0.722282 1.1359e-05
22:50118945 A G 0.099057 1.2714e-06
22:50119275 T C 0.070788 9.3723e-06
22:50119885 A G 0.132318 -3.7527e-06
22:50120255 G A 0.470814 6.4004e-06
22:50120525 A G 0.338174 -6.5207e-06
22:50120728 C G 0.031717 1.7060e-06
22:50124094 C T 0.398357 2.2852e-06
22:50126892 A G 0.108322 3.2988e-06
22:50128268 A G 0.234652 -2.2257e-07
22:50129308 C T 0.095477 -1.5644e-05
22:50131267 A G 0.060245 -7.6629e-06
22:50139873 G T 0.055036 -1.0104e-05
22:50142299 T C 0.038078 -1.8498e-05
22:50151080 A C 0.058470 -7.1802e-06
22:50152229 C T 0.149028 4.6515e-06
22:50154629 A G 0.040529 4.0167e-06
22:50156872 T C 0.185488 -1.1345e-05
22:50157112 C T 0.036701 3.3536e-06
22:50160983 A G 0.147348 2.4875e-06
22:50162517 C G 0.020749 8.2456e-06
22:50166642 A G 0.041954 3.4477e-06
22:50169421 C T 0.083639 -2.9237e-06
22:50181915 T C 0.211166 4.6016e-05
22:50184484 G T 0.432005 7.7258e-06
22:50186219 A G 0.055169 -1.2899e-05
22:50187374 T A 0.142980 -2.0795e-05
22:50187853 T C 0.121768 -2.7430e-05
22:50193636 C T 0.220373 6.2888e-05
22:50194348 G A 0.041845 3.7866e-05
22:50207703 A G 0.390976 1.1048e-05
22:50214021 A G 1.833307 -2.8481e-06
22:50217387 A G 0.142415 -2.3301e-05
22:50222348 A G 0.020450 5.3739e-06
22:50222742 A G 0.087542 1.8560e-05
22:50222923 G C 0.054482 1.2919e-05
22:50240010 C T 0.054849 1.1530e-05
22:50256686 T C 1.745802 -2.7668e-05
22:50259686 G A 0.044524 6.9385e-06
22:50260904 A G 0.142075 -3.5691e-05
22:50266156 A G 0.030122 1.3158e-06
22:50278438 G A 1.795378 -4.7540e-05
22:50278568 G A 1.621042 -1.0863e-05
22:50280136 C T 1.605216 -1.7991e-06
22:50281187 G A 0.020790 1.0124e-05
22:50283348 G C 1.940986 -1.1477e-05
22:50285050 G A 0.124641 3.6896e-05
22:50289925 T C 0.141188 -3.3412e-05
22:50297888 C T 0.226989 3.8914e-05
22:50298118 T C 0.076904 -3.3689e-05
22:50300562 G A 0.371556 5.2233e-06
22:50304591 C A 0.399143 5.7045e-06
22:50306316 T C 0.372566 1.7861e-05
22:50313727 G A 0.142276 -3.9134e-05
22:50315363 A C 0.046448 -1.9097e-05
22:50315382 G C 0.069489 -4.9626e-05
22:50317187 T C 0.391401 1.0805e-05
22:50318061 C G 0.044085 5.7752e-05
22:50319170 G A 0.212404 8.0211e-05
22:50320029 T G 0.374412 2.2039e-05
22:50321290 A G 0.081932 4.7303e-05
22:50321808 G A 0.178215 -7.9257e-05
22:50323752 A G 0.314987 -4.4003e-05
22:50324154 G A 0.100210 -2.2116e-05
22:50324428 G A 0.529386 -3.8313e-06
22:50327117 C T 0.157701 6.2262e-05
22:50330345 A G 0.102171 1.5699e-05
22:50333415 A G 0.295985 1.3108e-05
22:50335257 T C 0.046258 8.1575e-06
22:50342282 C T 0.214682 -3.4371e-05
22:50343919 T C 0.303400 8.2947e-06
22:50345509 A G 0.072331 -1.1486e-06
22:50347996 C A 0.446278 5.9891e-05
22:50350418 C T 0.397796 -1.7699e-07
22:50350697 C T 0.071950 -3.5868e-06
22:50350971 A G 0.116277 -1.1954e-05
22:50351837 A G 0.128177 -7.6513e-06
22:50351977 A G 1.202476 2.2456e-06
22:50356693 C T 1.491866 1.6090e-06
22:50356850 T C 1.482071 5.1817e-07
22:50360740 G T 1.621926 4.4288e-06
22:50435480 G A 0.990746 -1.1868e-05
22:50439626 A G 0.107060 -1.7227e-05
22:50440296 C T 0.991140 -1.0174e-05
22:50448519 G A 0.297223 -9.7291e-06
22:50451771 T C 1.039186 -1.1629e-05
22:50452207 G A 1.005059 -1.3451e-05
22:50453828 G T 0.958862 -2.5299e-05
22:50456312 A G 0.030354 6.9391e-06
22:50457762 G A 0.553165 -9.6879e-06
22:50464496 A G 0.983518 1.4012e-05
22:50465324 T C 0.071842 7.0778e-07
22:50466542 C T 1.736660 2.4794e-05
22:50470516 T C 0.337426 1.1352e-05
22:50473781 T C 0.165935 3.3654e-05
22:50474943 A G 0.323779 1.7652e-05
22:50480108 T C 1.004246 2.0022e-05
22:50482878 G A 0.164575 1.1587e-06
22:50483850 C T 0.858472 1.6088e-06
22:50485026 C A 1.190995 2.3644e-05
22:50486592 C T 1.958186 1.6602e-05
22:50488153 C T 1.786743 4.0645e-05
22:50488547 A G 0.097602 1.3835e-05
22:50490672 G A 1.959294 1.6858e-05
22:50490935 C T 0.104317 -3.0617e-07
22:50490942 T C 0.043491 3.6594e-06
22:50491150 G A 0.277660 -1.2013e-05
22:50491713 A G 0.515875 1.5217e-05
22:50491842 C A 0.065487 1.0870e-05
22:50492235 A G 0.648506 -1.4931e-05
22:50493062 C T 0.274396 -1.2442e-05
22:50498885 A G 0.685928 -7.0390e-06
22:50499957 A G 0.071661 -1.1188e-05
22:50502888 C T 0.189530 -1.5145e-05
22:50504446 G A 1.821876 -2.4671e-07
22:50508139 T C 0.315504 -1.5584e-05
22:50509917 T C 0.248785 1.6188e-05
22:50511819 A G 0.093016 -2.2944e-05
22:50513405 C A 0.518072 1.4802e-05
22:50515843 A C 0.262014 -5.1236e-06
22:50528916 T C 0.264720 9.3997e-06
22:50529850 C T 0.379920 -1.3791e-05
22:50537901 T C 0.054798 1.0609e-05
22:50546485 A G 0.058681 -5.7570e-06
22:50546788 C G 0.678856 -1.0205e-05
22:50555686 C A 0.308989 1.0700e-05
22:50558946 G A 0.123461 3.4219e-06
22:50559838 G C 1.141793 -6.0670e-07
22:50564750 A C 0.050372 -8.7205e-06
22:50565104 T G 0.095946 -2.1863e-05
22:50565367 T C 1.219289 -3.1885e-06
22:50570755 C G 0.137400 -1.2680e-05
22:50572473 A G 0.463800 1.0446e-05
22:50579214 T C 0.287394 -2.4158e-06
22:50582626 G A 0.459673 -5.5818e-06
22:50582868 A C 0.139022 5.0197e-06
22:50584130 A G 0.057280 1.4225e-05
22:50584820 A C 0.045367 7.1115e-06
22:50586867 A G 0.474044 9.0561e-06
22:50588313 A G 0.084112 -1.2701e-05
22:50589576 G A 1.559247 1.1877e-05
22:50599466 A C 0.273737 8.3185e-06
22:50600819 T C 1.460516 8.9242e-07
22:50601063 C T 0.218357 -1.0519e-05
22:50601721 A G 0.061632 -3.0202e-06
22:50602682 G C 0.061884 -2.1723e-06
22:50610598 G T 0.049865 -1.9714e-06
22:50614476 C T 0.842466 1.8727e-06
22:50616656 C T 1.778219 1.0977e-05
22:50618641 T C 0.192984 -3.0193e-05
22:50618738 A G 0.473554 2.9900e-05
22:50620200 T C 0.064882 -3.4394e-06
22:50627188 T C 0.310353 7.9209e-06
22:50627253 T C 1.500155 1.0139e-05
22:50630973 A G 0.376071 1.7190e-05
22:50638502 C T 1.843758 2.1038e-05
22:50648482 T G 0.204503 -1.8699e-05
22:50650597 C G 1.147121 3.2558e-06
22:50651839 A G 0.815886 -5.2926e-06
22:50652546 G A 0.144652 1.5321e-06
22:50655543 A G 0.023789 -1.2100e-05
22:50655676 A G 0.035940 6.4278e-06
22:50656109 C A 0.148861 4.6384e-06
22:50658424 C T 0.913831 -3.1540e-06
22:50658698 A T 0.282586 1.7809e-07
22:50659598 T C 0.062040 1.0217e-06
22:50664612 G A 1.493848 9.8520e-06
22:50672154 A G 0.809205 -8.4739e-06
22:50675648 A C 1.421602 1.2230e-06
22:50675698 G T 0.101206 3.2284e-06
22:50675962 A G 0.283994 1.5081e-05
22:50682865 A G 0.808978 -1.1227e-05
22:50684296 C T 1.425899 5.5763e-06
22:50685332 A G 0.034875 -8.2683e-06
22:50685508 G A 1.645331 -3.7482e-06
22:50686830 A G 0.033464 2.5490e-06
22:50695908 T G 1.373073 4.1714e-06
22:50696678 A G 0.054112 1.5697e-06
22:50697636 A G 0.651080 1.6819e-05
22:50704028 T C 0.031261 1.0488e-05
22:50704267 T C 1.531542 1.0460e-05
22:50707522 T C 0.252892 4.0782e-06
22:50708291 A G 0.096606 -8.7694e-05
22:50709226 A G 0.085312 -1.1374e-06
22:50709415 T G 0.044840 -9.2958e-06
22:50713866 C G 1.945508 1.6526e-05
22:50715888 A G 0.038612 1.0085e-06
22:50717129 G T 1.189812 -6.4795e-06
22:50717787 A C 0.054802 1.0550e-05
22:50721492 T C 0.039295 7.4285e-06
22:50721756 A G 0.036861 -2.1485e-05
22:50722134 C T 1.304199 -5.1305e-05
22:50722167 C T 0.113136 -1.3758e-05
22:50722408 C T 0.354394 -1.5475e-05
22:50726627 A G 0.030425 9.3945e-06
22:50727782 A G 0.085839 -2.1464e-05
22:50728062 C T 0.790744 9.5226e-06
22:50731310 G A 0.595295 9.0771e-07
22:50734890 T C 0.544686 -2.9667e-06
22:50735872 T C 0.027311 9.9089e-06
22:50739049 A G 0.035460 -1.4916e-05
22:50742935 G A 1.141878 2.5869e-05
22:50752150 T C 0.604716 -7.4155e-06
22:50754466 T C 0.691697 2.7343e-06
22:50754512 T C 0.031768 -3.9048e-07
22:50754648 C T 0.820822 1.5238e-07
22:50757470 C T 0.824610 -1.6584e-06
22:50758873 T C 1.222233 -7.5940e-06
22:50764408 C A 0.058603 -1.5063e-07
22:50780980 A T 0.080453 1.4488e-05
22:50786976 A G 0.168835 5.7191e-07
22:50801156 G C 0.041940 3.2156e-06
22:50803458 C T 0.795140 -4.5646e-06
22:50805537 A G 0.191549 -1.0403e-05
22:50809482 A G 0.591974 4.4436e-06
22:50814075 T C 0.556643 1.2101e-05
22:50815903 A G 0.031224 -1.3940e-06
22:50820671 G A 0.064376 -1.4868e-05
22:50821945 A G 0.174968 1.5497e-05
22:50825615 A G 0.844196 -2.7992e-05
22:50840978 A C 0.184597 5.9055e-06
22:50848643 T G 0.314541 -6.8266e-07
22:50848744 T C 0.063216 7.0265e-06
22:50853626 G T 0.688015 1.6554e-05
22:50853811 G T 0.459772 9.1301e-06
22:50859049 C T 0.658114 1.7613e-05
22:50869692 C G 0.025975 4.6675e-06
22:50873497 T C 0.286030 8.6288e-06
22:50875745 T A 0.563578 1.8149e-05
22:50876662 G T 0.039319 1.1059e-05
22:50876761 A C 0.028273 -2.2863e-06
22:50878449 A G 0.022670 2.0945e-05
22:50881796 G C 1.097789 4.2693e-05
22:50882338 A G 0.057539 6.2671e-06
22:50883728 A G 0.128248 -1.2222e-05
22:50883961 A G 1.229080 3.2725e-05
22:50885775 G A 1.064651 -9.1716e-06
22:50891812 A G 0.127850 7.8882e-06
22:50894987 A G 0.107373 5.7153e-05
22:50896778 A G 0.249431 -2.1611e-05
22:50897215 A G 0.207722 3.0006e-05
22:50910875 G A 1.446196 1.7562e-04
22:50910970 A G 0.111388 2.3663e-05
22:50911723 T C 0.035022 -1.6280e-06
22:50911876 G A 1.463576 1.1236e-04
22:50915322 G A 0.148273 1.3507e-05
22:50924420 T C 0.189737 1.3031e-05
22:50924679 T C 0.127857 -8.1754e-06
22:50925098 A G 0.132807 4.6041e-06
22:50926768 T C 0.299229 7.9351e-06
22:50928012 A G 0.043888 2.1344e-06
22:50928026 A G 0.438903 6.5841e-07
22:50928419 G A 0.064369 2.3536e-05
22:50929581 C T 0.455182 6.6141e-06
22:50936324 C T 1.137326 2.1787e-05
22:50937043 C A 0.163463 -1.8440e-05
22:50939714 A G 1.435517 -1.4577e-06
22:50943232 A G 0.455569 1.4757e-06
22:50943423 A G 0.406989 -4.8080e-07
22:50943506 T C 0.021708 -3.0171e-05
22:50945799 G C 0.113693 -3.2639e-05
22:50947196 C T 0.047264 -1.1189e-05
22:50950564 C A 0.115574 -2.2633e-05
22:50951347 G A 0.049658 5.2478e-06
22:50952730 A G 0.085897 7.8870e-06
22:50952989 A G 0.086376 1.7140e-05
22:50955538 G A 1.138937 -1.9198e-05
22:50957733 T C 0.025046 1.0001e-05
22:50959608 T C 0.583229 2.0083e-05
22:50960682 T C 0.338337 -1.0715e-05
22:50961169 G A 1.557595 -7.0778e-06
22:50962259 A G 0.161791 8.6267e-06
22:50963540 C G 1.145927 -1.7160e-06
22:50966914 C T 1.219319 2.8552e-06
22:50969647 G C 0.073242 1.0807e-05
22:50970068 T C 0.104490 -1.5261e-05
22:50971266 C T 1.346262 1.6455e-05
22:50971752 C A 1.583090 -6.4853e-06
22:50978024 A C 1.402298 -3.6780e-06
22:50978262 A G 0.208787 -3.8247e-05
22:50981043 T C 0.131417 -1.9170e-05
22:50981340 T C 0.062788 5.8431e-06
22:50983936 G A 0.486885 -1.5868e-05
22:50987843 T C 0.185607 1.9571e-05
22:50988062 T G 0.970554 4.4291e-05
22:50988105 A G 0.086692 1.5973e-05
22:50988193 G A 1.314433 5.7241e-05
22:50989197 T C 0.184689 2.2059e-05
22:50989326 G A 1.025726 3.8151e-05
22:50997261 T C 0.055896 3.1766e-07
22:50999538 G A 0.160968 7.2844e-06
22:50999681 G A 0.449463 9.9146e-06
22:51004053 C T 1.541837 3.1307e-05
22:51004876 G A 0.146900 -2.3220e-05
22:51008925 A G 0.102148 -1.4078e-05
22:51009953 T C 0.939218 3.3242e-05
22:51011376 C G 0.218836 -1.7240e-05
22:51015572 T C 0.063794 -6.6890e-06
22:51015838 C T 0.103776 -1.1053e-05
22:51017353 C T 0.094974 -8.8198e-06
22:51024624 C T 1.333727 9.6075e-06
22:51033119 C T 0.151731 -3.0089e-05
22:51035829 A G 0.058246 6.4194e-06
22:51035885 T C 0.262398 -9.6177e-06
22:51041663 A C 0.180191 -1.9000e-05
22:51045190 T C 1.274444 3.5324e-05
22:51048400 G A 0.299654 -3.1120e-05
22:51048721 A G 0.104517 2.0197e-07
22:51061827 T C 0.093733 1.6219e-06
22:51063477 C T 0.156664 -2.2416e-06
22:51064039 C G 1.095933 1.4635e-05
22:51064068 A G 0.080773 -3.8455e-06
22:51064416 C T 0.256221 1.0917e-05
22:51064788 C G 0.080606 -6.5495e-06
22:51065229 A G 0.147909 -3.6605e-05
22:51065361 A C 0.165911 -1.7303e-05
22:51065600 A G 0.097534 2.1044e-05
22:51068560 A G 0.749433 7.3796e-06
22:51073893 G C 0.742589 -6.6792e-06
22:51079446 G A 0.071094 -1.0415e-05
22:51094492 T C 0.073569 -2.1879e-05
22:51094926 T C 0.435602 1.9590e-05
22:51103091 C T 1.372859 -3.1633e-05
22:51104680 A G 0.878915 -3.5400e-05
22:51109717 A G 0.072532 -4.0074e-05
22:51110524 G C 0.336559 -2.3128e-05
22:51114518 T C 1.015646 -4.5411e-05
22:51117580 C T 1.028263 -3.7365e-05
22:51121521 T C 0.324078 -6.7638e-06
22:51122444 C G 0.054805 -3.4696e-08
22:51122593 A C 0.243183 2.6570e-05
22:51123287 G A 0.035542 1.4190e-05
22:51123467 C T 1.537991 -6.3248e-06
22:51125913 G A 1.859264 1.1309e-05
22:51126986 T C 0.146553 -2.2494e-06
22:51134387 A G 0.073854 2.5434e-06
22:51138354 C G 0.047672 1.2413e-06
22:51138753 G A 1.601595 -7.2827e-06
22:51140316 T C 0.610561 1.8536e-05
22:51142381 A G 0.336293 1.5895e-05
22:51142979 T G 0.116651 -1.3360e-06
22:51144731 C T 0.568199 -9.5653e-06
22:51145781 T C 0.116899 -7.7873e-06
22:51146139 G A 0.234108 3.8846e-05
22:51146439 G A 0.148630 -3.7122e-06
22:51147015 G A 0.817525 1.1956e-05
22:51148424 A G 0.314953 2.0343e-05
22:51148993 T C 0.147008 5.0012e-06
22:51149320 G C 0.920261 3.8345e-05
22:51150167 C T 0.798387 3.8351e-05
22:51150473 A G 0.460785 2.2714e-05
22:51150771 G A 0.958311 1.9217e-05
22:51151464 G A 0.122553 1.0190e-05
22:51151684 A G 0.120935 6.8219e-06
22:51151724 T C 0.781969 4.5104e-05
22:51152554 G A 0.336769 -2.1110e-05
22:51154982 T C 0.143683 -1.6201e-06
22:51155446 T A 0.111103 3.5295e-05
22:51156666 T C 0.417488 -1.4661e-05
22:51157353 T C 0.077091 1.8012e-05
22:51158017 C G 0.926550 1.3798e-05
22:51161019 T C 0.961086 -1.2479e-05
22:51161093 T C 0.112969 4.9746e-05
22:51162059 A G 0.606328 2.3460e-05
22:51162850 C T 1.379481 -2.5839e-05
22:51163138 T C 0.300194 -1.1973e-05
22:51163910 T C 0.119324 1.3968e-05
22:51165664 A G 0.604091 1.8425e-05
22:51171497 A G 0.336545 -4.6125e-06
22:51173542 C T 1.876920 8.8502e-06
22:51174939 T C 0.107431 -1.4189e-05
22:51175626 G A 0.122322 2.1449e-06
22:51177257 T C 0.074592 6.6150e-06
22:51183255 G A 1.331204 -2.3015e-05
22:51185848 A G 1.898818 8.1977e-06
22:51193629 G A 0.151921 5.5962e-05
22:51217954 A G 0.145886 3.1723e-05
```
