## Supplemental_Data_Files for "Common genetic variation associated with Mendelian disease severity revealed through cryptic phenotype analysis": SupplementalDataFile_9.txt (part 1 of 21)

```
Predictor A1 A2 Centre Effect
1:756604 G A 1.739526 -2.1574e-05
1:768448 A G 0.210492 7.3525e-05
1:779322 G A 0.256498 3.0385e-05
1:801536 G T 0.029988 -1.5433e-05
1:808631 A G 1.549288 -4.2562e-05
1:809876 G A 0.200719 1.0377e-05
1:835499 G A 0.479470 1.6369e-05
1:836684 A G 0.042329 9.5821e-06
1:838555 A C 0.490749 1.1894e-05
1:840753 C T 0.798950 1.0657e-04
1:846864 C G 0.396435 2.2404e-05
1:849998 G A 1.641352 -5.7337e-05
1:850780 T C 1.208486 -7.2384e-05
1:851390 T G 0.083671 -2.8576e-05
1:858051 T C 0.439300 8.0782e-06
1:862124 G A 1.962004 1.6256e-05
1:862772 G A 0.062047 -8.8120e-07
1:864490 T C 0.076783 6.9608e-06
1:866938 A G 0.459340 4.7096e-06
1:870766 T C 0.021263 -1.6444e-05
1:873558 T G 1.434256 -4.1472e-05
1:880390 A C 0.051540 3.1305e-05
1:881918 A G 0.142777 2.7639e-06
1:884767 A G 0.086673 -4.8610e-05
1:888659 C T 1.893761 1.9465e-05
1:889159 C A 1.893962 1.5295e-05
1:889238 A G 0.105071 -2.0707e-05
1:891059 T C 1.311732 -3.5881e-05
1:891898 C T 0.022909 -4.1892e-07
1:894519 A G 0.044711 6.0767e-06
1:894573 A G 1.821775 2.8244e-07
1:897738 T C 0.123101 -1.4735e-05
1:903426 T C 0.474585 4.1230e-05
1:905894 T C 0.020751 -2.0709e-05
1:909238 C G 1.136360 2.9833e-05
1:910438 G A 1.947661 -2.6640e-05
1:911101 T C 0.034445 -8.0828e-06
1:913889 A G 1.202893 -1.2963e-05
1:918270 T C 0.318013 6.1921e-06
1:918573 G A 1.182081 -1.3593e-05
1:919127 C T 0.459778 -2.2702e-06
1:920640 T C 0.323615 -1.4403e-05
1:920733 C T 1.932815 -5.9332e-05
1:921071 A G 0.171032 6.1629e-06
1:930377 T C 0.461433 4.0212e-06
1:940203 A G 0.123202 1.2892e-05
1:942636 A G 0.020478 -1.9620e-05
1:949608 A G 0.791829 -3.8681e-06
1:949925 T C 1.928283 -6.2652e-05
1:958905 G A 0.740668 1.6786e-05
1:959509 G T 0.201524 -2.8707e-05
1:962720 T C 0.271387 9.2617e-06
1:967000 T C 0.040553 1.1589e-05
1:967658 T C 1.145166 -1.1814e-05
1:973458 T C 1.845304 7.1142e-06
1:978762 A G 0.024915 -5.5921e-06
1:985460 C T 0.068344 -3.1282e-06
1:986732 A G 0.023750 9.6947e-06
1:987200 T C 1.831895 1.1152e-05
1:987253 T C 0.053679 3.5236e-05
1:998501 C G 0.304413 -1.5377e-05
1:1002434 T C 0.944857 4.1487e-05
1:1003629 T C 1.451131 -7.0166e-06
1:1004331 T C 0.098569 9.6924e-06
1:1005806 T C 0.285814 -1.1645e-05
1:1006223 A G 1.165018 6.1106e-06
1:1018704 G A 1.149347 -2.7725e-06
1:1022154 G A 0.104989 1.4008e-05
1:1022223 A G 0.043546 -4.2400e-05
1:1023114 A G 0.042037 9.0511e-06
1:1023145 A G 0.265018 6.3971e-08
1:1026913 T C 0.057639 3.9715e-06
1:1030565 T C 0.314112 2.4535e-05
1:1031540 G A 1.457025 -1.5686e-05
1:1036959 C T 0.226004 9.8052e-06
1:1042927 T G 0.273454 6.9826e-06
1:1045331 A G 0.046785 -3.0817e-06
1:1045606 C A 0.021874 4.7484e-06
1:1047266 T G 0.034919 1.4624e-06
1:1054091 T C 0.032883 3.3023e-05
1:1054743 G C 0.047818 -1.0043e-05
1:1062638 A C 1.119544 -2.0989e-05
1:1063492 A G 0.048019 -1.2256e-05
1:1064802 C T 1.699648 -1.5907e-05
1:1065296 C T 1.362494 -3.3217e-05
1:1065726 C T 0.040566 -3.9938e-05
1:1069535 A G 0.178972 -1.3369e-06
1:1069653 T C 0.454305 2.4451e-05
1:1071192 C T 1.845960 -1.7156e-05
1:1079261 A G 0.056494 2.3259e-06
1:1092071 A C 0.053842 5.2955e-06
1:1092205 T G 0.048856 1.3943e-05
1:1094979 A G 1.238013 -2.9654e-05
1:1099342 C A 1.866610 -6.8030e-06
1:1100217 T C 1.889106 -1.8927e-05
1:1105721 T C 0.130670 -2.0413e-05
1:1109782 A G 0.362478 9.9026e-06
1:1109903 T C 0.150535 -1.0528e-05
1:1110019 G A 0.195843 -2.1719e-05
1:1110225 T C 0.150785 -2.9451e-06
1:1110557 C T 0.062774 -2.8584e-05
1:1112982 T C 0.251279 8.1236e-06
1:1115503 C T 0.043614 -2.6443e-05
1:1116231 C T 0.139824 -8.5911e-06
1:1116553 G C 0.231122 4.8540e-06
1:1120536 A G 0.048700 3.5804e-06
1:1122196 G A 0.220554 -8.8351e-06
1:1126949 G T 0.029401 5.2085e-06
1:1127561 C T 0.036662 3.3538e-05
1:1129920 A G 0.195035 -6.5303e-06
1:1132938 A G 0.211336 -5.7233e-06
1:1133930 G A 0.117505 8.4331e-06
1:1140271 G A 0.026249 -2.3938e-06
1:1144196 C T 0.068860 -1.5947e-05
1:1146339 A G 0.082551 -5.1964e-06
1:1151917 A G 0.076530 -1.9263e-05
1:1152631 A C 0.180247 -9.6971e-07
1:1155757 T C 0.056779 1.5515e-05
1:1156047 G T 0.026019 7.8132e-07
1:1159024 T C 0.192185 -1.6745e-05
1:1165539 A G 0.389356 -2.6443e-05
1:1171417 T C 0.655469 1.1287e-05
1:1171683 G A 0.233437 -1.9805e-06
1:1172907 T C 0.116941 2.6477e-07
1:1175305 A G 0.190212 -2.5863e-05
1:1178482 G A 0.203815 -3.2444e-05
1:1178925 A G 0.199758 -3.9271e-05
1:1181372 T C 0.229305 3.3876e-06
1:1182905 A G 0.148169 1.6854e-05
1:1195883 A G 0.047227 1.2988e-05
1:1196374 T C 0.030916 1.4150e-05
1:1211292 T C 0.131615 -1.6710e-06
1:1215260 C T 0.053507 1.9116e-05
1:1217011 C A 0.150814 3.2479e-05
1:1218655 T C 0.101542 -5.3558e-05
1:1220954 A G 0.063193 9.1124e-06
1:1221138 A G 0.028982 -5.8998e-06
1:1222958 T C 0.028469 -1.4043e-06
1:1226063 A G 0.032332 3.5345e-05
1:1226512 A G 0.049817 -6.7033e-08
1:1229680 T G 1.933191 -8.6341e-06
1:1231507 A G 0.092655 2.0231e-05
1:1233941 C T 0.146624 2.6055e-05
1:1239847 T C 0.056955 -1.7126e-05
1:1249187 A G 1.584736 1.0477e-05
1:1269554 C T 1.946405 4.8144e-06
1:1270132 A G 0.081827 2.4948e-05
1:1297422 T C 1.869060 -8.9613e-06
1:1301388 G A 0.248205 -3.3222e-05
1:1309405 C T 0.036519 -1.4963e-05
1:1311716 A G 1.864828 -4.6394e-06
1:1316887 A G 0.042881 -9.2012e-06
1:1334475 C G 0.060648 -1.7219e-05
1:1334519 C G 0.033912 2.7004e-05
1:1337334 T G 0.227575 -1.1814e-05
1:1342394 A G 0.060781 1.8008e-05
1:1342612 C G 0.374633 -4.4878e-05
1:1344067 C T 0.151379 -4.4263e-06
1:1360515 C T 0.104989 3.4081e-06
1:1365570 C A 0.441510 1.6672e-05
1:1446390 T G 0.031241 2.2098e-05
1:1451380 C T 0.258640 7.3487e-06
1:1454207 T C 0.094298 -9.5999e-06
1:1462766 T C 0.065848 9.5639e-06
1:1469399 C T 0.026408 9.1622e-06
1:1470807 T C 0.073090 1.0951e-05
1:1477244 C T 0.573015 3.1360e-05
1:1486903 C T 0.473767 2.3498e-05
1:1487059 A G 0.034636 5.4621e-06
1:1490161 G A 0.641937 3.6177e-05
1:1492438 A G 0.034971 -9.9043e-06
1:1494355 C T 1.970729 -1.2625e-05
1:1500925 A G 0.023081 -9.7748e-06
1:1509156 G A 0.507696 2.8487e-05
1:1510724 T C 0.062427 2.8212e-06
1:1521595 G A 0.227575 -4.3212e-06
1:1525437 A G 0.040774 -3.5727e-05
1:1537176 C A 1.430205 1.5737e-05
1:1537437 T C 0.425090 -1.5673e-05
1:1546304 T C 0.756271 -3.6624e-05
1:1547566 G A 1.909055 -1.0615e-05
1:1549720 T C 0.276512 -4.2488e-05
1:1550702 G A 1.423895 2.8100e-06
1:1551927 C T 1.431633 7.5371e-06
1:1555718 A G 0.053550 8.8645e-06
1:1585642 T G 1.432201 1.0757e-05
1:1597020 G C 0.549103 -2.5950e-05
1:1599161 G A 1.927173 -2.4868e-05
1:1603163 T C 0.398581 -2.1152e-06
1:1603236 A G 0.980337 4.6772e-06
1:1612540 T C 0.167910 1.2436e-05
1:1612603 A G 0.903320 1.8607e-06
1:1619541 A G 0.388194 -1.7146e-05
1:1619767 T C 0.406501 -3.5565e-05
1:1620885 C T 0.784938 3.7134e-06
1:1638925 T C 0.095356 9.7466e-05
1:1647536 T C 0.172798 -2.3427e-05
1:1670415 T C 0.025282 -3.6713e-05
1:1684169 G C 0.996394 8.0411e-06
1:1686040 T G 0.851390 -1.7858e-05
1:1686081 A G 0.052186 -1.2580e-05
1:1686943 C T 0.958135 -2.3818e-05
1:1687791 T C 0.094583 6.6256e-06
1:1691840 A G 0.219126 1.8803e-05
1:1706136 C T 1.899480 3.6067e-06
1:1706886 A G 0.189930 -1.1549e-05
1:1707740 G T 0.540972 -2.5424e-05
1:1709119 T C 0.140681 3.6152e-05
1:1712428 C A 0.220401 3.2612e-05
1:1721556 A G 0.024633 -1.2169e-05
1:1738973 G A 0.031462 4.9698e-05
1:1749412 G T 0.038171 5.5800e-05
1:1752955 T C 1.901934 1.5994e-05
1:1763774 A G 0.163100 -4.0009e-05
1:1766856 G A 0.047392 -2.4817e-05
1:1770381 C T 0.086225 3.6073e-05
1:1776335 T C 0.174145 -2.4623e-05
1:1777077 C T 0.040871 -5.8289e-06
1:1779036 C T 1.912678 7.2040e-07
1:1812688 G A 1.019345 2.2191e-05
1:1818129 C A 0.349835 -5.1167e-07
1:1829482 C T 0.338270 4.9166e-06
1:1834748 G A 0.551803 -3.7627e-05
1:1848734 G A 1.920455 -6.2086e-06
1:1849529 G A 1.017381 1.3552e-05
1:1854546 T C 0.072233 1.7398e-05
1:1860997 A G 0.071765 1.7742e-05
1:1878764 G T 0.157040 -3.2569e-05
1:1881361 T C 0.066020 1.7156e-05
1:1882960 A C 1.666219 -5.9161e-05
1:1886370 A G 0.055497 -3.6722e-06
1:1887019 G A 1.666050 -6.1946e-05
1:1888453 A G 0.550794 -6.3016e-06
1:1891156 T C 0.077929 2.7095e-06
1:1892048 C G 1.167692 -1.3213e-05
1:1900106 C T 0.510176 3.0340e-05
1:1900186 C T 0.391544 1.8134e-07
1:1900232 C T 0.888347 3.5593e-05
1:1905790 G A 0.485634 -3.6439e-05
1:1912181 T C 0.168864 -7.4716e-06
1:1912501 G A 0.676816 2.6801e-05
1:1914389 A G 0.042177 1.2695e-06
1:1921242 G A 0.529709 2.7916e-05
1:1922303 T C 1.064215 3.5539e-05
1:1923507 T C 0.024487 -6.9687e-06
1:1930943 T C 0.573077 1.0967e-05
1:1933267 A G 0.066166 5.5499e-05
1:1934647 G C 0.899441 2.8854e-05
1:1941273 T C 0.309217 2.8679e-05
1:1942033 A C 1.389749 -7.8805e-06
1:1953252 C T 1.653450 3.3440e-05
1:1954179 A G 0.036146 -1.4511e-05
1:1966659 G A 1.957564 -5.2057e-06
1:1968959 A G 1.433947 -7.2860e-06
1:1969601 A G 0.119128 1.4597e-05
1:1969752 T C 0.067974 -5.4304e-07
1:1972462 C T 0.128574 3.8504e-05
1:1979064 T C 0.481113 2.8057e-05
1:1979842 G A 0.030757 1.9818e-05
1:1982546 A G 0.185817 1.0908e-05
1:1983421 C T 1.214663 -2.8650e-06
1:1984227 T C 0.490925 3.3171e-05
1:1985553 C T 0.302706 7.4819e-06
1:1986754 T G 0.121686 -8.9541e-05
1:1987803 A G 0.337608 1.9753e-05
1:2000337 A G 0.074849 5.5173e-05
1:2008959 C A 0.027888 -4.1057e-06
1:2009294 C T 0.029251 2.7349e-05
1:2013153 T C 0.325475 1.1528e-05
1:2019070 A G 0.261020 1.2640e-05
1:2021385 C T 0.601335 1.8218e-05
1:2030977 A G 0.675180 -2.9300e-05
1:2033374 A G 0.910334 -2.0461e-05
1:2038732 T C 0.542507 -4.4961e-05
1:2040898 C T 1.205928 8.2044e-05
1:2060058 T C 0.455892 1.7111e-05
1:2067708 A G 0.084038 -5.8744e-07
1:2069681 T C 0.126603 1.2611e-05
1:2071700 G A 0.022257 3.6396e-05
1:2076055 A G 0.145040 -1.0669e-04
1:2081642 A C 0.223261 -3.6397e-05
1:2082184 A G 0.022886 -4.8351e-05
1:2082566 C T 0.773217 -2.2015e-04
1:2091762 T C 0.042192 5.0805e-06
1:2093124 A G 0.036616 2.3628e-05
1:2094006 G A 0.030939 2.5571e-05
1:2098512 A G 0.088147 3.2094e-05
1:2099882 A G 0.045461 3.6809e-05
1:2106503 T C 0.026947 -2.0135e-05
1:2113565 G T 0.546052 -9.2253e-05
1:2114271 T C 0.100520 -4.2990e-05
1:2119833 G A 1.356187 -7.9532e-05
1:2127674 A G 0.057740 -8.7401e-06
1:2138679 G A 0.787295 -3.5782e-04
1:2139916 T C 0.043280 2.3186e-06
1:2142496 T C 0.046610 -2.4296e-05
1:2164823 T G 0.209891 3.7595e-04
1:2165918 C G 0.154797 -2.9128e-06
1:2168359 A G 0.114987 2.6404e-05
1:2169079 T C 0.239974 9.1590e-06
1:2173179 G A 0.094116 1.3280e-05
1:2173504 C T 0.768686 -4.9345e-05
1:2182650 A G 0.142209 -6.5822e-07
1:2184755 T C 0.035302 2.0884e-05
1:2186115 A G 0.076741 7.0837e-06
1:2186220 T C 0.115876 -1.7131e-05
1:2188679 T C 0.020157 -1.9605e-05
1:2197726 C T 0.083687 1.2220e-05
1:2209780 A G 0.054286 3.5697e-05
1:2215211 C T 1.097031 6.0050e-05
1:2215913 C G 0.051725 2.7928e-05
1:2218034 T C 0.047090 3.8607e-05
1:2219880 C A 0.160016 2.5332e-05
1:2221838 A G 0.360206 6.8449e-06
1:2222076 A G 0.840659 -1.5414e-05
1:2223258 C T 1.710823 -1.4727e-05
1:2224367 T G 0.209576 -6.4817e-06
1:2229917 T C 0.407069 4.3336e-05
1:2233961 A G 0.355820 4.0449e-05
1:2235019 C T 0.571726 5.0125e-05
1:2236359 A G 0.347615 -3.1356e-06
1:2237020 G T 0.031731 1.2200e-05
1:2238727 A G 0.063297 -2.4293e-05
1:2240074 G A 0.023980 6.8759e-05
1:2245633 T C 1.574612 -9.8869e-06
1:2253327 T C 0.050155 -1.6753e-05
1:2253369 A C 0.036704 -1.4537e-05
1:2254516 A G 1.140382 2.0246e-05
1:2256011 G A 0.598689 1.4812e-06
1:2261177 T C 0.224945 -2.6336e-05
1:2261983 A C 0.490999 5.0738e-05
1:2265958 T C 0.072151 -3.1214e-05
1:2267297 T C 0.451913 1.5798e-05
1:2269050 G A 0.020994 -3.0284e-05
1:2269881 G A 0.373108 -3.6429e-05
1:2270159 G A 0.112955 -1.3734e-05
1:2271674 C T 0.577718 -1.0710e-05
1:2273905 C T 0.736342 1.2097e-05
1:2280423 C A 1.576543 3.7656e-05
1:2281726 C A 0.332454 7.0433e-06
1:2282990 T C 0.508183 2.6734e-06
1:2286127 C G 0.389411 2.9216e-05
1:2289480 G A 0.317646 -6.1296e-06
1:2292653 C A 0.155579 2.1620e-05
1:2294349 T C 0.035227 5.9837e-06
1:2299627 C T 0.725520 4.1063e-05
1:2301212 T C 0.060664 -5.1124e-06
1:2301471 G C 0.353594 -6.5444e-05
1:2301609 T G 0.464101 -1.8399e-05
1:2304000 T G 0.029089 -2.6698e-06
1:2306152 T C 0.733966 -7.6822e-05
1:2312395 T C 1.581435 -1.9132e-05
1:2314319 C T 1.776217 -4.0368e-05
1:2315032 A G 0.035990 -8.1794e-05
1:2315680 G A 1.029381 -8.7369e-06
1:2319428 G A 0.923386 -1.0029e-05
1:2321099 C T 0.108745 7.0570e-06
1:2324881 C G 0.284506 -1.2329e-05
1:2325371 A G 0.132397 9.5522e-06
1:2327075 T C 0.585420 -1.4295e-04
1:2329212 A G 0.096203 -4.1880e-06
1:2331139 A G 0.050099 -1.8325e-05
1:2334261 T G 0.219824 8.2218e-06
1:2335676 G A 1.826069 2.2763e-05
1:2337560 A G 0.057406 1.6284e-06
1:2338126 A C 0.882511 1.2748e-04
1:2338658 A G 0.034256 -6.2311e-05
1:2351575 A G 0.609754 -9.8289e-06
1:2352280 A G 0.630424 3.0136e-07
1:2353116 C T 0.050865 3.8407e-06
1:2353972 C T 0.070753 -3.6400e-05
1:2354016 T C 0.233664 8.2763e-06
1:2355563 T G 0.369437 -6.7770e-05
1:2357367 T C 0.057841 -4.3340e-05
1:2357810 T C 0.184730 2.6431e-06
1:2362827 T C 0.642463 -3.0338e-05
1:2363327 C G 1.208710 1.5273e-05
1:2366316 T C 0.314598 -2.0099e-05
1:2373987 T G 0.214260 2.1361e-05
1:2376046 A G 0.113351 2.2828e-05
1:2379705 G A 0.985741 2.1140e-05
1:2380384 T C 0.043961 -1.3601e-05
1:2383374 T C 0.255395 3.4184e-05
1:2387913 G A 0.233891 1.2163e-05
1:2392648 C G 0.990363 7.4175e-06
1:2396755 T C 0.748608 -3.4333e-06
1:2397174 A G 0.568101 1.1565e-06
1:2401668 T C 0.024334 5.6248e-05
1:2408834 A G 0.196450 6.8180e-06
1:2409276 G A 1.231619 -4.7443e-05
1:2415545 T C 0.035876 -1.6577e-05
1:2416357 A G 1.159217 -3.3460e-05
1:2424319 A G 0.029868 -4.0492e-05
1:2424765 A G 0.976815 -3.0252e-05
1:2426313 A G 0.050401 2.1602e-06
1:2435738 A G 0.064413 4.8789e-06
1:2441020 A G 0.056938 2.3063e-05
1:2441358 C T 0.441867 1.0095e-05
1:2443655 A G 0.407552 -1.5589e-05
1:2444953 T C 0.028872 -1.0290e-05
1:2445576 T C 0.026707 3.7240e-05
1:2449924 A G 0.064754 6.2506e-06
1:2452569 C T 1.487971 -4.2234e-05
1:2455633 G C 0.026570 2.8981e-05
1:2455862 T C 0.046321 1.8256e-05
1:2456203 G A 1.572132 -3.8154e-05
1:2458010 C G 0.056176 1.2799e-05
1:2460564 T C 0.044650 1.0857e-05
1:2467670 G A 0.028362 2.8665e-05
1:2468726 T C 0.045013 7.1061e-06
1:2469512 A G 0.029063 2.7909e-05
1:2474313 G C 0.041388 1.0079e-05
1:2488153 G A 0.963442 1.6349e-05
1:2490898 A C 0.997017 2.3270e-05
1:2494330 A G 0.264616 1.3831e-05
1:2512456 T C 0.076540 -9.4415e-05
1:2513216 T C 0.959502 1.0582e-06
1:2521430 T C 0.380989 9.1005e-06
1:2526336 T C 0.029878 2.7897e-05
1:2526746 G A 0.712345 7.7035e-06
1:2529283 A G 0.074352 1.0139e-05
1:2534122 T C 0.107015 -1.0719e-05
1:2537072 T C 0.101951 -1.2124e-05
1:2541269 G A 0.701621 3.7046e-06
1:2541727 T C 0.171386 2.5255e-05
1:2545088 T C 0.039018 7.8020e-06
1:2546089 T C 0.020650 -1.3694e-05
1:2546593 A G 0.189300 1.2180e-05
1:2546808 C T 0.025921 -1.4504e-05
1:2553624 C T 0.660480 -7.2847e-06
1:2563967 T C 0.057143 -6.5983e-05
1:2565327 T G 0.053647 -1.3845e-05
1:2575533 T G 0.040235 3.3796e-05
1:2576455 C T 1.954620 -3.6814e-06
1:2583272 T C 0.069324 3.0524e-06
1:2704698 T C 0.048486 -1.1766e-05
1:2707710 G A 0.041303 3.0908e-05
1:2709164 A C 0.658461 -5.4382e-06
1:2709392 A G 0.868992 8.8337e-06
1:2714157 C T 0.178618 2.2891e-05
1:2718025 T C 0.106486 -8.2411e-06
1:2723193 T G 0.080792 -7.4287e-05
1:2729038 T C 0.028988 -6.4316e-06
1:2735418 G A 0.023412 1.1601e-06
1:2735973 G T 0.198713 -1.3206e-05
1:2739972 G A 0.046360 -4.0039e-06
1:2744237 A G 0.023149 -1.0556e-05
1:2745338 A C 0.065423 7.4758e-05
1:2747472 A G 0.052482 9.4849e-07
1:2753227 C A 0.047288 -8.1048e-06
1:2754512 T C 0.914450 -1.3681e-05
1:2757702 G A 1.005596 -7.5222e-05
1:2762910 C T 0.124004 5.2080e-06
1:2764999 A G 0.040277 -5.0498e-06
1:2774053 G A 0.835797 -4.4058e-05
1:2774381 A G 0.388626 7.2824e-06
1:2776777 C T 0.930426 9.3188e-06
1:2778059 T C 0.063589 -5.2174e-06
1:2781267 A G 0.059905 -1.4732e-05
1:2783309 C T 0.843626 2.6252e-05
1:2786626 T C 0.076832 4.2291e-05
1:2788661 A G 0.045055 9.4689e-07
1:2797856 T C 1.041115 4.8289e-05
1:2798986 G A 0.031686 -8.3673e-06
1:2800573 T C 0.072580 5.7936e-07
1:2801976 A G 0.211131 -7.4543e-06
1:2802562 A G 0.119083 1.5286e-05
1:2805896 T C 0.308279 -2.8693e-05
1:2808749 G A 0.553566 2.5533e-05
1:2811402 C A 0.081876 4.3715e-06
1:2811660 T C 0.094824 -4.9612e-07
1:2817421 C T 0.308756 -1.1825e-05
1:2821127 T G 0.022912 -5.8793e-05
1:2823459 T G 0.399337 5.6745e-05
1:2824171 A G 0.207613 -1.6663e-05
1:2824878 T C 0.026174 -2.1126e-05
1:2829551 G A 0.453792 7.0639e-05
1:2832957 A G 0.045347 -3.7296e-05
1:2840701 G A 0.479964 -1.8986e-05
1:2844401 T C 0.478048 -2.4392e-05
1:2852707 T C 0.038901 -9.0201e-06
1:2859668 A G 0.140830 2.0824e-05
1:2859724 T C 0.344054 3.5751e-05
1:2861840 A G 0.657179 5.4913e-06
1:2864630 T G 0.142816 -3.2151e-05
1:2874312 T C 0.036282 -2.8856e-05
1:2878541 T C 0.031598 1.3264e-06
1:2879460 C G 0.498569 6.2795e-06
1:2879739 A G 0.063430 6.2108e-05
1:2882653 G A 0.362942 2.2196e-05
1:2886356 G A 1.936508 4.6647e-06
1:2886903 A G 0.040187 -2.0337e-05
1:2889577 T C 1.633663 -1.3993e-05
1:2895865 A G 1.360167 -2.6375e-05
1:2898199 T C 0.122660 1.7095e-05
1:2899603 T G 0.075949 -3.6507e-05
1:2902128 T C 1.635062 -3.4471e-05
1:2903725 C T 0.074144 -2.7271e-05
1:2904703 C G 0.044718 2.4061e-05
1:2915334 C T 0.234284 4.1295e-05
1:2922744 A G 0.235582 6.1578e-05
1:2927624 C T 0.115425 4.5541e-06
1:2935032 T G 0.046821 -4.6959e-05
1:2938989 A G 0.489782 -2.3948e-05
1:2952404 G A 0.051761 -7.2877e-06
1:2957600 C T 0.374253 2.4470e-05
1:2958856 A C 0.067614 2.0487e-05
1:2970621 A G 0.040891 -1.8160e-05
1:2974742 C A 0.884724 -6.5128e-06
1:2974852 C T 1.267248 1.2472e-05
1:2975328 A G 0.101023 -1.6288e-06
1:2983963 A G 0.683344 5.4752e-06
1:2994717 A C 0.373442 -4.3502e-05
1:2995449 A G 1.004262 -1.4236e-05
1:3000441 G A 1.187693 -1.1398e-05
1:3001848 G T 1.685207 1.1174e-05
1:3006627 T C 0.359112 -1.2000e-05
1:3010327 A G 0.586530 -4.6479e-05
1:3013870 A G 0.020283 2.0671e-05
1:3014090 G A 0.860433 -1.8422e-05
1:3014693 G A 0.242473 -3.3749e-05
1:3017751 T C 0.076420 -1.3352e-05
1:3019520 A C 0.198541 -1.6641e-05
1:3024705 T C 0.618044 -2.9549e-05
1:3026509 A G 0.150337 -9.9294e-06
1:3036320 T C 0.103120 -7.6354e-06
1:3038623 G A 0.738172 -3.0783e-05
1:3041632 C A 0.059944 -1.3494e-06
1:3047742 T C 0.511442 3.9229e-06
1:3050497 G A 0.144826 -8.1172e-05
1:3051350 A T 0.127016 -6.4371e-05
1:3054106 C T 0.617570 -9.4576e-06
1:3054489 T C 0.064082 -1.0599e-05
1:3055171 A G 0.040050 6.9666e-07
1:3055747 C G 0.399668 1.3714e-05
1:3057561 G T 0.127944 -4.9185e-05
1:3057661 C T 0.648230 1.6416e-05
1:3058249 G A 0.845252 8.4690e-06
1:3058370 A G 1.126392 -2.8207e-06
1:3058662 A G 0.033964 -2.1357e-05
1:3059067 A G 0.168118 -2.3305e-05
1:3061413 T G 0.161610 -2.1323e-05
1:3061655 A G 0.050005 1.8790e-05
1:3062495 A G 0.160172 2.0981e-05
1:3062565 C T 0.230256 2.2057e-05
1:3062875 T G 0.534815 -1.5535e-04
1:3076857 G T 0.926914 2.4358e-05
1:3078956 G A 0.429952 -1.8568e-05
1:3080498 T C 0.058831 4.5910e-05
1:3083712 C T 0.860287 2.2016e-06
1:3088943 C T 1.936304 3.9991e-05
1:3089550 T C 0.118109 4.0793e-05
1:3089849 C T 0.169387 1.2769e-05
1:3093944 A G 0.058373 2.4382e-05
1:3094293 G C 0.086410 1.4877e-05
1:3096478 C T 1.706003 5.1946e-05
1:3099635 T C 0.053008 4.7670e-05
1:3101277 A G 0.456555 3.4537e-06
1:3103786 A C 0.025937 1.6474e-05
1:3104630 G A 1.736903 -8.2851e-06
1:3104972 A G 0.113679 6.4437e-07
1:3108416 G T 1.970353 -2.3213e-06
1:3108444 A G 0.038619 7.8732e-06
1:3109151 A G 1.490701 9.6273e-06
1:3110735 C T 1.322038 1.5017e-05
1:3115232 G A 0.324690 2.8134e-05
1:3115721 G C 1.570584 -3.5722e-05
1:3115813 A G 0.020273 1.2150e-05
1:3117388 T C 0.353029 1.6811e-06
1:3117678 C G 0.402440 4.7371e-05
1:3117805 A G 0.025032 -7.2241e-07
1:3118301 T G 0.037330 -5.0334e-06
1:3119729 A G 0.142122 -1.2115e-05
1:3120408 T G 0.245365 3.5239e-05
1:3127538 A G 0.047928 1.5176e-05
1:3130016 C T 0.371955 5.0929e-06
1:3130362 T C 0.080850 -1.7094e-06
1:3136733 A G 0.046805 -3.7533e-06
1:3140990 T C 0.185402 -9.8672e-06
1:3141167 A G 0.132595 -1.4464e-06
1:3143384 T G 0.339221 -7.6164e-06
1:3144474 C A 0.127954 9.3074e-07
1:3146558 A G 0.205052 -1.0040e-05
1:3147825 G A 0.293095 -1.1706e-05
1:3148292 G A 0.093726 -4.8962e-05
1:3151095 T G 0.146351 -5.8749e-06
1:3151810 A G 0.045039 1.0640e-05
1:3154621 T C 0.245083 -6.1675e-06
1:3157614 T G 0.268826 -9.9252e-06
1:3158951 T C 0.080730 -1.4884e-05
1:3165628 G A 0.187521 -6.0116e-06
1:3165723 T C 0.291527 1.1756e-05
1:3168280 G A 1.918046 2.5371e-06
1:3168338 A G 0.061252 -1.4788e-06
1:3168462 T C 1.114600 3.7746e-05
1:3172543 C G 0.278885 -4.2464e-05
1:3172702 A G 0.350280 -1.4632e-05
1:3181415 A G 0.271971 -2.7982e-05
1:3184855 T G 0.362990 -2.7173e-05
1:3196680 A G 0.239600 -2.3582e-05
1:3199217 T C 0.191234 -7.4783e-06
1:3201127 A G 0.094561 2.0158e-05
1:3203275 G A 0.080552 -3.6614e-05
1:3205956 A G 0.171720 -3.2183e-05
1:3208042 T C 0.093688 -5.3299e-06
1:3208830 G T 0.114045 -5.8924e-05
1:3209226 T C 0.269131 -2.3259e-05
1:3210950 G A 1.566322 1.2826e-07
1:3212375 G A 0.074644 -1.6238e-05
1:3212881 T C 0.031228 2.1985e-05
1:3214732 G A 1.107028 1.9764e-05
1:3219950 G A 0.431935 -1.0952e-05
1:3221580 A G 0.022899 8.5142e-07
1:3223764 G A 1.538739 1.1000e-05
1:3227975 A G 0.057571 3.6009e-05
1:3229258 G A 0.156007 5.8351e-06
1:3233775 T C 0.080276 -2.1493e-05
1:3234448 C T 0.149717 1.8311e-05
1:3236844 A G 0.040180 -1.7415e-05
1:3247033 A G 0.118817 3.7679e-05
1:3247143 A G 0.036814 1.6332e-05
1:3249242 T C 0.574842 -8.0674e-06
1:3252007 T C 0.584921 -5.5428e-06
1:3252104 T C 1.370865 -3.4058e-05
1:3254039 A G 0.205250 -2.0778e-05
1:3255774 A G 0.070707 -7.6885e-06
1:3261925 A G 0.257008 2.0220e-05
1:3264190 C A 1.406491 -5.1509e-05
1:3269710 C A 0.043345 -4.9658e-06
1:3269828 G A 0.594632 2.2175e-05
1:3271969 A G 0.432506 1.7839e-05
1:3272755 A G 0.355674 4.7233e-05
1:3272825 A C 1.778946 -3.1988e-05
1:3276002 T C 0.330298 -2.1800e-05
1:3276740 C G 1.335242 -2.7340e-07
1:3278151 T C 0.086823 7.0144e-05
1:3280253 A G 0.130255 4.4871e-05
1:3282585 G C 0.037645 2.1813e-06
1:3283528 A G 0.807282 -3.0475e-05
1:3284146 T C 0.073563 5.7534e-05
1:3285628 A G 0.768397 -5.0531e-05
1:3287263 A C 0.032695 9.2480e-06
1:3289607 C T 0.709917 -6.4814e-05
1:3294422 G A 0.351919 -1.2926e-05
1:3297638 A C 0.231466 6.4613e-06
1:3300278 A G 0.272961 -1.4453e-05
1:3301586 A G 0.038057 -2.8034e-05
1:3301962 A C 0.043238 3.9527e-06
1:3302871 A G 0.547675 -2.9275e-05
1:3303446 C T 0.980535 -2.4070e-05
1:3303633 A G 0.121348 -1.3307e-05
1:3312914 G T 0.567591 -3.5807e-05
1:3318714 A G 0.706668 -1.0401e-05
1:3319339 A G 0.140171 2.3075e-05
1:3320600 A G 0.111893 -1.9667e-05
1:3323477 G A 0.222131 -2.6397e-05
1:3324667 C A 0.252006 -9.6682e-06
1:3325037 C T 1.020439 -4.1493e-05
1:3328358 C T 1.648331 -3.3028e-04
1:3328659 T C 0.278810 1.2699e-05
1:3330192 T C 0.135497 -2.7405e-06
1:3330287 A C 0.243615 -3.0256e-05
1:3330747 A G 0.051076 -1.7302e-05
1:3330884 A G 0.274535 6.5302e-06
1:3339093 C T 0.206733 -4.6723e-05
1:3339339 A C 0.201972 -2.4195e-05
1:3340759 G A 1.869859 1.2019e-05
1:3341540 T C 1.588686 -1.0564e-05
1:3342530 A G 0.522643 -2.3209e-05
1:3342804 T G 0.578630 3.1133e-07
1:3344215 G A 0.090338 2.8053e-05
1:3344476 G A 0.386665 -5.3143e-06
1:3346348 G C 0.842019 -4.5647e-05
1:3349513 C T 0.471859 1.8934e-05
1:3349775 T C 0.197161 -1.5243e-05
1:3352579 C T 1.835661 5.8767e-05
1:3353750 T C 0.171302 -9.7278e-06
1:3353949 G A 1.844074 2.6708e-05
1:3354772 T C 0.099709 1.0951e-05
1:3360343 T G 0.063878 6.5573e-05
1:3362256 T C 1.698800 1.1460e-05
1:3364487 T C 0.057032 -1.5349e-06
1:3377343 C T 0.264428 -3.0204e-05
1:3379222 G A 0.049301 9.9848e-06
1:3380057 A G 0.059730 -9.6029e-06
1:3389727 T C 1.740405 1.0982e-05
1:3397062 A G 0.050505 -1.7433e-05
1:3404201 A G 0.200177 1.1307e-05
1:3404227 T C 0.262289 -7.4676e-06
1:3407007 A G 0.190394 4.1790e-06
1:3407999 T C 0.137428 5.2378e-07
1:3410410 T C 0.046370 8.0640e-06
1:3410581 A G 0.139700 -7.1961e-06
1:3410644 G A 0.140606 -7.7284e-07
1:3410935 A G 0.027245 -7.3192e-06
1:3410973 T C 0.046305 5.7319e-06
1:3412254 A G 0.044026 6.3163e-06
1:3417211 A G 0.066981 -6.4371e-06
1:3421586 T C 0.278391 1.6691e-05
1:3424388 A G 0.102672 -5.9310e-06
1:3424508 A G 0.122248 -1.6484e-05
1:3428608 A G 0.280907 2.4126e-06
1:3431529 T C 0.327578 -3.2281e-05
1:3436880 A G 0.203624 -3.8848e-05
1:3438193 A G 0.249912 5.3760e-05
1:3438505 A G 0.084343 -1.4540e-06
1:3440824 A G 0.584005 3.1323e-06
1:3441702 T C 0.049249 3.8750e-06
1:3443288 T C 0.061323 -1.1000e-05
1:3443408 G C 0.096495 1.6289e-05
1:3444032 A G 0.703825 -1.4556e-05
1:3452368 C G 0.058350 -3.2005e-05
1:3454592 T G 0.414132 6.7957e-05
1:3457311 T C 0.062430 -1.4980e-05
1:3457419 A G 0.056445 -2.6100e-05
1:3457897 T C 0.137302 4.7536e-05
1:3459867 G A 0.278294 -1.4878e-05
1:3464917 T C 0.058168 -2.3035e-06
1:3466713 A G 0.138603 9.3723e-06
1:3466895 T C 0.064955 8.4906e-06
1:3468150 A G 0.101117 7.9998e-06
1:3472952 C T 0.093847 -1.4522e-05
1:3473155 C G 0.076436 -8.2151e-06
1:3473345 T C 0.223073 6.9814e-05
1:3485108 T C 0.062674 -1.8502e-05
1:3486123 G A 0.135867 1.5151e-04
1:3486471 G A 0.060664 -4.1586e-06
1:3487304 A G 0.070785 6.7216e-06
1:3491107 C T 0.191095 -3.0625e-05
1:3495672 A G 0.024740 1.3001e-06
1:3496479 C T 1.833181 3.2473e-05
1:3498535 C A 0.057854 1.9857e-05
1:3498740 C T 1.818445 3.6278e-05
1:3499150 T C 0.330733 -2.4622e-05
1:3500750 C T 0.035224 -8.5803e-06
1:3504072 A G 0.042666 -1.8579e-05
1:3506497 G A 1.444694 3.6444e-05
1:3510633 A C 0.337303 -1.6187e-06
1:3511431 T C 0.055098 -2.2534e-06
1:3511934 G A 0.287204 4.6860e-06
1:3512338 A G 0.082788 7.5951e-06
1:3512516 C T 1.789489 8.5437e-06
1:3517279 T C 1.578542 2.3855e-05
1:3518488 G A 1.161804 5.8625e-05
1:3519434 G A 1.227448 5.6803e-05
1:3522794 A G 0.033912 1.2769e-05
1:3526273 G A 0.039128 -2.5969e-05
1:3526390 G A 1.918666 1.5941e-05
1:3526417 A G 0.049567 -1.6190e-05
1:3530591 G A 0.445866 9.7205e-07
1:3532703 G A 1.503655 4.0657e-05
1:3533419 A G 0.584736 1.1462e-05
1:3533564 A C 0.895186 2.6436e-05
1:3535678 G A 0.580081 5.1060e-06
1:3538161 A G 0.025817 -1.3042e-05
1:3539460 T C 0.047600 1.0274e-05
1:3539481 G A 1.559022 3.5906e-05
1:3539603 A C 0.092847 1.4975e-05
1:3548832 C G 0.115587 -5.6051e-05
1:3552607 A G 0.021848 -1.2128e-06
1:3555672 T C 0.450401 8.4263e-06
1:3557922 G C 0.111913 -1.3277e-05
1:3559482 G A 0.079396 -6.5220e-06
1:3562735 A G 0.074904 2.2938e-05
1:3563428 T C 0.342490 7.3493e-07
1:3567140 G A 0.055637 -5.3558e-05
1:3570883 T C 0.956633 2.2776e-05
1:3574756 C T 0.330623 5.6961e-06
1:3574805 T C 0.057506 -3.8416e-05
1:3575146 A G 0.232888 -7.7826e-06
1:3575320 G A 0.106009 9.1908e-06
1:3575879 T C 1.146358 5.4495e-05
1:3575929 A G 0.312067 1.9325e-05
1:3581127 C T 0.408705 7.8019e-06
1:3583209 A G 0.091763 -2.6598e-05
1:3583440 C A 0.101737 -3.7784e-06
1:3585041 C T 0.157075 -1.9545e-05
1:3586700 A G 0.921496 1.6580e-05
1:3587505 C T 0.159662 1.7494e-05
1:3587538 A G 0.058571 -2.6039e-05
1:3589971 A C 0.049359 1.3879e-05
1:3590640 A G 0.029599 1.7386e-05
1:3592518 A C 0.065647 -1.2756e-05
1:3592598 A C 0.219327 3.4708e-05
1:3594105 G A 0.863529 4.6359e-05
1:3597017 A G 0.121667 -4.4429e-05
1:3598899 T C 0.032948 1.4300e-06
1:3601654 A G 0.072375 4.3340e-06
1:3602340 G A 1.042517 -1.1877e-06
1:3603036 C T 0.437664 5.2793e-05
1:3603650 T C 0.031644 -9.4002e-06
1:3605282 A G 0.073495 2.5701e-05
1:3605508 A G 0.060827 -1.6788e-05
1:3606481 T C 0.061810 -9.6171e-06
1:3607520 A G 0.724751 1.1993e-06
1:3607532 A G 0.274159 4.4754e-06
1:3609045 A G 1.682068 -2.2428e-05
1:3613770 T C 0.614367 -3.3341e-05
1:3613820 C T 0.328387 2.9008e-05
1:3616975 A C 0.740772 -1.1471e-05
1:3622073 A G 0.055627 -1.6236e-05
1:3625876 A G 1.942189 -9.2571e-06
1:3627666 A G 0.625919 -1.9680e-05
1:3628663 G A 1.065553 -2.0009e-05
1:3630476 T C 0.361718 3.4375e-06
1:3630630 G T 0.070415 1.8307e-05
1:3635630 C T 0.069117 2.7930e-05
1:3637613 G T 1.540868 -2.3417e-06
1:3638674 T C 1.787509 2.4496e-05
1:3646291 A G 1.599501 8.0995e-06
1:3647272 T C 0.040914 -1.9111e-05
1:3648345 A G 0.073589 2.4587e-05
1:3651031 T C 0.072758 2.3853e-05
1:3651126 T G 1.476348 -9.0204e-06
1:3662845 G A 0.701358 3.9395e-05
1:3663128 A G 0.125211 4.2857e-05
1:3664552 A G 0.052342 -1.2280e-05
1:3669172 T C 0.135393 4.0862e-05
1:3669205 G C 0.698709 4.2739e-05
1:3669356 A G 0.024334 -1.7677e-05
1:3671791 G A 0.243632 1.7194e-05
1:3672992 A C 0.580373 -3.6870e-05
1:3675959 G T 0.494969 1.3673e-06
1:3677933 C T 0.754424 1.1636e-05
1:3679775 T C 0.453370 4.9101e-06
1:3681063 G A 0.472154 -2.1703e-05
1:3681681 G A 1.190082 -1.6444e-05
1:3682070 A C 1.063462 -2.4747e-06
1:3686318 A G 0.028917 -4.5202e-06
1:3692240 C T 0.787168 -1.2813e-05
1:3694362 T C 0.097991 2.7474e-05
1:3696925 T C 0.021828 -1.0646e-05
1:3697035 G A 0.190296 -2.5409e-05
1:3697137 T G 0.640164 -1.3759e-05
1:3697663 T C 0.048960 5.4418e-06
1:3700216 T C 0.151927 -1.5631e-05
1:3703710 A G 0.044257 4.4260e-06
1:3703903 T C 0.040313 1.5049e-05
1:3711689 C T 0.479824 2.0768e-05
1:3719057 A G 1.108518 1.0182e-06
1:3724827 A C 0.072385 4.1220e-05
1:3736850 T G 0.035415 -7.4143e-06
1:3738018 T C 0.029693 1.3581e-05
1:3738762 C G 0.043504 -1.4574e-05
1:3744084 A G 0.618729 -1.6060e-05
1:3745015 G T 0.205175 1.7034e-05
1:3745924 A G 0.089293 -2.4808e-05
1:3746710 T C 0.258017 -2.4560e-05
1:3759760 A C 0.097553 1.2740e-05
1:3760309 A G 0.448885 -1.2801e-05
1:3760672 G A 0.067997 9.1551e-06
1:3763768 A G 0.030469 7.0160e-06
1:3765758 T C 0.034503 -4.8050e-06
1:3769760 A G 0.030452 1.1537e-05
1:3770642 A G 0.497760 2.4230e-05
1:3770736 C T 0.880453 1.4812e-06
1:3770800 A G 0.531705 -9.9011e-06
1:3772460 C T 0.152859 2.0199e-05
1:3779680 T C 1.903709 1.9844e-05
1:3783278 C A 1.805114 8.3782e-06
1:3783880 T C 0.033299 -6.1172e-06
1:3784276 A G 0.043501 -1.6688e-05
1:3786245 A G 0.201676 2.3170e-05
1:3789814 C A 0.777268 3.1190e-05
1:3790001 T C 0.261237 -2.8003e-06
1:3793240 C T 0.306244 5.1866e-06
1:3793729 T C 0.035532 5.9024e-06
1:3796237 G A 0.118145 1.2055e-06
1:3796542 A G 1.131352 2.0680e-06
1:3797919 C T 0.150087 -2.7271e-05
1:3800242 G A 0.920110 5.7566e-06
1:3801611 C T 0.082110 -1.5681e-05
1:3802900 A G 0.049742 -2.8681e-05
1:3807388 A G 0.331843 -5.0098e-06
1:3807593 C G 1.978902 1.8372e-05
1:3811810 C T 0.333366 -2.6170e-06
1:3811848 T C 0.032066 1.8798e-05
1:3814742 C T 1.457006 1.0116e-05
1:3815578 T C 0.026768 -3.1526e-05
1:3815680 A G 0.113987 -7.2246e-06
1:3817390 T C 0.094317 -2.6641e-05
1:3821782 A G 0.673304 2.4050e-05
1:3823804 T C 0.325586 9.2593e-06
1:3824656 T C 0.077897 4.7094e-05
1:3831556 A G 0.278459 -3.8677e-05
1:3833321 C T 0.658052 -2.8793e-05
1:3835304 A G 0.044951 -1.2061e-05
1:3835429 C T 0.170889 -7.0760e-06
1:3840645 G A 0.606223 3.0548e-06
1:3840709 T C 0.152155 -1.1978e-05
1:3995644 T C 0.068529 -2.9928e-05
1:3995906 C T 0.172353 -1.3828e-05
1:3996246 T C 0.142083 -1.3111e-05
1:3996946 G A 0.292748 -2.6000e-05
1:4002600 C T 0.082064 6.4299e-06
1:4002820 T C 0.206191 -1.3491e-05
1:4003054 G T 0.324115 5.8758e-06
1:4004263 A G 0.933639 1.1327e-05
1:4005256 A G 0.055114 -1.4514e-05
1:4005718 G A 0.443140 -1.2968e-06
1:4006788 T C 0.807334 -1.8163e-05
1:4007558 A C 0.314628 -6.4558e-06
1:4008061 T G 0.035840 -9.0127e-06
1:4008337 T G 0.326231 -1.4021e-05
1:4009793 T C 0.399233 3.9456e-05
1:4010743 G A 0.335641 -3.6516e-05
1:4010889 T C 1.392430 -4.5206e-05
1:4012010 A G 0.087877 -3.3633e-05
1:4014091 C T 0.114987 1.8217e-05
1:4015382 T C 1.347768 1.1384e-07
1:4017137 T C 1.442494 -6.2259e-07
1:4018038 G A 0.047551 7.1771e-06
1:4019237 C T 0.632537 4.8101e-05
1:4024256 C T 1.265554 1.7641e-05
1:4026838 C A 1.355463 4.0491e-05
1:4027455 A G 0.068847 -6.8048e-06
1:4028350 G T 0.042712 -2.1013e-05
1:4029766 A G 0.045042 2.3992e-05
1:4031644 G C 0.053751 5.9404e-06
1:4032762 T C 0.101114 6.4585e-06
1:4041478 G A 1.247874 6.3861e-05
1:4046629 A G 0.265895 2.0728e-05
1:4047277 C T 1.388499 9.4282e-05
1:4047619 A C 0.216003 3.6503e-05
1:4053435 C T 0.215169 2.9113e-05
1:4056356 A G 1.444623 1.6126e-05
1:4061608 A G 0.333697 7.0901e-05
1:4062279 T C 0.064469 -7.0896e-05
1:4062432 T C 0.099598 4.7440e-05
1:4062843 C A 1.717104 3.5178e-05
1:4064104 T C 1.010500 5.8646e-06
1:4065032 C T 0.279748 -3.1115e-05
1:4068246 G A 0.023708 9.5155e-06
1:4070395 A G 0.679663 2.8720e-05
1:4079944 T C 0.030316 3.9667e-05
1:4082367 C T 0.974631 1.3974e-05
1:4088766 C A 0.409601 -1.9199e-05
1:4092563 C T 0.284383 -6.8751e-05
1:4095750 G C 0.134699 5.3245e-05
1:4104410 G A 0.087501 -2.1556e-05
1:4106987 A G 0.078627 -4.3142e-06
1:4107238 T C 0.110274 5.5359e-05
1:4108282 T C 0.339617 -2.6395e-05
1:4109399 A G 0.181627 -3.4382e-05
1:4111187 A G 0.564576 -3.5464e-06
1:4112750 T C 0.138136 -6.5227e-06
1:4114901 T C 0.256352 -6.8685e-05
1:4116604 C T 1.856518 -6.1109e-06
1:4117554 C T 0.187677 1.7642e-06
1:4120987 T C 0.516758 -6.9084e-06
1:4122464 C T 1.749130 -2.4350e-05
1:4128154 C T 1.198833 -3.8946e-06
1:4130684 C T 0.920020 -4.9741e-06
1:4131602 C G 0.073830 -1.0256e-05
1:4133242 A C 0.061395 -1.3896e-05
1:4139931 T C 1.669059 -2.0427e-05
1:4141914 C T 1.957694 -4.7615e-05
1:4145615 C T 0.401869 -9.6445e-06
1:4146028 C A 1.806214 -2.9270e-05
1:4152928 A C 0.512866 3.9492e-05
1:4153684 A G 0.128811 -2.8268e-06
1:4156015 C T 0.285032 -1.3922e-05
1:4158955 T G 1.039742 4.6036e-06
1:4160904 A G 0.131362 1.7334e-05
1:4162534 A G 0.028933 -1.1125e-05
1:4162563 G A 0.030910 -1.2162e-05
1:4166023 A C 0.025710 2.6054e-05
1:4170249 C A 0.515742 1.2559e-04
1:4173506 C T 0.038460 6.6934e-05
1:4173618 A G 0.067458 -7.4692e-06
1:4175784 A G 0.357907 4.1159e-05
1:4177742 G A 0.090481 -4.5968e-05
1:4177770 A G 1.947986 2.5355e-05
1:4178632 T C 0.076017 -2.0011e-05
1:4180181 A T 0.041771 -3.4974e-05
1:4180842 T C 0.729181 1.8846e-05
1:4186309 T C 1.047905 1.9541e-05
1:4187494 A G 0.137604 -7.3080e-06
1:4191859 C T 0.132573 1.4139e-05
1:4195537 C T 0.951816 3.8507e-05
1:4199172 A G 0.063982 6.4839e-06
1:4200169 A G 0.040622 -1.9875e-05
1:4200489 G A 0.103678 1.1898e-05
1:4216862 T C 0.421065 1.5107e-05
1:4217340 T C 0.026411 2.4181e-05
1:4218381 T C 0.342727 -9.5510e-06
1:4222406 T C 0.603662 -6.0119e-05
1:4222684 T C 0.160694 6.9526e-06
1:4231558 T C 0.028988 1.3108e-05
1:4232007 A G 0.191069 -1.4418e-05
1:4232695 A G 0.324011 -3.9483e-05
1:4238650 G T 0.421448 -1.1498e-05
1:4239028 A G 0.211579 2.6305e-05
1:4262453 A C 0.049499 -2.1225e-05
1:4268251 T C 0.575138 7.3517e-05
1:4270135 C A 0.077166 8.7955e-06
1:4271915 G A 0.939245 2.2480e-05
1:4276903 C T 1.943438 -8.2469e-06
1:4277602 G A 0.180517 -2.1723e-05
1:4278331 A C 1.144475 -1.8668e-05
1:4278798 T C 0.542920 3.9881e-05
1:4279186 A G 0.568948 -7.7778e-06
1:4283000 A G 0.206428 -1.9213e-05
1:4284659 C T 1.429965 6.2065e-07
1:4285971 G A 0.089474 2.1884e-05
1:4289935 T C 0.232573 -5.3867e-05
1:4291262 C T 1.418043 4.8994e-06
1:4293138 G C 0.025730 1.4898e-05
1:4294000 G A 0.266771 -3.6158e-05
1:4294267 C G 0.502042 -1.7419e-04
1:4300158 T C 0.038525 -2.8461e-05
1:4311009 T G 0.052680 -6.4777e-06
1:4314360 C T 0.042757 7.3198e-06
1:4315204 T G 1.076478 -1.5364e-05
1:4316688 A G 0.104493 1.0353e-05
1:4328952 A G 0.308685 2.3736e-06
1:4332335 A G 0.042644 -1.9827e-05
1:4332476 A C 0.142803 -2.0123e-05
1:4333505 C T 1.275973 -2.6121e-05
1:4338412 C A 0.097845 1.4644e-05
1:4341843 T C 0.485413 3.1468e-06
1:4355468 A G 1.102941 -1.5915e-05
1:4357576 C T 0.119894 4.0411e-05
1:4358906 T C 0.087881 -1.6167e-05
1:4361535 A G 1.283562 -3.9198e-05
1:4362747 C T 0.096313 -6.9245e-06
1:4363625 T C 0.112325 -1.0900e-05
1:4364226 T C 1.344058 -3.7993e-06
1:4364422 A C 0.613124 -1.3846e-05
1:4367323 A G 0.879512 -1.3816e-05
1:4367922 C T 1.405738 1.3899e-05
1:4367980 A G 1.426638 -4.8754e-05
1:4368216 T C 0.274675 3.6179e-05
1:4368745 A G 0.100134 1.8550e-06
1:4370074 T C 0.146108 -2.6205e-05
1:4370385 A G 1.621254 -4.3775e-05
1:4370489 A G 0.098780 -6.3271e-05
1:4370588 A C 0.109832 2.2945e-05
1:4372049 T C 0.433207 -2.4383e-05
1:4379687 G A 0.216214 -5.0570e-05
1:4380195 T C 0.735858 1.2027e-05
1:4380503 C T 0.072479 -1.5366e-05
1:4380973 A G 0.288463 -1.3979e-05
1:4381016 C G 0.325332 -1.8258e-06
1:4384056 T C 0.268180 -7.0803e-06
1:4395037 T C 0.198362 2.0942e-05
1:4395812 C A 0.433889 -2.0049e-06
1:4400538 A G 0.336277 -2.1977e-06
1:4405102 G T 0.085404 -1.3064e-05
1:4406735 A G 0.459982 1.2189e-05
1:4409252 C A 0.082895 4.4595e-05
1:4411626 G T 0.044909 2.4550e-05
1:4419975 A G 0.022769 4.8544e-06
1:4423326 A C 0.069711 -1.5189e-05
1:4441089 G A 0.117840 4.9403e-06
1:4455887 A C 0.066621 -2.1782e-05
1:4456133 A G 0.132378 -1.8552e-05
1:4457859 C T 0.065900 -5.5832e-05
1:4463229 C T 0.209083 -1.6023e-05
1:4477412 T C 0.038226 -5.5964e-06
1:4478039 A C 1.519241 6.6427e-06
1:4478139 G A 0.950310 -9.0254e-07
1:4486932 A G 0.031407 -1.8328e-05
1:4488779 G A 0.031124 5.3280e-06
1:4491445 T C 0.318403 1.6635e-05
1:4496329 T C 1.911895 1.9481e-05
1:4499521 T C 0.037405 -1.4423e-05
1:4503904 G A 0.422480 -4.4995e-06
1:4504183 A G 0.145124 -1.2689e-05
1:4508348 A C 0.356346 -7.0529e-06
1:4510477 T C 0.080756 6.2222e-06
1:4512427 G A 0.185849 -1.1051e-05
1:4519189 C T 0.726529 -2.6920e-05
1:4521519 G A 0.149191 3.8267e-06
1:4523324 A G 0.097453 6.0726e-05
1:4523357 T C 1.435132 -2.4386e-05
1:4534200 C T 0.321626 -2.1275e-05
1:4534969 T C 0.230467 -2.3785e-05
1:4539232 G T 0.023841 -2.9568e-05
1:4549380 A G 1.550849 -1.1350e-05
1:4552323 A G 0.213157 -8.8708e-05
1:4556256 A G 0.038658 1.6218e-05
1:4565380 G A 0.946467 4.2987e-05
1:4566418 G A 0.101971 1.8216e-05
1:4578754 C T 0.221044 -3.5558e-05
1:4583448 C A 0.037966 1.0462e-06
1:4597961 G A 1.557717 -7.1147e-06
1:4605457 C T 0.054978 -1.0085e-05
1:4610733 C A 0.366704 2.5674e-05
1:4613047 C T 0.078176 3.6834e-05
1:4624320 C T 0.151476 -1.7193e-05
1:4628741 G A 0.101828 -4.1352e-07
1:4629443 C T 0.029297 -5.8382e-06
1:4629608 T C 0.024886 -2.7636e-05
1:4633222 T G 0.227286 -4.0636e-05
1:4634978 G A 0.764820 2.8982e-05
1:4636675 G A 0.040634 1.3597e-05
1:4641668 G A 0.073362 1.8041e-05
1:4641742 A G 1.862108 -2.7057e-05
1:4643432 C A 0.459200 6.4784e-05
1:4643482 C T 0.093048 -2.8206e-05
1:4644017 A G 0.038116 7.6680e-06
1:4647646 T C 1.850786 -1.8741e-05
1:4648825 T C 0.204416 -6.1996e-05
1:4651472 T C 0.225682 4.6697e-06
1:4657087 A G 0.427771 -2.7174e-05
1:4658816 T C 1.801927 -4.5837e-05
1:4659903 A G 0.149188 3.0591e-05
1:4662408 A C 0.606249 3.3813e-05
1:4668670 A G 0.091691 -1.4377e-05
1:4673794 C T 0.092065 -1.1597e-05
1:4674429 T C 0.050093 -1.3126e-06
1:4677087 T C 0.772945 1.4188e-05
1:4677276 C T 0.297691 -3.1667e-05
1:4679563 C G 0.131021 3.2233e-05
1:4680353 C T 0.038609 -2.6448e-05
1:4682438 A G 0.022964 -1.7054e-05
1:4682722 C T 0.160574 4.0595e-05
1:4684305 C T 0.765797 1.4063e-05
1:4684846 G A 0.030569 -1.0033e-05
1:4690808 T C 0.024016 7.6936e-06
1:4691646 C G 0.050547 -1.2043e-05
1:4696092 T C 0.459359 7.1885e-06
1:4696853 T C 0.030452 -1.4942e-05
1:4698559 T C 0.314757 4.2315e-06
1:4701890 A G 1.834742 -1.0403e-05
1:4705931 A G 0.510971 -4.2870e-05
1:4708162 C T 0.129729 1.5812e-05
1:4710180 T C 0.046743 1.2596e-05
1:4712441 T G 0.099335 -1.9645e-05
1:4717340 C T 0.197969 -1.9855e-05
1:4718551 T G 0.443010 -2.3651e-06
1:4722951 T C 0.383939 -2.7067e-05
1:4724134 G A 0.226033 -5.6116e-06
1:4724957 T C 0.557811 4.9240e-05
1:4725496 T C 0.132092 -2.4550e-05
1:4726364 C G 1.570431 -2.3262e-07
1:4727086 T C 0.880862 -2.5170e-05
1:4731928 A G 0.503729 -2.8273e-05
1:4733239 C T 0.611575 4.9200e-05
1:4733355 C T 0.504979 5.4074e-05
1:4735908 T C 0.046100 -9.3128e-06
1:4737890 T C 0.383611 -1.2336e-05
1:4738705 T C 0.142732 -2.6730e-07
1:4738788 A G 0.089267 6.1098e-06
1:4744294 T C 0.499890 1.5375e-05
1:4749447 A G 0.076072 -4.5875e-05
1:4750590 A C 0.115032 -9.0883e-06
1:4751995 A G 0.040177 6.4858e-05
1:4754651 G A 0.033335 1.0278e-05
1:4755501 A G 0.133981 -2.5838e-05
1:4755722 A G 0.079244 3.1171e-06
1:4756601 G A 0.820798 1.7496e-06
1:4757524 A G 0.149710 7.0247e-06
1:4761251 A G 0.208090 3.1816e-06
1:4763401 T C 0.979321 3.1015e-05
1:4765955 C T 0.361777 2.7128e-05
1:4769825 T G 0.264298 -8.2978e-06
1:4770904 C T 0.676910 -2.2795e-05
1:4771665 C G 1.128950 3.6883e-05
1:4772717 A G 1.338553 3.3398e-05
1:4773266 C A 0.475241 -8.9647e-06
1:4773852 A G 1.491834 -1.9574e-05
1:4775828 A G 0.411837 -1.4262e-05
1:4781096 G C 0.329666 -1.7667e-05
1:4781922 G C 0.031997 -1.0866e-05
1:4788886 G A 0.905446 1.6573e-05
1:4789974 T C 0.242583 5.4735e-06
1:4795747 G T 1.539742 -7.1946e-06
1:4797566 T C 0.136156 1.3315e-05
1:4799110 A G 0.385179 -1.3980e-05
1:4799750 T G 0.032585 2.0240e-05
1:4800121 G A 0.222654 -6.7316e-06
1:4804746 G A 1.359881 3.9682e-05
1:4805434 G A 1.873257 8.3597e-06
1:4806239 T C 0.027765 3.5816e-07
1:4806370 T C 0.042046 -2.1099e-05
1:4809120 T C 0.648039 5.6303e-05
1:4817258 T C 0.204299 -6.4298e-07
1:4821049 G A 0.038268 4.0376e-05
1:4822040 G A 0.044234 2.2846e-05
1:4825892 T C 0.598566 5.4731e-05
1:4826660 A G 1.569305 5.6502e-05
1:4832839 T C 0.054608 -1.7518e-05
1:4833498 T G 0.245901 1.6395e-05
1:4835893 A G 0.319324 3.1965e-05
1:4836121 G A 1.579422 4.6411e-05
1:4838146 T G 0.545130 -4.1942e-05
1:4843233 A G 0.034458 -3.3264e-05
1:4848808 G A 0.737377 1.7358e-04
1:4853747 C G 0.923340 3.8336e-06
1:4855524 T C 1.653407 1.1366e-04
1:4858666 C A 0.035078 -8.1161e-06
1:4860555 A G 0.034701 2.1069e-05
1:4861603 C T 0.065494 1.0501e-05
1:4866420 T G 1.218382 9.9731e-05
1:4881267 C T 1.625902 1.0664e-04
1:4888739 G C 0.125808 -1.4730e-05
1:4889588 A C 0.834648 1.6595e-05
1:4890255 A G 0.051570 -4.3596e-05
1:4894144 T C 0.126493 4.3748e-05
1:4894148 C T 0.163310 -3.7535e-05
1:4898473 C T 0.060684 -7.7853e-06
1:4900223 C A 0.182811 2.2277e-05
1:4901737 A C 1.221703 3.1762e-05
1:4914910 A C 1.161262 2.6864e-05
1:4927798 T C 1.106337 3.6346e-05
1:4929004 C T 0.031465 2.2258e-05
1:4929561 T C 0.059730 -9.3230e-07
1:4932655 A C 0.074034 2.6062e-05
1:4934852 T C 0.362328 1.8556e-05
1:4937139 A G 0.065627 5.6461e-06
1:4940987 A C 0.605064 5.1433e-06
1:4950877 A G 0.057042 -2.5148e-05
1:4951910 G A 0.516693 1.2022e-05
1:4954746 A G 0.023188 1.0246e-05
1:4958491 T C 0.054254 -3.4608e-05
1:4960911 G A 0.327757 1.3524e-05
1:4963569 T C 0.370044 -6.2784e-05
1:4964674 A G 0.039291 9.7347e-06
1:4965417 T C 0.026746 7.8181e-06
1:4969653 A G 0.144595 -6.0551e-06
1:4973094 C T 0.182347 3.5761e-05
1:4985225 T C 0.182607 7.9739e-06
1:4986475 G A 0.045240 3.4321e-05
1:4987953 T C 0.053491 1.5381e-05
1:4991942 A C 0.583970 8.3993e-06
1:4994367 T C 0.072362 1.2448e-07
1:4995026 C T 0.938229 -1.6327e-05
1:4997363 G A 0.399360 1.4241e-05
1:5002393 C T 0.169507 1.1258e-05
1:5002457 T G 1.206847 -1.1965e-05
1:5005716 T G 0.052806 -3.8532e-05
1:5007235 C T 0.963916 5.2302e-06
1:5009249 G A 1.115506 -3.2498e-06
1:5010878 C T 1.252408 -4.5323e-06
1:5018318 A C 1.122160 3.8800e-05
1:5021200 G T 1.000785 1.0155e-04
1:5021420 A G 0.361929 -1.6475e-05
1:5026837 G A 0.101094 4.9491e-05
1:5026859 C T 0.079588 3.9065e-06
1:5028850 T C 0.211128 6.1412e-08
1:5029531 C A 0.443172 1.7639e-05
1:5030419 T C 0.090883 3.0943e-06
1:5030567 C G 0.395679 2.6188e-05
1:5032137 C T 0.361393 1.6907e-05
1:5036940 C T 0.070587 -1.9502e-05
1:5038093 C A 0.577604 1.2746e-05
1:5039514 C T 0.040897 1.3144e-05
1:5039794 G C 0.356609 -1.5391e-05
1:5047874 C A 0.049583 1.7582e-05
1:5051305 G T 0.822453 4.0189e-05
1:5055883 T A 0.024853 1.0895e-05
1:5057225 A G 0.352318 -3.9065e-05
1:5058911 A G 0.026392 1.2856e-05
1:5060684 C T 0.947223 -1.3711e-05
1:5072295 T C 0.574054 -4.0347e-05
1:5073658 C A 0.530004 -7.7010e-06
1:5081173 A G 1.545795 2.5900e-05
1:5083573 G A 0.424233 3.9043e-06
1:5088062 T C 0.423334 2.9945e-05
1:5088994 A G 0.219710 -1.2670e-05
1:5091631 A G 0.021767 3.3831e-05
1:5091827 G A 1.457980 -5.6175e-06
1:5093741 G C 0.846946 9.1711e-07
1:5094655 T C 0.031397 1.9190e-06
1:5095214 C T 0.153667 -4.9754e-05
1:5097059 C A 0.063777 2.8502e-05
1:5098913 G A 0.058736 -5.0347e-06
1:5098991 C T 0.021474 -2.7140e-06
1:5099400 T C 0.074164 2.2029e-05
1:5103105 T C 0.102675 -1.5790e-05
1:5103621 G A 0.497228 -1.6895e-05
1:5113911 A C 0.349978 2.1928e-05
1:5121786 T G 0.131566 -2.0901e-05
1:5122297 C T 0.030439 -2.0430e-05
1:5126826 A G 0.024078 -1.5463e-05
1:5135010 T C 0.183626 -1.5630e-05
1:5136644 C T 0.876048 1.2941e-05
1:5137669 C T 0.020640 5.1371e-06
1:5138696 T C 0.473209 -1.0776e-05
1:5138792 C T 0.352795 -2.1960e-05
1:5142552 G T 0.618787 -3.0324e-05
1:5143472 G T 0.170299 9.2960e-06
1:5146071 C T 0.333574 8.3228e-06
1:5151214 C A 0.131388 1.9280e-05
1:5158225 T C 0.966042 -1.5844e-05
1:5158512 T C 0.023815 -1.8478e-06
1:5159350 C T 1.512282 9.5041e-06
1:5168872 T C 0.031345 -1.5376e-05
1:5170712 G A 0.210002 1.1138e-05
1:5179806 C T 1.539375 -4.6466e-05
1:5183925 A G 1.456074 -9.2251e-06
1:5190166 G A 0.274321 1.2320e-05
1:5190659 C T 0.221034 -9.7891e-06
1:5193026 G A 0.122020 -5.6945e-06
1:5196739 G A 0.763921 -2.0712e-05
1:5198791 T C 0.068136 -1.8123e-06
1:5202294 T C 0.023789 -5.8751e-05
1:5204884 G A 0.239282 -8.1358e-06
1:5206639 G A 1.391914 -2.1031e-05
1:5215285 G A 0.097141 1.3624e-05
1:5217432 G C 0.022117 1.8286e-05
1:5222596 T C 0.873981 2.0923e-05
1:5225760 C T 0.022270 1.9818e-05
1:5227508 T G 0.227945 4.2994e-06
1:5228983 A C 0.092759 -1.9725e-05
1:5230746 A G 0.815468 1.2970e-05
1:5236110 T C 0.178462 2.1237e-05
1:5237431 G A 0.150412 1.7232e-05
1:5246841 T C 0.500107 -6.6859e-07
1:5251569 T G 0.314741 1.9287e-05
1:5251764 C G 0.121589 -2.3863e-05
1:5257327 G A 0.054484 2.6414e-06
1:5258154 G A 1.627363 1.0689e-05
1:5259472 G T 0.595469 3.3253e-06
1:5262285 G A 0.025804 2.0526e-05
1:5264697 G A 0.107002 -1.3915e-05
1:5268005 C A 0.027908 -1.3289e-05
1:5277437 T C 0.689955 1.3332e-06
1:5278009 T C 0.120998 3.7917e-05
1:5280502 G T 0.098423 -1.4688e-05
1:5282028 A G 0.049103 3.3009e-05
1:5284350 T C 0.034717 -4.7732e-08
1:5288559 C T 0.042222 -3.1924e-05
1:5294237 T C 0.056695 5.2867e-06
1:5294368 G A 0.112429 -6.5198e-05
1:5295574 T C 0.020692 -4.1912e-06
1:5305023 A G 1.576079 2.2800e-05
1:5306840 A G 1.792397 -2.6569e-05
1:5307136 A G 0.076332 -4.4217e-05
1:5309224 T G 0.032543 2.1925e-05
1:5309567 C A 0.816760 -1.8095e-05
1:5310910 T C 0.020458 -1.2909e-05
1:5312165 G T 0.085628 -4.2447e-05
1:5312690 T C 0.384458 1.8268e-05
1:5314570 T C 0.035185 -1.6714e-05
1:5315344 C T 0.069574 -1.0457e-05
1:5316813 C G 0.026025 5.9465e-06
1:5318071 G C 0.246176 -2.4723e-05
1:5321291 A G 0.031222 4.3831e-07
1:5323163 T C 0.640671 -2.1010e-05
1:5329177 G A 0.113046 2.8087e-06
1:5330646 A G 0.021572 2.4396e-06
1:5333340 C T 0.132352 3.0147e-05
1:5334623 T G 0.195691 -2.1193e-06
1:5335174 A G 0.022172 -8.6820e-06
1:5340404 T C 0.075748 4.6276e-05
1:5341078 G A 0.841889 3.4730e-06
1:5343226 G T 0.645413 6.2732e-06
1:5347371 A G 0.037444 2.3160e-05
1:5347439 G A 1.182837 -2.4821e-05
1:5347627 C T 1.055825 -4.8072e-05
1:5347779 T C 0.053748 6.5528e-05
1:5347979 A C 0.894394 -1.7030e-05
1:5348850 A G 0.031731 -3.2041e-06
1:5353639 C T 0.061323 2.1665e-05
1:5354275 A C 0.072385 6.1732e-06
1:5354772 T C 0.052225 2.6275e-06
1:5354979 C T 0.927868 -5.4275e-07
1:5356371 G A 0.509341 -4.7452e-05
1:5356892 C T 0.724089 -4.0875e-05
1:5357171 C A 0.715013 -4.4632e-06
1:5358282 T C 0.041388 -1.8758e-05
1:5358384 G A 0.862062 2.9584e-05
1:5362333 T C 0.044640 2.2593e-08
1:5364734 A C 0.245706 -1.6348e-05
1:5369936 G T 1.110705 3.7928e-05
1:5370017 C T 0.024525 -2.2317e-05
1:5375727 A G 0.145488 -1.7850e-05
1:5384943 A G 0.046425 5.4482e-05
1:5385080 G T 0.970671 1.7482e-05
1:5388176 T C 0.103649 3.0916e-05
1:5389291 A G 0.796983 3.0732e-05
1:5390759 C T 1.958629 -2.1495e-06
1:5393462 C T 0.031809 1.5285e-05
1:5401289 A C 0.173691 -1.0930e-05
1:5404340 T C 0.039349 2.7412e-05
1:5404897 T C 0.034581 2.7430e-05
1:5409829 T G 0.088712 -4.7502e-06
1:5411433 C G 1.256076 -6.5791e-06
1:5411516 C T 0.120612 -6.7014e-06
1:5421533 A G 0.269822 -8.8117e-08
1:5422873 T C 0.021682 -3.1914e-06
1:5426587 C T 0.714484 -1.6906e-05
1:5426757 C T 0.117369 1.4682e-05
1:5463937 G A 0.585021 -3.2954e-06
1:5464406 T C 0.085492 1.1267e-05
1:5465127 G A 0.118684 1.4612e-05
1:5467532 T C 0.490240 -3.0820e-05
1:5470084 G A 0.067065 6.7973e-06
1:5470968 T G 0.026859 -1.5210e-05
1:5472626 A C 0.105850 1.7029e-05
1:5474903 G A 0.131433 1.6360e-05
1:5480101 T C 1.232447 -3.5532e-05
1:5480260 C T 0.281994 -3.4908e-05
1:5486073 G A 0.060733 7.9622e-06
1:5490101 C T 0.490538 -1.6978e-05
1:5492983 C T 0.925482 -4.4187e-06
1:5497307 T G 0.045396 -9.5351e-06
1:5501584 A G 0.078682 -1.0587e-05
1:5507130 C T 0.056841 -2.1460e-05
1:5508774 A G 0.047766 -2.0807e-05
1:5513100 C T 0.336589 6.8892e-06
1:5513490 T C 0.063323 3.3417e-05
1:5517923 G A 0.235692 -6.1142e-06
1:5524343 C A 0.039654 -2.9297e-05
1:5524582 A G 0.935613 -4.2651e-05
1:5530396 C T 0.173908 -1.3734e-05
1:5534570 T C 1.895157 1.0704e-05
1:5534948 G T 0.105522 3.2047e-06
1:5535339 G A 0.059483 -8.0741e-06
1:5536722 A C 0.030222 -3.8529e-06
1:5540162 T C 0.023039 -1.3432e-05
1:5540807 C A 1.877412 -1.7598e-05
1:5544659 C G 0.675093 -2.4792e-05
1:5548038 C T 0.300352 -1.0038e-05
1:5550144 T C 0.124883 -8.0610e-06
1:5550489 G T 0.450196 -1.3005e-05
1:5552235 T C 0.220194 -1.5960e-05
1:5553470 C T 1.618271 3.6040e-05
1:5554049 G A 0.221868 1.0456e-06
1:5555684 T C 0.186466 -6.9530e-06
1:5558726 G T 0.214221 -5.6842e-06
1:5563249 T C 0.020718 -2.2950e-05
1:5572304 A G 0.353613 1.4167e-05
1:5573683 T C 0.097206 1.5587e-06
1:5574895 G A 0.142982 5.5700e-05
1:5575910 C T 0.081191 -3.9495e-06
1:5577052 C T 0.112984 2.1836e-05
1:5578655 C T 0.059343 7.9699e-06
1:5582348 A G 0.087673 -3.7396e-05
1:5583782 G A 1.934136 4.3824e-06
1:5588816 A G 0.249708 -5.1699e-05
1:5588846 C A 0.044815 -3.2554e-05
1:5592799 C T 1.542134 2.0258e-06
1:5597230 T C 0.168354 -1.7745e-05
1:5603850 G A 0.379567 2.2615e-05
1:5618540 C T 0.164836 -1.7215e-05
1:5622053 T C 0.066449 6.4373e-05
1:5623548 T C 0.140220 2.7850e-06
1:5626094 T C 0.796036 1.9781e-05
1:5627912 A C 0.917462 2.1761e-05
1:5631034 G A 0.103915 4.6777e-07
1:5631455 T C 0.045052 -1.6413e-07
1:5631820 T C 0.040112 3.1488e-05
1:5635724 C T 0.765145 -2.1707e-05
1:5636176 G A 0.038956 7.7467e-06
1:5636697 C T 0.076511 -5.9688e-05
1:5636732 A G 1.149237 -1.1320e-06
1:5636893 C A 0.099150 1.0373e-05
1:5637268 G T 1.813040 -8.4812e-05
1:5640446 G A 0.790174 2.1866e-05
1:5641458 T C 0.073719 -1.8039e-05
1:5642847 A G 0.165456 -9.2549e-06
1:5643543 A G 0.326339 -7.9531e-06
1:5643758 T C 1.292907 -5.0866e-06
1:5646104 T G 0.024983 -7.6401e-06
1:5654285 T C 0.052294 1.3957e-05
1:5657296 A G 0.025944 -1.1345e-06
1:5658104 G A 0.150457 -1.5767e-07
1:5662664 C T 0.276651 -1.3571e-05
1:5664897 T C 0.379940 8.3498e-06
1:5665513 G A 0.966886 -4.7170e-06
1:5671493 C G 0.130836 1.0042e-05
1:5674434 C T 1.475552 4.4001e-07
1:5677112 C A 0.139824 -2.1824e-06
1:5678783 G A 1.016680 1.6763e-07
1:5679441 G A 0.894991 1.4874e-05
1:5679808 A G 0.507014 -3.4332e-06
1:5680572 G A 0.403609 1.5458e-06
1:5683439 A G 0.081454 -1.7569e-05
1:5683761 C T 0.118002 -8.2437e-06
1:5684738 C G 1.511617 -1.3348e-05
1:5695480 A G 0.994229 4.2805e-06
1:5695978 G T 0.082288 -5.3996e-05
1:5696677 G A 1.056305 2.2815e-06
1:5698736 A G 0.312576 1.2517e-05
1:5703552 A G 0.532543 2.4291e-05
1:5707938 A G 0.878041 7.4002e-06
1:5709833 A G 0.293436 3.0037e-06
1:5710885 A G 0.080818 7.9955e-06
1:5711767 A G 0.036834 9.8593e-06
1:5713014 G A 0.734319 -8.1224e-06
1:5719471 C G 0.217259 -5.7460e-06
1:5720961 T C 0.126655 2.7257e-05
1:5724940 C T 0.471164 5.3475e-06
1:5737696 C A 0.093207 3.0984e-05
1:5743509 G A 0.271977 -5.9705e-06
1:5744963 C A 0.095564 4.1339e-05
1:5745339 G A 0.199200 9.0898e-06
1:5747158 G A 0.567059 -3.7238e-07
1:5747635 T C 0.054218 -2.5418e-05
1:5750125 T C 1.374052 1.1184e-05
1:5752044 A G 0.146870 1.3793e-05
1:5752806 T C 0.242976 1.4432e-05
1:5754119 A G 1.417449 -3.9525e-06
1:5758772 C T 0.125925 7.9822e-06
1:5760354 T C 0.069616 1.3670e-05
1:5768379 A G 0.060226 -2.8633e-06
1:5768607 T C 0.078676 2.4255e-05
1:5771601 A C 0.036727 3.9940e-06
1:5771817 C G 0.358118 1.4929e-06
1:5773754 G A 0.023510 1.0974e-05
1:5777457 C T 1.150700 9.6832e-06
1:5778236 A G 0.997829 -1.4136e-05
1:5778800 A G 0.066822 1.1022e-05
1:5786651 A G 1.002827 9.5358e-06
1:5788582 T C 0.091276 2.3994e-06
1:5788790 C T 0.646088 -1.0557e-05
1:5789247 A C 0.067357 1.6808e-05
1:5790320 C G 0.265174 7.4958e-06
1:5802376 T C 0.874708 9.4902e-07
1:5805356 C T 0.081597 9.6296e-05
1:5805386 A G 0.313329 4.4997e-05
1:5808499 G A 0.047668 -8.1152e-06
1:5815367 C T 0.310901 1.2638e-04
1:5815715 A G 0.044883 7.9196e-06
1:5826134 G C 0.027284 1.7137e-05
1:5826660 A G 0.060888 1.3048e-05
1:5837401 G A 0.208785 2.5978e-05
1:5837435 T C 0.328964 1.1112e-04
1:5840181 G A 0.115788 -4.1981e-05
1:5847239 T C 0.529894 3.8404e-05
1:5851722 C A 0.071038 -3.6707e-05
1:5852234 A G 0.064199 2.7944e-05
1:5852950 C A 1.808120 -4.0130e-05
1:5856161 T C 0.033990 4.2284e-06
1:5857961 T C 0.394157 -1.0877e-05
1:5873013 G A 1.430968 -3.7618e-05
1:5875225 A G 0.080126 -2.0767e-06
1:5886177 C G 0.059905 7.6158e-06
1:5886560 A G 0.039443 1.6681e-05
1:5887118 A C 0.056789 -1.3452e-06
1:5887672 G A 1.472472 -4.8276e-05
1:5888555 T G 0.123614 1.4997e-05
1:5890394 G A 1.315582 -4.8085e-05
1:5897070 T C 0.043708 -3.9896e-05
1:5898323 C T 0.780160 -1.0053e-05
1:5899473 A G 0.100410 -9.1059e-07
1:5906643 C T 1.525856 1.5663e-05
1:5911000 A G 0.496472 -3.1887e-06
1:5911588 C A 0.162531 3.8708e-05
1:5911666 C T 0.067643 -5.3595e-06
1:5912942 A G 0.024334 1.1987e-05
1:5913621 C T 1.429640 8.2440e-07
1:5917731 G A 0.085622 -6.7946e-05
1:5917836 A G 0.061177 8.9481e-06
1:5919414 A G 0.046055 -3.2792e-05
1:5924881 A G 0.310431 -9.3846e-05
1:5925955 C T 0.102685 -1.2274e-05
1:5927169 A G 0.034266 1.2814e-05
1:5927738 A G 0.353896 1.5833e-05
1:5933384 G C 0.061979 1.3283e-05
1:5933530 G A 0.218697 4.4270e-05
1:5934103 A G 0.101539 -4.3307e-05
1:5934380 T C 0.121254 2.3221e-05
1:5934490 G A 1.295889 -5.7164e-05
1:5934837 T C 1.068133 -3.9511e-05
1:5935359 A G 0.048548 -6.8347e-06
1:5935401 T C 0.597258 4.2940e-05
1:5937091 C T 1.813940 2.2471e-05
1:5940243 A G 0.052044 3.1640e-07
1:5951013 T C 0.063271 1.3177e-05
1:5955841 G A 0.335424 6.1012e-06
1:5956909 A C 0.158400 2.6410e-06
1:5960503 G A 0.754288 2.2140e-05
1:5965455 T C 0.024908 -3.6664e-05
1:5970367 T C 0.074320 9.5347e-06
1:5977154 T C 0.075173 2.8676e-05
1:5987978 G A 0.131683 2.2224e-05
1:5994334 T C 0.042689 -1.4212e-05
1:5998094 T C 0.080659 4.6467e-07
1:6007446 T C 1.723585 1.0993e-05
1:6007474 A G 0.849511 9.8852e-06
1:6008591 T C 0.809895 8.1396e-05
1:6008674 T C 0.044309 2.8803e-05
1:6016661 G A 0.029547 -1.0474e-06
1:6021704 C T 0.286561 5.1689e-06
1:6022815 A G 0.025077 1.9770e-05
1:6028221 G A 0.072917 1.6333e-05
1:6030027 A G 0.061882 1.8925e-05
1:6031514 T C 0.145543 4.4688e-05
1:6031944 A C 1.280822 -6.1583e-06
1:6032320 A G 0.338416 -9.0068e-06
1:6040082 C A 1.871806 1.4737e-05
1:6043930 G A 0.096437 -4.5201e-05
1:6045022 A G 0.378398 2.0241e-05
1:6046264 A G 0.051346 -1.6132e-05
1:6053916 C G 0.044734 1.8752e-05
1:6059437 G A 0.294559 -1.8195e-06
1:6063655 A G 1.000983 -7.7153e-05
1:6067640 G C 1.671016 3.2238e-05
1:6070870 T C 0.891524 8.1318e-05
1:6074402 A G 0.093824 -4.7972e-05
1:6075528 T C 0.547155 -8.3559e-05
1:6082417 T C 0.311723 1.2881e-06
1:6084824 A G 0.038885 -3.8612e-06
1:6100313 G A 1.520108 -2.8450e-06
1:6101005 T C 0.042806 -1.6021e-05
1:6102242 G A 0.102997 -1.9928e-05
1:6104002 C T 0.898201 -1.1453e-05
1:6104064 T C 0.515619 -6.6854e-05
1:6111757 A G 0.087069 -7.4387e-06
1:6115361 T C 0.051794 -1.3861e-05
1:6120307 T C 0.087689 4.6784e-06
1:6125460 A G 0.049577 -2.4787e-05
1:6126668 A G 0.064663 3.0740e-05
1:6129954 A G 0.091166 6.7254e-07
1:6135207 A C 0.449540 -5.5436e-05
1:6135287 T C 0.033705 4.2460e-05
1:6139169 T G 1.436781 -2.0579e-05
1:6140686 C T 0.597469 -2.7011e-05
1:6141454 A G 1.442406 -1.1704e-05
1:6141507 G A 0.196986 3.4126e-06
1:6143260 C T 0.397782 -2.9046e-05
1:6144483 G A 0.132569 1.1209e-04
1:6144914 G A 1.117466 -2.4480e-05
1:6145365 G A 1.352166 2.3412e-05
1:6147298 T C 0.217944 2.5186e-06
1:6147407 T C 0.240795 -2.8520e-05
1:6148922 C G 0.221034 1.3215e-06
1:6162601 C T 0.058860 -3.8401e-05
1:6163925 T C 1.497536 5.1900e-05
1:6165419 T C 0.249335 -1.2015e-05
1:6173649 G A 1.088124 -4.8293e-05
1:6175417 T C 0.074914 1.4399e-05
1:6182444 A G 0.130735 1.2739e-05
1:6184092 G A 1.104730 -5.7447e-05
1:6190315 T C 0.165083 -2.2840e-05
1:6192865 A G 0.335031 -1.5185e-05
1:6195598 C A 0.783987 -1.0257e-04
1:6197895 C G 0.086654 -2.1092e-05
1:6204161 A G 0.212407 -4.5804e-05
1:6205349 T C 0.258712 -1.5086e-05
1:6205381 T C 0.052024 -2.3520e-05
1:6207217 C T 0.657575 -4.1992e-05
1:6211964 A G 0.548934 -4.6320e-05
1:6212870 A G 0.147682 -1.7792e-05
1:6215047 G A 0.144939 -2.3908e-05
1:6216780 A G 0.232096 -4.1005e-05
1:6222075 G A 0.291644 -1.2408e-05
1:6222501 A C 1.682756 4.8407e-05
1:6226940 A G 0.059587 2.9687e-05
1:6232976 C G 0.082496 -2.1775e-06
1:6233573 C A 0.187816 -2.3973e-05
1:6241321 A G 0.088157 2.7006e-07
1:6248784 C T 0.102260 2.0274e-06
1:6257856 A G 0.880070 5.2122e-05
1:6258792 A G 0.136211 2.0423e-06
1:6259043 A G 0.061590 -9.4757e-06
1:6259130 G A 0.580113 1.2184e-04
1:6266994 C G 0.099783 1.2923e-05
1:6272078 A G 0.080665 8.0867e-06
1:6273206 T C 0.038353 2.0300e-06
1:6273919 A G 0.074388 4.5174e-05
1:6278414 G A 0.682750 3.5054e-05
1:6279370 C G 0.546282 4.6314e-05
1:6281667 C A 0.133147 -6.3063e-06
1:6282950 G T 0.039177 2.2856e-05
1:6285458 C T 0.156611 -1.1336e-05
1:6301301 G C 0.051372 -3.5486e-05
1:6303383 T C 0.059915 -1.4211e-05
1:6304454 G A 0.025197 2.3881e-05
1:6307255 C T 1.511860 -2.8309e-05
1:6307630 A G 0.086930 2.9924e-05
1:6314822 C T 1.382011 -1.0621e-05
1:6315125 A G 0.035928 6.1355e-06
1:6317585 T C 0.045468 1.2739e-05
1:6325098 C T 0.052287 2.1912e-05
1:6332909 C T 0.226117 2.3190e-05
1:6338295 T C 0.316494 -1.3185e-05
1:6339299 T C 0.047801 -4.7789e-06
1:6343714 C A 0.070493 3.3618e-06
1:6355905 T C 0.046831 -2.1254e-05
1:6358604 C T 0.266245 3.0245e-05
1:6359997 T G 0.066858 1.2472e-05
1:6363163 T G 0.097018 1.6029e-05
1:6367321 A G 0.040852 3.2726e-06
1:6370415 T C 0.084862 2.2538e-05
1:6375291 A G 0.169341 3.1455e-05
1:6384245 C A 0.026398 6.3347e-06
1:6388317 A G 0.045500 1.9500e-06
1:6391530 G A 1.960995 9.9102e-06
1:6403882 G A 0.368813 6.1466e-05
1:6404299 T G 0.020387 -2.4202e-05
1:6415611 C T 0.504236 -1.2244e-05
1:6419320 A C 0.063333 2.2652e-06
1:6419994 A G 0.076043 6.1451e-06
1:6420825 A G 0.079188 -8.1591e-06
1:6425349 T C 0.095190 -1.7452e-05
1:6450306 T C 0.033302 1.6439e-05
1:6457905 G A 0.029891 -1.2284e-06
1:6458105 T C 0.039226 6.2592e-07
1:6459141 C A 0.393151 2.6640e-05
1:6473294 G A 0.257790 5.0423e-05
1:6476286 C T 0.126006 -1.4361e-05
1:6481842 G A 0.470525 2.3646e-05
1:6486225 T C 0.125078 -1.2837e-05
1:6488123 A G 0.167322 6.5881e-05
1:6489364 T C 0.204620 4.4483e-06
1:6497057 C T 1.960820 2.2744e-05
1:6501796 C T 0.362370 3.1283e-05
1:6505671 A G 0.082360 1.7417e-05
1:6509558 C T 0.131907 -5.8374e-06
1:6519553 C T 1.963488 4.1842e-05
1:6521150 C A 0.304475 3.8524e-06
1:6524501 C T 0.135247 2.5319e-05
1:6524688 C T 0.121602 7.1531e-07
1:6528468 T C 0.137831 2.5105e-05
1:6528589 T C 0.115081 -2.6596e-05
1:6529443 G A 0.270971 3.9064e-06
1:6530189 A G 0.253762 2.9824e-06
1:6531589 T C 0.114733 -2.6538e-05
1:6531650 T C 0.137714 2.6106e-05
1:6533393 C G 0.270686 -2.8119e-06
1:6542330 C T 0.100478 -1.7746e-05
1:6544007 G A 0.229438 1.5645e-05
1:6549915 G T 0.026677 -1.2377e-05
1:6550505 T C 0.193639 1.9329e-05
1:6551692 T C 0.119089 -1.9174e-05
1:6552600 C G 0.126584 5.3458e-05
1:6557009 C A 0.216711 1.1995e-05
1:6560285 C A 1.961930 5.7362e-05
1:6560493 T C 0.048934 -2.0844e-05
1:6561039 T C 0.042887 -6.3527e-06
1:6563067 A G 0.199060 -2.5854e-05
1:6571187 A G 1.174421 -1.3416e-04
1:6572271 G C 0.463559 7.6518e-05
1:6577765 T C 0.725004 -2.0152e-05
1:6579521 C G 0.062586 -3.5947e-06
1:6592377 G A 0.229869 4.1496e-05
1:6601607 C T 1.740947 -2.8912e-05
1:6614526 G A 0.059496 1.4316e-05
1:6614535 A G 1.738477 -3.3751e-05
1:6623499 T C 1.149824 -1.9337e-04
1:6625420 T C 0.061878 4.0849e-06
1:6631106 T C 0.038116 -1.4065e-05
1:6631431 T C 1.741532 -1.3957e-05
1:6633230 A G 0.698460 -2.1434e-04
1:6635306 A G 0.271439 6.3837e-05
1:6637056 A G 0.055199 -1.7813e-05
1:6639943 A G 0.111747 2.6054e-05
1:6640116 G A 0.313599 5.0188e-05
1:6649228 G T 0.143852 -2.4095e-05
1:6649603 A G 0.060752 9.0259e-05
1:6650824 T C 0.050742 1.8348e-05
1:6651093 A G 0.316049 2.3504e-05
1:6654423 T C 0.087796 1.6280e-06
1:6655444 T C 0.068477 -5.2934e-06
1:6657653 A C 0.224212 -2.6471e-05
1:6659505 A G 0.667981 -8.3941e-05
1:6662057 A G 0.040427 1.1340e-05
1:6665266 T C 0.052631 -3.4022e-05
1:6666848 C T 1.806143 -1.7508e-05
1:6673670 T G 0.020043 6.2532e-06
1:6676485 G T 0.706074 4.8298e-05
1:6687748 T C 0.053108 5.1312e-05
1:6689824 G A 0.701679 -3.7847e-05
1:6693097 G A 0.700258 -4.2498e-05
1:6693102 T C 0.061177 3.1619e-05
1:6693427 T C 0.041099 -2.7172e-05
1:6696845 A G 0.240779 -2.6173e-05
1:6698390 T C 0.036525 1.9500e-06
1:6699327 T C 0.032520 -9.7636e-06
1:6705874 C G 0.445074 4.5436e-06
1:6705944 T C 0.172665 -3.2098e-05
1:6711146 C T 0.693266 -4.4989e-05
1:6712772 T C 0.050950 1.4028e-05
1:6713225 G A 0.052813 -3.6407e-05
1:6720932 G C 1.818162 -1.5768e-05
1:6726269 C T 0.141534 -4.0828e-06
1:6726401 A G 1.126032 -3.5005e-05
1:6743063 C T 0.049142 3.4428e-05
1:6749566 C G 0.193432 3.0249e-05
1:6756674 C T 0.063784 6.5983e-07
1:6776842 A G 0.149831 1.3394e-05
1:6777168 A G 1.111127 -3.1994e-05
1:6785947 T C 1.124847 -3.3685e-05
1:6786581 G A 0.176505 -1.4078e-05
1:6795230 C T 1.108300 -6.5994e-06
1:6797684 A G 0.989675 -5.5425e-06
1:6798979 A G 0.088877 -2.8862e-05
1:6811709 T G 0.070873 -3.0476e-05
1:6817960 C T 1.892609 1.3073e-05
1:6828127 C T 0.019871 -2.0449e-05
1:6828290 A G 0.212611 -1.8285e-05
1:6828608 G A 0.907130 -1.3584e-05
1:6829582 A C 0.624208 1.6850e-05
1:6848799 T C 0.031163 -4.2609e-06
1:6853355 G A 0.188560 -1.0251e-05
1:6867276 C T 0.125773 -8.6431e-05
1:6867842 C T 0.315127 -6.0364e-05
1:6871756 G A 0.094230 2.9531e-05
1:6878958 T C 0.053024 -5.0406e-06
1:6886308 C A 0.306033 1.0397e-05
1:6895384 C T 0.054605 1.1853e-05
1:6896334 G A 0.060353 8.1176e-06
1:6905711 A G 0.026470 -8.9339e-06
1:6920390 C T 0.042939 3.1462e-06
1:6921578 G A 0.271088 -4.3774e-06
1:6934001 C A 0.072557 -1.5962e-06
1:6938085 T C 0.022331 3.0587e-05
1:6943462 T C 0.055955 -5.3776e-05
1:6950551 C T 0.200277 4.2813e-05
1:6985069 G A 0.840539 5.5876e-06
1:6995522 T C 0.081707 -2.9083e-05
1:7004837 G T 0.212634 -9.8195e-06
1:7006544 G A 1.214799 -2.7522e-05
1:7016273 G C 0.030313 -2.2180e-06
1:7019932 T C 0.056555 -7.0956e-06
1:7021476 A G 0.859141 -7.3624e-07
1:7029822 A G 0.247153 -4.8323e-06
1:7031417 G C 0.115814 -7.1434e-06
1:7055930 G A 0.057363 7.7080e-06
1:7056538 C T 0.341130 -1.3046e-06
1:7062426 T C 0.592438 4.3844e-05
1:7063003 G A 0.025843 -2.3672e-05
1:7072550 C T 0.365824 -1.6530e-05
1:7072778 A G 0.105635 1.5695e-05
1:7072945 T C 0.144946 -1.4812e-05
1:7074756 A G 0.082558 -3.4428e-05
1:7076959 T C 0.238838 3.9381e-05
1:7077218 T C 0.138006 2.2155e-06
1:7088596 T C 0.048483 2.5252e-06
1:7096700 T C 0.173473 4.9128e-06
1:7099445 A G 0.127584 1.8017e-05
1:7115591 A G 0.092454 4.8419e-05
1:7115948 A G 0.050327 -3.8791e-05
1:7117011 G A 1.390544 1.4982e-05
1:7119967 C G 0.054611 1.8695e-05
1:7122846 A G 0.041060 -2.3560e-05
1:7125002 G C 0.445568 -2.5483e-05
1:7131192 G A 0.672081 -2.6086e-06
1:7136289 G A 0.040255 6.4324e-06
1:7136371 G A 0.021971 2.5839e-05
1:7139110 A G 0.480788 -9.7221e-06
1:7141085 A G 0.094869 5.9264e-05
1:7141327 C T 0.436379 1.5767e-05
1:7145417 A G 1.719285 -1.5940e-05
1:7146519 G A 0.022224 -2.7550e-05
1:7146809 C T 0.262412 -9.6759e-06
1:7148644 G A 0.025847 -1.2159e-05
1:7149575 G A 0.024613 -5.8536e-07
1:7150527 A G 0.990629 3.5988e-06
1:7151993 T G 0.042069 -4.1413e-05
1:7155254 C G 1.897542 1.3673e-05
1:7161004 C G 0.142609 3.5691e-06
1:7162020 A G 0.104882 2.9551e-05
1:7164515 C T 0.418173 -2.6494e-05
1:7169735 C G 0.690887 -9.3366e-06
1:7170719 G A 0.177271 -4.3801e-05
1:7177569 A G 1.440566 3.9262e-05
1:7177813 C T 0.761023 3.6721e-05
1:7179379 G A 0.031978 4.5570e-05
1:7179479 T C 0.621141 1.4057e-05
1:7181192 G A 0.059074 -5.0875e-05
1:7183119 T C 0.029664 1.5797e-06
1:7185315 G A 0.531446 6.5240e-05
1:7190806 G A 0.074424 -4.1914e-06
1:7202190 C T 1.103779 3.7165e-05
1:7205930 T G 0.038947 -4.2650e-06
1:7210432 T C 0.028216 -8.7746e-06
1:7212341 A C 0.192555 7.9866e-05
1:7215397 T G 0.115026 -3.0889e-05
1:7220970 G A 1.194513 9.4885e-06
1:7222917 T C 0.049739 4.6290e-06
1:7236210 A G 0.078302 -1.2358e-06
1:7236810 G A 1.192585 -8.4313e-06
1:7237832 T C 0.026019 -2.0075e-05
1:7239131 C G 0.151836 -2.2830e-05
1:7245019 G A 0.729632 1.7595e-05
1:7247335 A G 0.167173 1.3485e-05
1:7253886 C T 0.257076 5.3500e-06
1:7259142 G T 0.040599 2.5704e-05
1:7270538 T C 1.176706 3.7662e-05
1:7280137 G T 0.030764 2.0039e-05
1:7280190 G C 0.040842 2.9037e-05
1:7281521 G A 1.962527 3.3929e-05
1:7283786 G A 0.063131 -7.8212e-06
1:7287980 T C 0.037243 1.3213e-05
1:7292910 A G 1.220719 4.5341e-05
1:7296256 C T 0.129736 -1.6355e-05
1:7297837 T C 0.073297 -2.0358e-05
1:7299892 T C 0.047103 -5.3464e-06
1:7302027 G T 0.022786 1.2248e-05
1:7311733 T C 0.034143 8.0747e-06
1:7315580 T C 0.283653 3.2051e-05
1:7316031 A G 1.417225 8.1349e-05
1:7317528 G A 0.029518 2.4368e-05
1:7318122 C T 1.181896 1.2253e-04
1:7322160 T A 0.587855 -1.6627e-05
1:7324582 A G 0.115853 -9.3660e-05
1:7327719 C T 0.102260 -2.9922e-05
1:7328638 G A 1.691731 2.1444e-05
1:7328848 G A 0.031322 2.8174e-05
1:7336706 C T 1.809055 6.0425e-05
1:7337598 C A 1.928530 4.3649e-05
1:7338717 G T 0.389343 3.8031e-05
1:7340079 T C 0.024646 -1.0113e-05
1:7346654 A G 0.024091 -1.7821e-05
1:7358175 T G 0.111290 1.3409e-05
1:7362924 C T 0.887191 -1.2656e-05
1:7363310 G A 0.524808 2.0256e-05
1:7366535 C G 1.737760 1.4791e-05
1:7372404 C T 0.578695 -3.1180e-05
1:7372804 C T 0.422103 -8.3941e-06
1:7392594 T C 0.793043 5.2244e-05
1:7397177 A G 0.033501 1.2914e-07
1:7398835 G A 0.166936 4.8537e-05
1:7399629 C T 1.137659 5.4298e-05
1:7400729 T C 0.034701 8.2048e-05
1:7403020 T C 0.386110 -4.8805e-05
1:7405175 G A 0.061388 1.4806e-05
1:7406387 C T 0.105554 -1.4033e-04
1:7408939 T C 0.064300 -7.4995e-05
1:7409538 C T 1.298061 3.2827e-05
1:7412088 T C 0.532939 -1.7792e-05
1:7413096 A G 0.045571 -3.1972e-05
1:7436762 G A 1.833463 2.6231e-05
1:7442452 A G 0.030241 1.1262e-05
1:7444592 G T 0.054283 1.4751e-05
1:7445986 G C 0.114425 6.5581e-06
1:7446956 T G 0.136743 -4.3869e-05
1:7462147 A G 1.453663 2.7282e-05
1:7467305 C T 0.857064 1.8421e-06
1:7469780 G A 0.554968 -2.0757e-05
1:7470908 C G 0.040768 -4.9686e-07
1:7482757 A G 0.108391 -6.7716e-06
1:7482963 C T 0.712189 1.8762e-05
1:7484011 T G 0.173811 -1.0268e-06
1:7490405 G C 0.065572 1.5840e-05
1:7490884 A G 0.044293 1.0750e-05
1:7491728 C A 0.799879 1.5073e-05
1:7492265 A G 0.734196 -1.6851e-05
1:7493231 G A 0.820934 -1.3638e-05
1:7501037 T C 0.627457 -1.0927e-05
1:7502013 A G 0.055536 -2.2485e-06
1:7504141 A C 0.041462 -2.1935e-05
1:7511289 C T 0.051511 8.9391e-07
1:7511409 A G 0.178871 2.3989e-05
1:7512156 G A 0.113909 1.2513e-05
1:7512553 A G 1.198693 -3.5154e-05
1:7513447 G A 0.202176 1.7302e-05
1:7514673 G A 1.427965 -2.0953e-05
1:7515396 T C 0.317922 2.2511e-05
1:7518124 C T 0.376513 1.6195e-05
1:7518415 T C 0.093356 -1.2210e-05
1:7519264 A G 1.267852 -2.3975e-06
1:7521585 T C 1.025460 7.3507e-06
1:7528669 A G 1.046987 1.0091e-05
1:7531204 G A 0.151509 -1.1962e-05
1:7531338 T C 0.258037 1.3296e-06
1:7534039 G T 0.300768 -4.3841e-05
1:7536905 C G 0.059736 -1.6102e-05
1:7545736 T C 0.045270 -1.7287e-05
1:7547372 A G 1.089773 -2.1853e-06
1:7549740 G A 0.117927 -9.6410e-06
1:7554435 G A 1.547629 -1.5931e-05
1:7555322 G A 1.167303 -6.0979e-06
1:7557152 G A 0.162528 -2.7495e-05
1:7562436 T G 1.692611 3.5344e-05
1:7566072 A G 0.055426 -2.0241e-05
1:7567322 A C 0.681828 2.5063e-06
1:7568588 G T 0.027749 2.1812e-05
1:7568982 T G 0.604198 -5.6816e-06
1:7569602 T C 1.444370 3.3896e-05
1:7581297 C A 0.270338 -6.8726e-06
1:7584374 G A 1.463231 3.3450e-05
1:7584588 A C 0.033403 5.4876e-06
1:7590448 A G 1.212309 3.6461e-05
1:7591504 A G 0.077864 3.0316e-06
1:7601836 C T 0.784062 4.9329e-05
1:7604520 T C 0.027632 -2.1736e-05
1:7607204 T C 0.028937 5.0928e-06
1:7608246 C G 0.414460 5.7485e-06
1:7611160 A C 0.411957 -3.5893e-05
1:7611606 T C 0.867278 -1.1567e-06
1:7614759 A G 0.068341 1.8264e-05
1:7615589 C A 1.417027 -1.4479e-05
1:7616005 A C 1.235053 -5.3726e-05
1:7616235 A G 0.966941 -8.8861e-06
1:7616593 C A 0.446009 3.6735e-06
1:7616610 C T 1.052881 -4.1942e-05
1:7616740 G A 0.745173 -2.6929e-05
1:7618117 C A 0.272520 -2.9403e-05
1:7619682 A G 0.080970 -1.7463e-05
1:7627796 C G 0.029683 -3.3077e-05
1:7631420 A G 0.117898 -1.6557e-06
1:7633798 T C 1.046522 1.5336e-05
1:7641388 C G 0.224858 2.4518e-05
1:7642929 G A 0.033318 1.0490e-05
1:7652387 T C 0.262113 2.1741e-05
1:7652590 A G 0.089504 2.9426e-05
1:7652817 T C 0.034425 -6.5777e-07
1:7655998 C T 1.922405 -1.0515e-05
1:7657339 T C 0.090276 -6.8068e-05
1:7666680 T C 0.056429 -9.4894e-06
1:7670574 A C 0.273772 1.8584e-05
1:7675192 T C 0.034428 1.1616e-05
1:7681743 A G 0.275042 -5.1014e-06
1:7694790 A G 0.077286 -6.7646e-06
1:7696932 A G 0.129427 -1.9548e-05
1:7705997 T C 0.163427 5.1975e-06
1:7710308 C T 0.305595 -4.3697e-07
1:7710624 T C 0.245537 -1.0232e-05
1:7710819 A G 0.041014 -1.6474e-05
1:7711426 A G 0.413229 1.8797e-05
1:7712132 A G 1.387133 -2.7217e-05
1:7717642 A C 1.805640 -1.6343e-05
1:7723534 A G 0.133248 -4.3739e-06
1:7723588 T C 0.307656 -2.0078e-05
1:7723957 A G 0.920432 9.4844e-06
1:7731876 C T 0.037428 -4.9234e-06
1:7735380 T C 0.254619 -4.2151e-05
1:7737280 A G 0.150876 -3.5933e-06
1:7737799 G A 1.079737 -2.2735e-05
1:7737943 T C 0.030121 1.0906e-05
1:7742501 T C 0.411759 1.1809e-05
1:7745478 T C 0.030280 2.1365e-05
1:7748668 T G 0.878629 7.3078e-06
1:7754651 T G 0.019933 -1.0999e-05
1:7760615 G A 0.036580 2.2513e-05
1:7765168 G A 1.877282 -5.3634e-06
1:7766816 C G 0.218051 -1.3819e-05
1:7779651 A G 0.056364 -2.4837e-05
1:7780128 G A 0.731184 -3.0820e-05
1:7797503 G C 0.278810 3.0485e-06
1:7800342 A G 0.025327 9.8732e-06
1:7805208 T G 1.443127 -1.6635e-05
1:7829107 A G 0.259072 1.2531e-05
1:7832026 T C 0.147675 9.4519e-06
1:7833228 G A 0.323771 -6.5351e-05
1:7839405 T G 1.172139 -1.1277e-04
1:7845087 A G 0.044682 2.4514e-05
1:7864873 T C 0.085141 -2.6985e-05
1:7869733 T C 0.057214 -1.3100e-05
1:7870048 C T 1.854460 2.2463e-05
1:7871430 G A 0.038122 2.6083e-06
1:7878634 G A 0.187216 5.2520e-06
1:7879322 T C 0.156796 6.1644e-05
1:7887493 C T 1.911295 1.3308e-05
1:7890117 C T 0.587793 1.7773e-05
1:7890689 C T 0.025788 3.3381e-05
1:7897133 G A 0.394498 -2.3192e-05
1:7897228 A G 0.193266 8.0279e-05
1:7904196 G A 0.064550 2.5483e-06
1:7904699 T C 0.221862 -5.9719e-05
1:7906914 C T 0.435301 1.6145e-05
1:7909737 T C 0.057146 -1.9455e-05
1:7913004 G A 0.037817 4.2339e-05
1:7913430 A G 1.122306 1.1495e-04
1:7913445 T C 0.386675 -8.1482e-05
1:7916387 C T 0.256044 6.8664e-05
1:7917557 C T 0.869391 7.5312e-05
1:7920549 T C 0.413840 2.0755e-05
1:7926401 T C 0.391482 -5.1968e-05
1:7928917 C A 1.792588 4.1493e-05
1:7929639 G A 0.318828 5.5886e-05
1:7934382 A G 0.020971 -4.4796e-06
1:7934518 A G 0.035448 -2.5621e-05
1:7946009 G T 0.799200 -4.0707e-05
1:7954647 T C 0.704925 -6.9404e-06
1:7958087 G A 0.340101 1.6155e-05
1:7961206 T C 1.164180 9.3122e-07
1:7964070 T C 0.063044 1.9827e-05
1:7965588 T C 0.037152 -4.3702e-06
1:7970075 T C 1.187849 -5.2456e-05
1:7971301 A G 0.977737 -8.9997e-06
1:7975789 G A 0.035383 -3.0375e-05
1:7980338 G A 0.035013 -3.0955e-05
1:7980861 T C 0.039690 -3.9851e-05
1:7983452 T C 0.164310 1.6066e-05
1:7989566 T C 0.716217 -3.7060e-06
1:7998963 G T 1.914440 1.7923e-06
1:7999602 T C 0.032095 -2.9943e-05
1:8016072 A G 0.034237 -3.8215e-05
1:8021973 T G 0.346057 -2.6222e-05
1:8024592 C T 0.348180 2.9712e-05
1:8029319 G A 0.109673 -9.5702e-06
1:8030300 A G 1.385555 -3.4365e-05
1:8030994 A G 0.020426 1.3776e-05
1:8046672 A C 0.352831 -2.4678e-05
1:8064578 G A 0.809298 6.7632e-06
1:8074334 T C 0.022841 1.8770e-05
1:8115442 A G 0.083606 2.2473e-05
1:8123684 G A 1.220950 -2.7498e-06
1:8140693 A G 0.275798 -2.0318e-05
1:8146619 A C 0.049395 3.5634e-06
1:8149700 A G 0.039138 1.3699e-05
1:8152656 G A 0.093376 -2.2565e-05
1:8165400 C T 0.920370 3.7295e-06
1:8167180 A C 0.084826 1.3367e-05
1:8173369 T C 1.627223 1.1864e-05
1:8176626 T C 0.220956 7.8252e-06
1:8181466 C T 0.033614 2.9472e-05
1:8186775 T C 0.026178 3.0543e-05
1:8186947 G T 0.244557 -1.5054e-07
1:8186985 A G 0.043001 3.1389e-05
1:8191998 A G 0.841055 1.9919e-05
1:8192626 G A 1.218048 2.4862e-05
1:8195812 C T 0.050593 -3.2438e-05
1:8196065 A G 0.031196 9.9907e-06
1:8200578 G A 1.917894 -4.3290e-05
1:8200690 A G 1.078900 -1.8069e-05
1:8208246 T C 0.047314 -6.9446e-07
1:8209130 C T 1.267437 -8.3795e-06
1:8222156 A G 0.684425 -1.6455e-05
1:8224094 T C 1.397364 -4.1095e-05
1:8224147 G A 0.078964 8.6761e-07
1:8226088 T C 0.147877 -2.4173e-05
1:8231822 C T 0.047016 -2.2023e-05
1:8243102 T C 0.029050 2.2143e-05
1:8243692 C T 0.067094 9.6360e-05
1:8244145 A G 1.161720 -1.7109e-05
1:8252684 C A 0.110238 1.3759e-06
1:8257960 C T 0.522844 -1.1724e-05
1:8260040 G A 0.074028 9.1740e-06
1:8272696 G A 0.146702 -2.4336e-05
1:8273868 G A 0.141742 -3.8711e-05
1:8274807 G A 0.243917 -3.7911e-05
1:8283864 T C 0.138360 -3.3548e-05
1:8288440 C T 0.605885 -1.0222e-05
1:8291827 C T 0.045847 2.6979e-05
1:8292471 G T 1.000789 -9.7722e-06
1:8302619 A G 0.360050 -3.8661e-05
1:8306548 A G 0.074521 -1.9007e-05
1:8307467 A G 1.622640 -1.0451e-05
1:8307900 A G 0.125055 2.1694e-05
1:8310062 A G 0.261760 -6.1238e-06
1:8311959 A G 0.037632 1.6349e-05
1:8320437 G A 0.038895 7.6602e-06
1:8323168 T C 0.046406 6.2085e-06
1:8336247 C A 0.056312 -4.3365e-06
1:8336374 T C 0.047795 2.3733e-05
1:8338355 A G 1.867986 -6.6508e-05
1:8340994 T G 0.082697 5.1697e-06
1:8341017 G C 0.661989 2.7046e-05
1:8341333 A G 0.056769 1.2292e-05
1:8357221 T C 1.481599 2.7982e-05
1:8362023 C T 0.028472 1.5100e-05
1:8367378 G T 1.709391 7.4415e-05
1:8374253 A T 0.105648 -4.6971e-05
1:8374297 C G 0.200066 -3.9464e-07
1:8379063 T G 0.395481 1.1169e-05
1:8379448 A G 1.162820 -8.9901e-07
1:8390213 A G 0.022094 -2.9655e-05
1:8390384 C G 0.325414 -5.1592e-05
1:8390888 A G 0.616736 6.0017e-05
1:8393145 T C 1.001188 4.4671e-05
1:8394816 C T 0.324404 -1.0168e-05
1:8395560 T G 0.359641 -6.8062e-05
1:8398288 C G 0.066708 2.0955e-06
1:8399193 G A 0.496008 -1.1143e-05
1:8402594 C T 0.064595 7.8738e-06
1:8406443 C T 0.221382 -2.3838e-05
1:8406541 A G 0.082457 8.5618e-06
1:8415682 T C 0.096716 5.3761e-05
1:8421186 A G 0.042387 -1.8829e-05
1:8422676 C T 1.284636 -2.0117e-07
1:8430812 C T 0.130661 -8.2754e-06
1:8432136 T C 1.308379 -7.1146e-06
1:8447237 C T 0.971985 5.3979e-05
1:8450425 G A 0.026963 -2.8105e-05
1:8469789 T C 0.488763 7.2914e-05
1:8477866 T C 0.064637 -1.6312e-06
1:8481016 G T 1.172383 1.9865e-06
1:8484529 G A 0.190816 -1.0154e-05
1:8487327 C T 0.092035 -6.0404e-06
1:8490603 C T 1.653508 1.0102e-04
1:8492546 C T 0.072031 2.9379e-05
1:8493545 T C 0.046889 1.5291e-05
1:8495292 C T 0.038278 3.2286e-05
1:8509764 C T 0.059733 -7.6657e-06
1:8510595 C T 1.655456 5.2205e-05
1:8516282 G A 0.148292 4.3958e-06
1:8520408 A G 0.047097 -1.6478e-05
1:8524340 A C 0.141966 3.4618e-05
1:8526142 A G 1.279670 -2.7037e-06
1:8527214 T C 0.093412 2.9813e-06
1:8543081 C T 0.053780 2.8532e-05
1:8551853 A G 0.049174 -2.3126e-05
1:8559660 A G 0.768946 5.3561e-06
1:8580960 A C 0.499617 -6.9345e-06
1:8594967 T C 1.938446 1.2263e-05
1:8604158 C T 0.162038 3.9453e-06
1:8618337 C T 0.375798 5.2067e-05
1:8630602 G A 0.060048 1.0111e-05
1:8633341 T C 0.061739 6.5560e-08
1:8635207 T C 0.026924 1.2815e-05
1:8643497 A G 0.122478 3.0439e-06
1:8646318 C T 0.439582 1.8156e-05
1:8647481 G A 0.105174 7.9701e-05
1:8658834 C T 0.057831 -6.3867e-08
1:8690933 A G 1.277310 2.6341e-06
1:8720825 C T 0.024065 3.7011e-05
1:8725075 A G 0.063940 4.9780e-05
1:8732055 A G 0.028677 3.9567e-06
1:8741401 G A 1.260877 -1.3180e-05
1:8742451 T C 1.912626 -1.3437e-06
1:8750511 T C 0.071853 1.8084e-05
1:8759554 C T 0.547019 6.2515e-06
1:8778075 T C 0.065517 1.6638e-06
1:8783614 A G 0.079857 3.9774e-06
1:8798765 T C 0.037437 -1.8628e-05
1:8799811 T C 0.070756 -4.0320e-05
1:8804443 G A 0.117022 -1.5200e-06
1:8823093 A G 0.073687 -3.0645e-06
1:8845199 A C 0.385406 1.0287e-04
1:8851929 A T 0.196609 -1.6133e-05
1:8862398 T C 1.945840 1.2562e-05
1:8868406 G A 0.504908 7.0463e-05
1:8871313 A G 0.139629 2.4375e-05
1:8907693 C T 0.043617 -1.3585e-05
1:8913181 T G 1.655368 -1.2518e-06
1:8918313 C T 1.006105 1.6324e-05
1:8925112 C T 1.111335 -3.3848e-08
1:8935610 C T 0.049823 -1.8785e-05
1:8943350 G C 0.147445 2.1424e-05
1:8952474 A G 0.544994 4.0416e-05
1:8954683 T C 0.041066 2.0682e-05
1:8964144 T C 0.106681 3.9168e-05
1:8971274 T C 0.101185 -2.0798e-06
1:8974005 A G 0.093045 2.0675e-05
1:8978799 C A 0.627525 1.4510e-06
1:8981813 C T 0.031829 3.3156e-05
1:8982906 A G 1.099319 2.5786e-05
1:8985988 A G 0.557402 -1.8048e-05
1:8987259 T C 1.082840 9.5783e-05
1:8989894 C T 1.764509 6.3057e-06
1:8991116 A G 1.118135 -1.5539e-05
1:8992899 T C 0.158176 -1.2271e-05
1:8998059 T C 1.685846 -1.9409e-05
1:8999367 A C 0.191075 1.3318e-05
1:9000104 C A 1.077828 -2.7696e-05
1:9002569 A C 0.052173 1.4866e-05
1:9002909 T C 0.078588 -2.6037e-06
1:9003178 T C 0.022409 4.6578e-06
1:9004120 G A 0.200521 1.0603e-05
1:9008739 G C 1.327932 -1.6618e-05
1:9009406 T C 0.787905 -1.7732e-05
1:9010984 C A 0.949164 -2.3913e-05
1:9011421 G A 0.027960 2.8185e-05
1:9011586 G T 1.247897 -4.8841e-05
1:9011722 T G 1.286412 -2.9411e-05
1:9013585 T C 0.259108 -2.7919e-05
1:9015954 C T 0.065913 2.8804e-05
1:9017091 T C 0.445233 3.3404e-06
1:9017204 G A 0.602075 -2.3537e-05
1:9026751 A G 0.063138 8.4290e-06
1:9030372 T C 0.540235 2.3782e-05
1:9030964 T C 0.407228 2.0515e-06
1:9033538 T G 0.072557 -2.0378e-05
1:9034301 C T 0.104412 1.6420e-05
1:9034421 A G 0.780170 -8.6935e-06
1:9034483 T C 0.025158 2.4960e-06
1:9034966 C A 0.038356 -1.6961e-05
1:9036614 G A 0.075573 5.3874e-06
1:9037230 T C 0.044682 1.3805e-05
1:9038985 C T 0.027573 -4.1256e-05
1:9039022 A G 1.463131 -1.2095e-05
1:9042447 G A 0.522253 5.6370e-06
1:9045359 G T 0.424551 -1.1934e-05
1:9049872 T C 0.070217 -1.9268e-05
1:9053994 G A 0.135708 2.2289e-05
1:9056801 A G 0.148724 -9.7860e-06
1:9059386 C T 0.120021 -1.7884e-05
1:9060170 G A 0.638327 1.0494e-06
1:9061161 G T 0.226254 -5.1123e-06
1:9061382 C T 0.569584 1.8401e-05
1:9065119 C A 0.187745 1.2323e-05
1:9066695 T C 0.662382 9.1613e-06
1:9068020 T C 0.102581 2.6961e-05
1:9068386 A G 0.205957 1.9587e-05
1:9069001 A G 1.006631 1.4721e-05
1:9069412 A G 0.387052 3.2345e-05
1:9070184 T C 0.038794 6.3869e-05
1:9074465 T C 0.086784 1.6852e-05
1:9074932 A G 0.733144 1.5529e-05
1:9075369 C G 0.219437 -7.1985e-08
1:9079154 T C 0.542108 3.8884e-05
1:9080411 C T 0.371728 1.6078e-06
1:9080966 C T 0.652651 -1.4630e-05
1:9083388 T C 1.446642 1.0843e-05
1:9085724 G C 0.059811 -1.8622e-05
1:9087842 A G 0.472385 3.5551e-05
1:9098230 T C 0.356846 2.0472e-05
1:9098272 T C 0.515392 1.5421e-06
1:9101155 G T 0.387704 3.0361e-05
1:9102889 A G 0.108109 2.7367e-05
1:9116899 C A 0.726192 -2.0314e-05
1:9118423 T C 0.026879 1.9765e-05
1:9122382 C T 1.766495 1.0196e-05
1:9127216 A C 1.272805 -2.0602e-06
1:9127963 T C 0.414469 3.0495e-05
1:9133405 C A 0.036006 2.9833e-05
1:9140078 C T 0.400970 -1.4375e-05
1:9144999 A G 0.021903 3.6650e-06
1:9152441 G A 0.043023 4.0318e-06
1:9158600 A G 0.279647 -2.5345e-05
1:9158765 C A 1.388243 8.2585e-06
1:9160577 G A 0.109170 -1.3073e-05
1:9165685 A G 0.436268 1.0039e-05
1:9177317 C T 1.366548 -2.3783e-06
1:9180430 G T 0.031725 -1.8178e-05
1:9198611 T C 0.081389 1.9528e-05
1:9205255 A G 0.574475 1.7512e-05
1:9210262 A G 0.626730 -1.3155e-05
1:9211468 T C 0.096930 -2.3281e-06
1:9213177 G A 1.867359 1.3005e-05
1:9213962 G A 0.083385 4.6070e-06
1:9214372 C A 1.554656 -9.7049e-07
1:9216147 C T 0.086862 5.0834e-06
1:9218721 G T 0.633033 -1.8166e-05
1:9219383 C T 0.635981 1.6636e-05
1:9224037 C G 1.908137 -8.3065e-06
1:9226936 A C 0.069600 1.9831e-05
1:9228624 C T 0.138353 1.0633e-06
1:9234363 T G 0.349900 -1.1940e-05
1:9243811 T G 1.256109 -6.3060e-06
1:9244795 T G 0.566319 1.3932e-05
1:9245572 T G 0.290832 -1.3253e-05
1:9245640 T C 0.066221 -7.7118e-06
1:9248627 C T 0.085751 -9.1642e-06
1:9248724 A G 0.066994 -7.5232e-06
1:9249631 G A 0.944162 1.6300e-07
1:9263101 G A 0.074063 5.8818e-06
1:9270888 A G 0.033218 -6.8862e-07
1:9272159 C A 1.185525 -1.2316e-05
1:9272954 C T 1.582551 5.8683e-06
1:9278271 T G 0.084680 1.6445e-05
1:9280173 G A 0.050177 3.4744e-06
1:9285639 T G 0.379366 -8.9778e-06
1:9285721 G A 0.253785 5.9298e-06
1:9286375 G A 0.051709 -7.6053e-05
1:9305445 C A 0.299531 5.1289e-06
1:9307845 C T 0.510237 1.8555e-05
1:9315847 T C 0.500276 2.7268e-05
1:9317873 C T 1.023217 3.5247e-05
1:9323910 A G 0.453640 1.4883e-05
1:9324213 T C 0.248199 -1.8556e-05
1:9327733 T G 0.027960 1.0382e-05
1:9329289 T C 0.450501 6.2328e-05
1:9329922 T C 0.042507 5.2544e-05
1:9331880 G A 0.338790 -2.2080e-06
1:9335160 T C 0.677521 -2.2808e-05
1:9338689 C T 1.449625 -6.6745e-05
1:9339467 T C 0.257362 -4.5906e-05
1:9346583 A G 0.250305 9.8862e-06
1:9350440 A G 0.145945 7.3858e-05
1:9352234 A G 0.090445 -4.4042e-05
1:9355045 T C 0.415745 1.7499e-06
1:9356065 T C 1.502032 5.4572e-06
1:9358681 A G 0.758627 -7.2427e-07
1:9360288 G A 0.196311 -1.0179e-05
1:9364634 G A 1.218824 -1.3331e-06
1:9364692 T C 0.155443 2.9722e-05
1:9365545 C T 0.093649 -1.0874e-05
1:9365673 T G 0.070314 -1.8758e-05
1:9366399 A G 0.777658 -7.6406e-06
1:9367908 G A 1.248987 3.9273e-07
1:9368209 A G 1.435230 -2.7545e-05
1:9368388 A G 0.026145 -2.9982e-05
1:9376011 A G 0.908724 -3.5085e-07
1:9382285 G A 0.053663 -1.9890e-05
1:9382804 A G 0.416611 1.4658e-05
1:9386241 C G 0.060356 -6.0835e-06
1:9387311 C T 1.219648 2.0460e-05
1:9388071 G A 0.114996 7.2828e-05
1:9388078 T C 1.748715 4.9795e-05
1:9388848 G A 1.194091 2.4259e-05
1:9389231 A G 1.010695 5.4810e-06
1:9399032 A G 0.420127 5.9278e-05
1:9399445 T C 0.044559 3.6632e-06
1:9400188 A G 0.131216 -6.1085e-05
1:9400985 A G 0.044426 1.3816e-06
1:9401282 A G 1.834291 1.3288e-05
1:9402520 G T 0.516745 -2.3030e-07
1:9404367 G T 0.149753 4.4137e-05
1:9409084 G A 1.605778 1.3955e-04
1:9409860 G C 0.051404 4.2769e-05
1:9411469 C G 0.669322 3.8398e-05
1:9412610 T G 1.601578 -3.1081e-05
1:9415009 G A 0.438569 -1.0893e-04
1:9416852 G A 0.459706 4.7858e-06
1:9418188 T C 0.079954 3.0001e-05
1:9419182 T G 0.200287 -1.0178e-05
1:9419290 C T 0.291284 -1.2358e-04
1:9420541 G C 1.470982 -3.8257e-05
1:9422435 T C 0.322349 2.1882e-05
1:9422605 T C 0.066442 -5.9699e-06
1:9427869 A G 1.635163 9.4296e-06
1:9429721 T C 0.026405 1.5617e-05
1:9431223 A G 0.521468 -6.1312e-06
1:9432390 T C 0.431607 1.2675e-04
1:9433576 T C 0.100124 2.1617e-05
1:9437023 C T 1.147805 4.9989e-05
1:9448649 A G 1.254723 1.6926e-05
1:9453902 T C 0.036902 -1.5099e-05
1:9458793 T G 0.277739 -1.0878e-05
1:9465705 C T 0.038616 -2.8542e-06
1:9465727 T C 1.395465 -1.7951e-05
1:9466292 A C 0.945149 -3.7912e-06
1:9467570 A G 0.076189 2.4551e-06
1:9474990 A G 0.301661 -2.1665e-05
1:9476781 G A 1.961112 6.1139e-06
1:9477177 G C 0.103529 -3.1616e-05
1:9483388 A G 0.225952 1.6633e-05
1:9489406 T C 1.160441 -4.2790e-06
1:9492629 A G 0.487734 2.6258e-05
1:9494670 G A 0.041822 1.6294e-05
1:9496481 T C 0.146085 1.8859e-05
1:9497668 C T 0.379791 2.0644e-05
1:9502653 C T 0.195993 -9.9789e-06
1:9505710 A G 0.124497 1.8192e-05
1:9505821 C T 0.158208 -1.4012e-05
1:9506275 C T 0.801232 1.4277e-05
1:9507004 G T 1.444776 1.1983e-06
1:9510526 C T 1.634095 -9.9846e-06
1:9511569 G T 1.520871 6.9696e-06
1:9514846 C T 0.842610 3.6656e-06
1:9526726 A G 1.564267 -1.8553e-06
1:9526979 G A 1.080847 -1.7634e-05
1:9532963 T C 0.071304 -6.3410e-06
1:9535619 G A 1.799126 -8.7985e-06
1:9542971 G A 0.831999 -3.0495e-05
1:9548870 T G 0.083015 1.0888e-05
1:9555888 C G 0.447814 2.3439e-05
1:9558167 A C 0.336969 3.9422e-05
1:9563364 A C 0.095719 4.8151e-05
1:9565643 A G 0.071889 5.7125e-06
1:9567789 A G 0.148659 5.1256e-05
1:9568755 T C 0.103691 -2.0498e-05
1:9572348 A G 0.059071 -7.8973e-06
1:9577217 A G 0.065744 3.0192e-05
1:9591499 C T 0.244219 -3.0417e-05
1:9600774 C T 0.430332 -5.7583e-08
1:9621002 T C 0.061307 -1.0563e-05
1:9629477 T C 0.071632 1.1034e-05
1:9630577 A G 0.031309 -2.8176e-05
1:9633723 G A 1.945555 -1.2678e-05
1:9642424 C G 0.062907 1.8547e-05
1:9645101 T C 0.108930 -5.6283e-06
1:9649821 T C 0.038285 1.0468e-05
1:9650157 G A 0.080604 2.9004e-06
1:9650729 G A 1.679952 2.7007e-05
1:9651742 C G 0.088520 4.3466e-05
1:9663195 T C 0.024905 -3.4980e-06
1:9664822 C T 0.297840 4.6259e-06
1:9682631 A G 1.597511 2.0445e-05
1:9690476 G A 0.191793 3.5012e-05
1:9693275 G A 0.036486 7.1299e-05
1:9693988 T C 0.486958 -1.6632e-05
1:9695888 C T 0.389992 -1.9432e-05
1:9696690 A G 0.194272 -2.6051e-06
1:9710821 T C 0.038554 1.6028e-05
1:9713500 A G 0.771218 -1.3281e-05
1:9716125 A G 0.350708 -4.8776e-06
1:9722610 T C 0.067107 2.4442e-05
1:9723548 C T 0.165255 -8.5998e-06
1:9736463 A G 0.079422 7.4626e-06
1:9743729 A G 0.939202 -2.0581e-05
1:9746996 A C 0.145504 -2.5104e-06
1:9747770 T C 0.090721 9.8880e-06
1:9753582 T C 0.219781 -1.5319e-06
1:9754184 T C 0.033594 -3.8703e-05
1:9765679 C G 0.035516 -8.5602e-06
1:9767817 A G 0.167864 6.3285e-06
1:9776339 G A 0.195989 -3.9874e-06
1:9777599 G C 0.063615 1.0204e-06
1:9782556 T C 0.951959 5.3013e-05
1:9790659 G C 0.021452 1.9174e-06
1:9790995 G A 1.266067 5.1592e-06
1:9804693 T C 0.098696 9.7915e-06
1:9810363 T C 0.069623 -4.9662e-05
1:9811653 T C 0.042530 -1.0884e-05
1:9814302 C A 0.067159 -3.6511e-05
1:9823924 G A 0.180384 -8.1340e-06
1:9835617 C A 1.801849 -1.9492e-05
1:9836556 G A 0.167692 2.1787e-05
1:9850155 C T 0.044792 2.1208e-05
1:9852583 C T 0.068951 2.9759e-05
1:9868806 G A 0.062943 2.5994e-05
1:9871225 A G 0.133559 -1.3468e-06
1:9875633 T C 1.837365 -1.8517e-05
1:9877280 C T 0.091114 3.0307e-05
1:9881112 T C 0.100150 1.5515e-05
1:9882938 G T 0.042994 3.4639e-07
1:9885290 T C 0.167345 1.9887e-05
1:9889282 A G 0.031173 -4.7506e-05
1:9896936 T C 0.056419 4.1635e-05
1:9897001 C A 0.101857 6.3352e-06
1:9901912 A G 0.022627 -1.4207e-05
1:9902128 C T 0.953510 2.6810e-05
1:9902403 C G 0.169380 -4.1197e-06
1:9902900 G T 0.490237 -2.2893e-05
1:9905558 A G 0.031332 -2.0526e-05
1:9911291 G A 0.447979 -3.4062e-05
1:9924957 A C 0.374578 -5.8248e-06
1:9929679 A G 0.082275 8.9979e-06
1:9939343 A G 0.063634 2.7701e-05
1:9951182 A G 0.115337 2.2972e-06
1:9956416 T C 0.067899 -2.5366e-05
1:9964708 G A 0.370634 -2.7050e-06
1:9982387 T G 0.161110 1.5671e-05
1:9983222 C A 0.080292 6.0719e-05
1:9984879 T C 0.096752 2.0384e-05
1:9989081 A G 0.082123 -3.1863e-05
1:9989150 T C 0.131027 -2.4494e-05
1:9991627 A C 0.041287 2.3570e-06
1:9994339 G A 1.734391 1.2187e-05
1:10002921 G T 0.043371 4.7120e-06
1:10008013 T G 0.056153 -2.4524e-08
1:10027540 A G 1.693915 1.6531e-06
1:10028420 A G 0.033004 3.5123e-05
1:10046460 G A 0.592428 -5.0613e-07
1:10049177 G T 1.700848 -1.0007e-05
1:10061807 A G 0.046448 -3.8419e-05
1:10068175 A G 0.034097 2.8182e-05
1:10071301 C T 0.302777 -1.9011e-07
1:10084679 A C 0.066043 3.3624e-05
1:10092275 C T 0.038048 1.2018e-05
1:10093457 T C 0.312145 3.0543e-06
1:10094313 A G 0.063031 -1.0239e-06
1:10098028 A C 0.100523 -1.4282e-05
1:10106684 A G 0.072044 8.1242e-06
1:10119822 A G 0.021776 3.0809e-06
1:10123395 G A 0.021117 -1.2871e-06
1:10138485 G A 0.037609 -2.9494e-05
1:10147999 T C 0.038739 3.9721e-06
1:10149529 T C 0.111296 4.5183e-06
1:10177790 G A 0.227416 6.0500e-06
1:10182665 A G 0.042053 9.0122e-06
1:10190575 C G 0.036184 -2.8363e-05
1:10195970 T A 0.169611 9.9180e-06
1:10207195 A C 0.053176 1.1407e-06
1:10209557 G A 0.579789 -3.2178e-05
1:10215207 C G 0.094090 -3.4742e-05
1:10219807 T G 0.039703 -7.9544e-06
1:10221770 T C 0.028057 -3.9014e-05
1:10231463 T C 0.156017 5.0069e-06
1:10234035 C T 0.222605 2.6261e-06
1:10235946 C T 0.749111 -3.9641e-05
1:10237187 C T 0.057094 1.0048e-06
1:10242292 G A 0.059214 1.1978e-06
1:10242654 G A 0.817731 -4.1563e-05
1:10246761 T C 0.042575 1.5410e-05
1:10258180 T C 0.099235 9.0196e-06
1:10264437 G A 0.056403 -7.1267e-06
1:10264510 G A 0.057156 2.5354e-05
1:10271688 G C 0.227922 5.1155e-05
1:10275592 T C 0.952312 -4.1584e-06
1:10281012 C T 0.697904 -7.1659e-05
1:10283428 C A 0.090815 3.9266e-05
1:10287414 A C 0.036892 -1.6652e-05
1:10296518 C A 0.053316 -2.8656e-05
1:10308958 T C 0.253950 1.1522e-04
1:10309026 A G 0.225796 -1.7313e-05
1:10330581 C A 0.025541 3.9786e-05
1:10339355 C T 0.062580 -1.2795e-05
1:10343648 A G 0.061336 -1.3845e-05
1:10353112 C T 0.641343 -6.7862e-05
1:10358065 T C 0.032228 2.4567e-05
1:10363664 T G 0.056646 -6.7402e-06
1:10378270 A G 0.054559 -4.0622e-05
1:10386823 G A 0.057617 5.8463e-07
1:10395208 T C 0.066328 9.3204e-06
1:10398960 C T 0.055023 5.6550e-07
1:10399008 A G 0.095112 -2.2135e-05
1:10399178 G A 0.649766 -7.8676e-05
1:10399944 C A 0.085145 2.4578e-05
1:10421878 G A 0.244372 1.0087e-04
1:10428570 A G 0.035321 4.2628e-06
1:10429223 C A 1.855902 -3.1692e-05
1:10438687 T C 0.954302 -5.7899e-06
1:10451078 G A 0.040680 1.9082e-06
1:10453450 C G 0.038638 4.8381e-06
1:10457121 G A 0.025223 4.5818e-05
1:10457496 G T 0.057445 2.2249e-07
1:10458433 T C 0.037106 -3.6127e-05
1:10460485 C T 0.616064 -4.5064e-05
1:10463961 C T 0.050593 -1.3475e-05
1:10473200 A G 0.034948 -3.7355e-05
1:10479791 A G 0.037019 -3.7183e-05
1:10481384 A G 0.043192 -2.5388e-05
1:10483983 C A 0.056117 -4.9442e-05
1:10491209 A G 0.146224 3.9772e-06
1:10492715 G A 0.972206 2.1177e-05
1:10492765 C G 0.034626 1.2416e-05
1:10496944 A C 0.951946 2.3036e-05
1:10499917 C T 0.062833 -1.0866e-05
1:10502710 G A 1.853620 -6.4814e-06
1:10509603 A C 0.059519 -1.8544e-05
1:10511360 G A 0.055919 1.0049e-05
1:10516290 G A 0.795555 2.6182e-05
1:10532981 G A 0.217795 -3.1295e-05
1:10537608 T C 0.081788 -1.2195e-06
1:10544051 C T 0.086965 -1.7786e-05
1:10550352 T C 1.015424 -7.1447e-05
1:10556534 T C 0.040469 -9.0594e-06
1:10563492 G A 0.631654 -4.9904e-07
1:10568140 T C 0.022523 2.1057e-05
1:10573867 A G 1.027080 -8.0009e-05
1:10575910 G A 0.036993 -7.5911e-06
1:10590720 T C 0.021890 -1.0098e-05
1:10593296 T G 0.148000 2.1841e-05
1:10594885 T C 0.047266 3.7658e-05
1:10596341 T C 0.663833 9.4300e-06
1:10601731 T C 0.025058 2.9248e-05
1:10607895 T C 0.245320 -1.6137e-05
1:10609460 T C 1.650983 -9.2462e-05
1:10613611 A G 0.095859 2.3510e-05
1:10624011 G A 0.042842 9.6717e-06
1:10629772 T G 0.129074 -7.1128e-06
1:10633245 A G 1.081902 1.8344e-06
1:10633543 A C 1.403086 -4.2328e-05
1:10647924 T C 0.116610 -2.3349e-05
1:10651148 G A 0.024558 1.0700e-05
1:10651589 C T 0.071538 -5.7554e-05
1:10653622 C T 0.082902 -2.6671e-05
1:10653628 T G 0.170948 -4.3899e-05
1:10654688 C T 0.400590 3.8617e-05
1:10658221 C T 0.233897 -1.4577e-05
1:10664708 A G 0.076783 1.9335e-06
1:10666646 T C 0.238451 -1.0922e-05
1:10666735 G A 1.578091 3.4063e-05
1:10672935 G A 0.246699 -1.5906e-05
1:10679714 T C 0.350676 4.2804e-05
1:10683672 T C 0.038087 -1.2475e-05
1:10691829 A G 0.028050 2.8416e-05
1:10701438 A C 0.322538 -2.4278e-05
1:10702266 A G 0.051956 -1.9214e-06
1:10710255 A G 0.339812 -2.5706e-05
1:10711910 C T 0.044065 -6.1160e-06
1:10714221 T C 0.034717 9.8744e-06
1:10714402 T C 0.113584 -4.8625e-05
1:10718377 A G 0.051141 -8.8129e-06
1:10719549 A G 0.256037 -1.6035e-05
1:10720905 T C 0.052466 1.7411e-05
1:10725193 A G 0.073521 -1.2951e-05
1:10725469 A G 0.026538 -4.1223e-06
1:10725587 T C 0.028479 -3.0538e-07
1:10734800 G A 0.992953 -2.5643e-05
1:10738871 T C 0.053209 2.4777e-05
1:10740405 T C 1.010760 -3.9521e-06
1:10741669 C A 0.985540 -1.3992e-06
1:10743666 T C 0.031400 -1.9321e-05
1:10750432 G A 0.977065 1.5637e-05
1:10752990 G A 0.076923 -2.6442e-05
1:10757199 T G 0.157945 -4.9774e-05
1:10759741 T C 0.096365 4.5657e-06
1:10760510 C T 0.563621 -5.1596e-05
1:10761541 T C 0.217782 7.6363e-07
1:10762077 A G 0.056354 -3.3559e-05
1:10767785 C T 0.104223 -6.6218e-05
1:10767902 T C 1.532909 -1.2437e-04
1:10771488 T C 0.131923 1.9422e-05
1:10773987 T C 0.024006 -4.2489e-05
1:10777260 A G 0.176972 2.5602e-05
1:10782671 G C 0.057630 -1.5206e-05
1:10784899 A C 0.050525 2.1536e-05
1:10786314 G A 0.145218 2.5724e-05
1:10787940 A G 0.032601 2.6607e-05
1:10789697 C T 1.273759 -2.3583e-05
1:10793411 T C 0.036506 7.2947e-06
1:10794895 G A 1.966996 -2.1722e-05
1:10799577 C T 0.690121 9.8110e-06
1:10800737 T C 0.277859 -2.1594e-05
1:10801989 A G 1.119252 -1.4287e-05
1:10804219 A G 0.076975 1.0298e-05
1:10805414 C T 0.599345 1.2842e-06
1:10805552 A G 0.091623 4.6387e-05
1:10808587 G A 0.504444 -9.8236e-06
1:10810317 T C 0.072567 2.8409e-05
1:10811288 A G 0.051209 2.5941e-05
1:10811325 A G 0.147146 -9.5759e-05
1:10812417 C T 0.575657 2.9272e-06
1:10815421 C T 0.131729 -1.3843e-05
1:10823826 T C 0.063664 3.4976e-06
1:10824329 C T 1.648785 3.2769e-05
1:10831218 C G 0.301076 -1.1428e-05
1:10833232 G C 1.423136 6.6428e-05
1:10833401 T C 0.034578 1.0076e-05
1:10838556 A C 0.108790 -4.4354e-05
1:10842021 G A 0.523013 3.5447e-05
1:10842386 C G 0.261192 3.7897e-08
1:10842698 A G 0.046623 -4.4250e-06
1:10845920 A G 0.072547 -1.1091e-05
1:10846144 T C 0.119511 7.9866e-06
1:10846540 G A 1.656355 2.3828e-05
1:10850371 A G 0.254194 -6.1774e-05
1:10850798 A G 1.559292 1.8808e-05
1:10855638 G C 0.112572 -2.2204e-05
1:10856053 T G 1.593655 1.6765e-05
1:10858746 A C 1.689212 1.0309e-05
1:10860604 G A 0.060028 -2.0447e-05
1:10863379 A G 0.087553 2.6423e-05
1:10865577 T C 0.279978 8.0370e-06
1:10869052 C A 0.389434 -5.4563e-06
1:10874890 C T 0.878973 -4.0386e-05
1:10876600 T C 0.281316 -1.1140e-04
1:10879164 C T 0.059162 -2.1484e-05
1:10883600 G A 0.635513 -2.1257e-05
1:10885036 A G 0.256329 -6.5933e-05
1:10885424 T C 0.074823 -1.0747e-05
1:10887205 T C 0.301339 5.7616e-05
1:10889280 T G 0.193370 -3.1739e-05
1:10890932 G A 1.716224 7.8342e-06
1:10890972 A G 0.164330 1.0506e-05
1:10891857 C T 0.024879 5.5771e-06
1:10892498 T C 0.113571 6.1070e-06
1:10893081 G A 0.479038 1.9795e-05
1:10897342 A G 0.051751 8.3894e-06
1:10901907 T C 0.165641 -3.4705e-05
1:10907842 A C 1.597771 -5.7500e-05
1:10912163 G A 0.355145 8.2001e-06
1:10915906 C T 0.034565 -1.8779e-05
1:10915994 A G 0.064465 5.5719e-06
1:10920576 T C 1.520072 -5.3260e-05
1:10922467 T C 0.648607 4.4332e-05
1:10924273 A G 0.491324 -1.4166e-06
1:10925267 T C 0.047905 -3.5935e-05
1:10928048 T G 0.093765 -1.1146e-05
1:10928219 T C 0.441994 2.9045e-05
1:10929298 G A 1.061719 6.1756e-05
1:10932432 C A 0.510263 4.6061e-05
1:10934874 A G 0.610673 8.9490e-05
1:10935232 T C 1.445918 2.8161e-05
1:10935423 A G 0.996816 1.3825e-05
1:10935527 C T 0.603042 -1.3445e-05
1:10935595 A G 0.037009 6.7333e-06
1:10937569 A G 0.042696 1.0105e-05
1:10938097 G C 0.243625 5.0072e-06
1:10941249 T C 0.052926 -8.9017e-06
1:10957060 T C 0.070941 2.7025e-05
1:10957719 C A 0.859800 9.2515e-05
1:10957984 T C 0.823680 1.1075e-04
1:10964264 A G 0.044380 4.0741e-06
1:10968701 T C 0.058425 1.0289e-06
1:10970922 C T 1.772779 -6.1598e-05
1:10972092 A G 0.028437 1.7086e-05
1:10974329 T G 0.405793 -1.6836e-05
1:10977240 A G 0.815764 -1.2361e-05
1:10978629 A G 0.056117 -7.8672e-06
1:10978767 T C 0.055117 9.5015e-06
1:10980301 A G 0.101286 1.5968e-05
1:10981058 G A 0.511886 -1.3998e-05
1:10984562 C T 0.441909 -1.9387e-05
1:10986470 C A 0.041637 1.3622e-05
1:10986584 A C 0.395556 -4.5010e-05
1:10989128 C T 1.729571 -7.5787e-05
1:10993727 A C 0.509127 4.7795e-05
1:10993941 C T 0.060681 -8.6731e-06
1:10995168 A C 0.446885 -9.3264e-06
1:10995805 C T 0.163515 -1.7778e-05
1:10998509 A G 0.152392 -1.8380e-05
1:11005291 T C 1.466928 4.1696e-05
1:11005959 T C 0.242684 -9.4818e-06
1:11009703 T C 0.073411 -1.3025e-05
1:11011002 T C 0.310223 -2.2591e-05
1:11013286 G A 0.442860 -3.0367e-05
1:11015165 G A 0.276070 -2.6413e-05
1:11015546 A G 0.037869 2.7476e-05
1:11017141 A G 0.026638 1.1529e-05
1:11017551 G A 0.077228 4.6035e-06
1:11018573 A G 0.045422 -1.1325e-05
1:11018754 T C 0.036305 1.7048e-05
1:11024271 T G 0.077364 -2.0464e-05
1:11024353 G A 0.460891 -1.7615e-05
1:11024395 C T 0.517729 -7.0672e-06
1:11028301 C T 0.131037 -7.4063e-06
1:11029478 T G 0.366165 -5.7036e-06
1:11030014 A G 0.138405 -2.9227e-05
1:11031607 C T 0.020575 7.6092e-06
1:11032827 A C 0.444970 4.3191e-06
1:11033082 G A 0.446892 2.2254e-06
1:11038476 T C 0.439803 -4.7386e-06
1:11045724 T C 0.029722 2.0701e-05
1:11046855 T G 0.397328 3.0204e-06
1:11050459 C A 0.052878 1.1334e-05
1:11058588 A G 1.619917 2.1090e-05
1:11067275 G A 0.036029 5.4160e-06
1:11069966 G C 1.307782 1.1832e-05
1:11074250 G A 1.677823 -1.2293e-05
1:11079386 T G 0.086232 1.1411e-06
1:11087524 A G 1.676583 -1.1477e-05
1:11090916 A C 1.643160 -6.8738e-06
1:11092327 C T 0.049642 1.5771e-05
1:11096093 A G 0.126211 -2.9129e-05
1:11096952 C T 0.054157 -1.4417e-05
1:11097867 T C 0.040264 -1.7439e-05
1:11098743 T C 0.036288 -7.6919e-06
1:11103967 A G 1.580792 1.2149e-05
1:11105542 T C 0.020345 5.1384e-06
1:11106666 C T 0.060674 -1.9395e-05
1:11121756 C A 0.036746 2.3436e-06
1:11131292 T C 0.131764 4.6924e-05
1:11132638 T G 1.491571 -6.3827e-06
1:11136546 T C 0.090640 -2.0211e-06
1:11159823 C T 0.041034 -9.0688e-06
1:11166073 A G 0.336300 -3.4045e-06
1:11166302 T C 1.485579 -1.3525e-05
1:11171226 T C 0.040988 -4.9034e-06
1:11181985 A G 0.062317 -1.8208e-05
1:11190646 A G 0.472531 2.0012e-05
1:11191232 A G 0.098689 5.4918e-06
1:11194874 A G 0.082067 8.1895e-06
1:11198995 T C 0.119622 2.1994e-06
1:11206012 G A 0.052615 3.6746e-05
1:11210450 T G 0.042235 -2.3283e-05
1:11214868 C T 0.052310 -5.0190e-05
1:11272617 T C 0.046970 7.2233e-06
1:11301823 T C 0.031089 -1.0350e-05
1:11306882 G A 1.463394 -6.5819e-06
1:11307438 C T 0.033033 9.7533e-06
1:11318983 C T 0.044182 -1.5755e-05
1:11324519 G A 0.090974 9.0590e-06
1:11326788 T C 0.664174 -7.9062e-06
1:11329570 C T 1.910590 3.0165e-05
1:11333812 T C 0.026103 -9.7144e-06
1:11360957 G A 0.618723 2.5146e-05
1:11362605 G A 0.042413 1.8353e-05
1:11363041 G A 0.030533 -1.3078e-05
1:11364920 C T 0.074190 -2.3235e-05
1:11372913 C T 0.496994 4.2839e-05
1:11375944 C A 0.037220 6.6539e-06
1:11378708 T C 0.082236 9.4161e-06
1:11384190 T C 0.089111 -1.3513e-06
1:11388631 T C 0.039080 -6.0633e-06
1:11395071 T G 1.152898 -1.7380e-06
1:11395416 A G 0.020611 2.7307e-05
1:11398750 C T 0.025071 -2.4954e-05
1:11400567 G C 0.159390 -5.3829e-06
1:11402185 G A 0.063277 1.9877e-05
1:11403648 A G 1.205704 1.3649e-05
1:11410657 A G 0.058970 -5.6916e-06
1:11412566 T C 0.032598 -1.4525e-05
1:11421072 G A 0.793208 1.4486e-05
1:11440689 T G 1.239029 1.6006e-07
1:11442394 A G 0.161490 -7.2256e-05
1:11447001 T C 0.033451 -7.0656e-06
1:11448022 A G 0.079464 5.9999e-05
1:11454333 A G 0.059645 1.7194e-05
1:11456654 T C 0.030144 -1.1439e-07
1:11465290 G A 0.035905 -1.9402e-05
1:11467617 T C 0.030693 3.3794e-05
1:11472786 G A 0.094038 2.2448e-05
1:11473323 C T 0.160220 1.8961e-05
1:11475114 A G 0.087319 3.1801e-06
1:11475286 C T 0.034594 2.3338e-05
1:11477724 G A 0.093042 2.5336e-05
1:11480809 C A 1.005430 8.8675e-06
1:11489175 A G 0.996537 -1.3249e-05
1:11490744 G T 1.038129 2.5154e-05
1:11490914 G T 0.068860 1.3531e-05
1:11493868 A G 0.985215 2.2884e-05
1:11496994 T C 0.881096 6.1489e-07
1:11498641 C T 0.103558 -5.4122e-05
1:11500610 G T 0.055400 -1.6438e-05
1:11501431 C T 0.112585 -1.5796e-05
1:11509929 G T 0.131482 -6.0336e-06
1:11510643 T C 0.044030 1.5937e-06
1:11515336 A G 0.052271 -1.6278e-06
1:11516413 T C 0.042842 -2.6289e-05
1:11520116 T C 1.156231 -6.5012e-06
1:11523423 T G 0.265638 9.9613e-06
1:11527304 C T 0.515272 2.8300e-07
1:11538249 T C 0.044461 -3.0280e-05
1:11539788 T C 0.052193 -4.2428e-06
1:11544188 G A 0.064134 7.3091e-06
1:11553456 C A 0.726292 -1.8457e-06
1:11556244 C T 0.131011 -2.6914e-05
1:11561593 A G 1.270491 3.1402e-06
1:11561937 T C 0.131161 -2.0874e-05
1:11562913 T C 0.130989 -2.0462e-05
1:11564507 A G 1.731979 -3.8647e-06
1:11575260 T G 0.332616 8.9089e-06
1:11578973 C T 0.297217 1.5745e-05
1:11579470 A G 1.258017 5.2455e-07
1:11585139 T G 0.023867 -7.1010e-06
1:11589911 A G 0.284448 9.4698e-06
1:11593640 G A 1.712822 -8.1258e-06
1:11595293 G A 0.272487 4.6279e-06
1:11598142 A C 0.122335 -1.2590e-05
1:11601054 A G 0.409419 -1.6937e-06
1:11603063 T C 0.350056 2.6619e-05
1:11606556 T C 0.029404 -1.6955e-05
1:11607224 T C 0.121043 -1.2991e-05
1:11607991 G A 0.040628 1.1159e-05
1:11611134 C G 0.062333 1.4876e-05
1:11611781 A G 0.305546 3.6060e-05
1:11618330 C T 0.395747 3.0587e-05
1:11619115 G A 0.072077 2.0169e-05
1:11619867 T C 0.300550 -1.1702e-05
1:11629410 A G 0.042332 5.3573e-05
1:11632891 T C 0.034753 -2.7379e-05
1:11633667 T C 0.202851 -8.6583e-06
1:11636479 C T 0.211900 1.7928e-05
1:11641331 A G 0.078218 -1.6794e-05
1:11644173 T C 0.991535 2.6544e-06
1:11647232 C T 0.903265 5.2457e-06
1:11648200 A G 0.569922 1.3945e-05
1:11649098 T C 1.318837 1.6083e-05
1:11651910 G A 0.264100 1.4948e-06
1:11652029 T C 1.692049 1.0677e-05
1:11652656 A G 0.024350 8.5420e-07
1:11664146 A G 0.075491 1.0071e-05
1:11665198 C T 1.704607 9.6373e-06
1:11666034 A G 1.560700 -5.1363e-06
1:11674150 A G 0.067000 -1.4762e-05
1:11678869 A G 1.542017 -6.0441e-06
1:11688722 C T 0.137214 1.2633e-05
1:11690369 A G 0.102831 1.4213e-05
1:11691161 A G 1.511863 -4.3594e-06
1:11692861 T G 0.025051 -5.7844e-06
1:11696317 A G 0.063216 -1.6702e-05
1:11697618 T C 0.044098 -1.8984e-05
1:11702082 G A 1.707058 -5.1661e-05
1:11702155 T C 1.383472 -3.5180e-05
1:11703754 T C 0.044221 -7.6194e-06
1:11703789 T C 0.072375 -7.3330e-06
1:11706236 A G 0.121715 1.3210e-05
1:11710561 G T 0.393469 4.0369e-05
1:11710991 A G 0.090890 -8.1598e-06
1:11711485 A G 0.046668 1.5655e-05
1:11713563 A G 1.581165 -1.5223e-05
1:11717300 C T 0.379132 1.8218e-05
1:11720582 G C 0.134290 -2.2550e-06
1:11721693 A G 0.146439 8.6733e-06
1:11722688 A G 0.413771 -3.3476e-05
1:11725908 G A 0.946025 -5.4507e-06
1:11728675 T C 0.166401 4.1848e-05
1:11728894 A G 0.222245 -1.2908e-05
1:11730804 A G 0.048593 -1.1779e-05
1:11733846 A C 0.026703 1.0181e-05
1:11734049 G C 0.292670 -2.6309e-05
1:11735245 C A 0.089283 -3.2291e-06
1:11736600 T C 0.671513 5.6226e-06
1:11737551 T C 0.167030 3.8771e-05
1:11739358 A G 1.076683 1.2984e-05
1:11744797 A G 0.401947 -1.9571e-05
1:11745459 G A 1.545906 -1.0799e-05
1:11750321 A G 0.197840 5.3728e-07
1:11750512 A C 0.568250 -1.8788e-05
1:11758107 C A 0.328140 -3.8586e-05
1:11758638 T C 0.415641 -2.1854e-05
1:11761468 C A 1.433902 8.9055e-06
1:11766424 T C 0.325209 -2.8956e-05
1:11768208 A G 0.114707 -9.3890e-06
1:11771496 A G 0.035701 -4.7024e-06
1:11772229 G A 0.322534 -5.2303e-05
1:11772491 A C 0.094622 3.1505e-05
1:11773462 G A 0.657319 -2.9446e-06
1:11774582 A G 0.202504 3.9148e-05
1:11779499 C T 1.468006 4.9230e-05
1:11782814 A G 1.154177 3.1975e-06
1:11788564 G A 1.979185 7.7360e-06
1:11790687 G A 0.659704 -2.5207e-05
1:11794676 A G 0.209229 1.3366e-06
1:11797186 C T 1.214487 2.0079e-06
1:11797234 C T 0.401324 1.2294e-06
1:11799228 A T 1.323950 1.0858e-05
1:11800478 G T 0.738367 1.1603e-05
1:11801087 A G 0.596846 -8.2376e-06
1:11803080 A G 0.297821 1.8861e-05
1:11804590 G T 0.156601 3.0610e-05
1:11806851 T G 1.636328 2.3466e-05
1:11812695 A G 0.040693 1.3603e-05
1:11822734 G A 1.516502 1.0561e-05
1:11824133 C A 1.293423 1.3439e-05
1:11828319 A G 1.341730 -8.7601e-06
1:11830169 C T 0.119912 -3.3840e-05
1:11831595 A G 0.146874 4.9077e-05
1:11831615 T C 1.415748 -3.5843e-05
1:11835556 T C 0.215935 -4.4281e-05
1:11843224 T C 0.046289 9.6383e-06
1:11843840 A G 0.165359 6.6373e-05
1:11846252 A G 1.413431 -3.8713e-05
1:11847449 A G 0.105178 -7.7167e-06
1:11850750 A G 0.047243 -1.2922e-05
1:11850927 T C 0.104895 -9.4269e-06
1:11851185 T C 0.122423 5.5602e-05
1:11851927 T C 0.089507 9.6269e-06
1:11852898 C G 0.058756 3.7920e-05
1:11854476 G T 0.625234 -4.2109e-05
1:11854671 A C 0.486024 -2.7148e-05
1:11856378 A G 0.669439 2.2623e-05
1:11859636 A G 0.112072 -1.6065e-05
1:11862214 C T 0.446077 -1.7832e-06
1:11862778 G A 0.326631 -6.1537e-05
1:11863057 A G 0.214520 -4.7786e-05
1:11869230 T C 1.193198 5.2790e-06
1:11870279 G A 0.091600 2.3768e-05
1:11874249 A G 0.052290 -2.7865e-05
1:11888073 T C 0.090257 -7.8666e-06
1:11891626 G A 0.061252 -2.7402e-05
1:11895667 C G 0.111780 -2.3205e-05
1:11896141 G A 0.059434 -2.4159e-06
1:11898789 T G 0.106061 -5.3114e-06
1:11899033 T G 0.536444 -2.9308e-05
1:11905059 G A 0.046419 2.7309e-06
1:11906068 G A 0.301794 1.9400e-05
1:11907648 T C 0.106979 -7.1701e-06
1:11913757 C T 0.793419 -1.2389e-05
1:11915728 G A 0.022685 -3.6466e-06
1:11915749 G A 0.278836 9.9146e-06
1:11926758 T C 0.092649 -2.5150e-07
1:11927825 T C 0.218528 -8.2783e-06
1:11932678 A G 0.733196 -2.7772e-05
1:11936324 C A 0.822113 2.8035e-05
1:11936644 T C 0.110293 -1.0880e-06
1:11941258 A G 0.036512 1.8560e-05
1:11958779 T C 0.051758 1.2553e-05
1:11960750 C T 0.070340 -2.9138e-06
1:11968503 T C 0.155410 3.6477e-05
1:11969844 G A 0.242395 3.4876e-05
1:11970032 T C 0.029073 2.5318e-05
1:11973523 C A 0.099085 -3.7760e-06
1:11973842 G A 1.117015 2.3592e-05
1:11982580 A G 0.112017 1.4075e-05
1:11999124 T C 0.169056 3.0616e-05
1:12000670 C T 0.121566 4.1728e-07
1:12009911 A G 0.022328 -3.6151e-06
1:12009955 T C 0.614169 -4.6991e-07
1:12009956 A G 0.312060 3.2656e-05
1:12010469 T G 0.170805 4.1402e-05
1:12020357 T G 0.286454 3.6635e-05
1:12036021 C T 0.181471 4.1886e-05
1:12042261 G A 0.935729 2.8045e-05
1:12046063 T G 1.301404 -6.4727e-06
1:12052405 A G 1.651320 -2.8400e-05
1:12060565 C T 1.212446 -3.0643e-05
1:12071433 G C 0.134705 3.3766e-05
1:12081637 A G 0.182987 1.8052e-05
1:12082334 T A 0.497215 -1.4453e-05
1:12082461 T C 0.305565 -2.5366e-05
1:12082538 A C 0.062265 -2.3111e-06
1:12082926 G A 1.431429 -1.9532e-05
1:12085452 C T 1.431007 -1.5071e-05
1:12095521 A G 0.097826 -1.7524e-05
1:12105048 C T 0.476672 -8.3420e-07
1:12108764 C T 0.129667 2.6647e-06
1:12112950 T C 0.400230 -2.4557e-05
1:12114052 T G 0.153862 1.0156e-05
1:12116502 G A 0.623348 -5.7680e-05
1:12124259 G A 0.401788 -1.5479e-04
1:12133949 G A 0.826819 -1.5958e-05
1:12134228 T C 0.029462 -1.9419e-05
1:12142243 A T 0.553147 -1.7228e-05
1:12144434 A G 0.242729 1.6322e-05
1:12155071 G C 0.299233 -1.9294e-05
1:12156236 G A 0.206843 9.8658e-08
1:12161669 C T 0.054452 3.0644e-06
1:12164437 T C 0.473303 7.8408e-06
1:12168584 A G 0.649957 -3.4967e-06
1:12169295 A G 0.059759 -1.2151e-05
1:12171012 C T 0.178111 -2.7543e-06
1:12173361 G A 0.154157 -7.5457e-06
1:12174100 A G 0.157091 -8.0898e-06
1:12175658 A G 0.030348 1.7627e-05
1:12176031 A G 0.024123 -4.8055e-05
1:12177834 A G 0.064579 -9.5048e-06
1:12183245 T G 0.301898 -2.1171e-05
1:12184375 C T 0.853870 4.8348e-05
1:12185036 A G 0.162992 -2.0938e-05
1:12186058 G A 0.042627 8.4813e-06
1:12187541 C T 0.396455 1.3665e-06
1:12187594 A G 0.057467 -9.4989e-06
1:12188427 C T 0.190176 6.0293e-06
1:12189489 T C 1.004074 1.7107e-05
1:12189561 A G 1.393248 2.2774e-05
1:12194745 A G 0.176131 2.2575e-05
1:12196769 T G 1.276849 1.0916e-05
1:12198179 A G 1.022734 9.1555e-06
1:12198362 A C 0.025275 -2.5206e-05
1:12204354 G A 1.849316 3.0844e-06
1:12206712 T C 0.109845 -1.4278e-05
1:12206755 A G 1.052391 1.7320e-05
1:12206866 T G 1.116502 4.3661e-06
1:12210844 T C 0.064323 1.6623e-05
1:12212141 A G 0.098371 -1.6768e-05
1:12213337 G A 1.072048 -5.4314e-06
1:12217140 T C 0.970366 -8.0590e-07
1:12218967 A G 0.024480 1.0813e-05
1:12219910 G A 0.827329 -2.4672e-05
1:12223482 A G 0.842263 5.7390e-06
1:12230081 A G 0.038177 -1.9519e-05
1:12233061 G A 1.859310 -3.5571e-05
1:12240824 G T 0.433084 -5.2082e-05
1:12241672 A G 0.026742 -1.5380e-05
1:12241991 A G 0.403333 -2.5245e-05
1:12242458 C T 0.495284 -3.3248e-05
1:12242870 A G 0.313440 -2.3111e-05
1:12250188 A C 0.079610 -3.0569e-05
1:12251808 G T 0.727046 -3.5890e-05
1:12252955 G T 0.478623 -3.8238e-05
1:12253062 A G 0.079351 -2.7502e-05
1:12254201 A G 0.399357 -1.9969e-05
1:12256941 G C 0.102945 2.3459e-06
1:12262792 G A 0.484810 -2.2951e-05
1:12263517 A C 0.079695 -1.6876e-05
1:12267999 T C 0.767268 2.1374e-05
1:12268637 T C 0.104370 1.6953e-05
1:12268721 A G 0.081697 -3.5396e-06
1:12271768 A G 0.057234 1.1012e-06
1:12272553 T C 0.046691 2.3719e-05
1:12274919 C T 0.082386 -2.8631e-06
1:12277664 G C 0.829036 4.4029e-06
1:12277967 A C 0.563203 6.5671e-06
1:12291130 C T 0.020127 2.4081e-05
1:12293612 A G 0.242931 -8.7447e-06
1:12296232 A C 0.154576 3.1022e-05
1:12296426 C T 0.103282 3.3885e-06
1:12306897 T C 0.020634 2.6600e-05
1:12316637 T C 0.026385 1.1435e-05
1:12329295 T C 0.451452 1.1686e-05
1:12336147 C T 0.031965 2.6587e-05
1:12339619 T A 0.448690 1.2317e-06
1:12341707 C T 0.034747 4.0346e-05
1:12342990 A G 0.029553 -1.3810e-05
1:12366460 G A 0.038012 -1.4547e-05
1:12371807 A G 0.031822 2.6985e-05
1:12373748 T C 0.192851 -2.6324e-06
1:12380343 A C 0.133799 1.6109e-05
1:12401868 C A 1.607232 2.8126e-05
1:12406918 A T 0.044257 1.7707e-05
1:12412647 A G 0.021108 3.0617e-05
1:12414802 T C 0.022500 6.7889e-06
1:12414859 C T 0.083320 -4.6798e-05
1:12418700 C T 1.806033 5.9229e-06
1:12420300 C T 0.068195 -4.1004e-07
1:12422986 A G 0.075943 1.1242e-05
1:12434029 C A 0.058315 -1.1523e-05
1:12436431 G A 1.334557 2.9661e-05
1:12436898 G A 0.376496 -1.2675e-05
1:12442469 C T 0.101299 -2.3297e-05
1:12445255 A G 0.028119 1.7970e-05
1:12464308 G A 0.067763 -2.1220e-05
1:12465498 G A 0.078481 1.3552e-05
1:12483989 C A 0.046461 1.6347e-05
1:12488475 A C 0.067192 -2.2593e-06
1:12490843 C T 0.144118 -2.5884e-05
1:12502427 C T 0.141437 -7.6094e-06
1:12504914 T C 0.050388 7.6847e-06
1:12508218 A G 0.070496 7.9718e-06
1:12521029 A G 0.099790 4.3796e-05
1:12526780 A G 0.165063 6.6646e-05
1:12528523 A G 0.032689 1.0681e-05
1:12533468 C T 0.136393 6.1801e-06
1:12539341 T C 0.057250 2.3166e-05
1:12546694 T C 0.472209 -4.1620e-06
1:12548003 A G 0.020598 2.3076e-05
1:12569358 T C 0.115925 2.0697e-05
1:12569789 T A 0.105577 4.6946e-05
1:12571994 G A 0.116765 2.0552e-05
1:12572154 T C 0.053170 2.0407e-05
1:12581535 C T 0.088371 2.2032e-05
1:12585129 T C 1.961310 2.7390e-05
1:12592294 T C 1.438693 3.1928e-05
1:12593373 G A 0.039012 2.4592e-05
1:12594871 T C 0.047321 -1.7133e-05
1:12595464 A G 0.211991 6.9447e-05
1:12595871 T C 0.311781 -1.3631e-05
1:12598434 C T 0.132345 -1.4108e-05
1:12599005 A C 0.217143 8.5848e-05
1:12600845 A G 0.073560 2.0877e-05
1:12602979 G A 0.325738 2.6434e-05
1:12604081 T G 0.505025 6.1902e-05
1:12605011 T C 1.402528 -3.0489e-05
1:12607136 T G 0.067189 1.0642e-05
1:12611674 T C 0.032900 -1.6120e-05
1:12613422 G A 1.151927 3.1810e-07
1:12615069 T G 0.155819 -1.5633e-05
1:12617009 A G 0.655929 -3.3851e-05
1:12626262 A G 0.092334 -4.0141e-05
1:12628637 A G 1.088971 1.1108e-05
1:12634036 T C 0.047217 2.0673e-05
1:12637028 T C 0.068617 1.2465e-05
1:12637399 C A 0.499786 -7.2383e-06
1:12638964 C T 1.724475 -1.6789e-05
1:12641576 G A 0.060353 7.0966e-06
1:12642315 A G 0.161652 2.0061e-05
1:12642748 G A 0.050232 1.0064e-06
1:12648862 T C 0.237578 -5.1894e-05
1:12649900 G A 0.310324 1.5537e-05
1:12650069 C T 0.486462 1.2954e-04
1:12654035 T C 1.018349 8.0007e-05
1:12659061 A G 0.173006 -4.4879e-05
1:12660488 C T 0.329666 5.3469e-06
1:12663304 A G 0.998299 4.0904e-05
1:12663559 T C 0.028823 -3.2375e-05
1:12663688 C G 0.271500 -8.6398e-05
1:12669753 T C 1.152297 -6.8749e-05
1:12671229 C T 0.425015 -3.5099e-06
1:12671324 C A 0.555429 -1.6516e-06
1:12672149 T C 1.226708 -3.0840e-05
1:12672625 C T 0.819435 -7.6731e-06
1:12674271 G T 0.429049 -5.4342e-06
1:12676205 T C 0.256570 -1.5093e-05
1:12678190 A G 0.076111 4.5721e-07
1:12679850 C T 0.723008 -2.8913e-05
1:12681568 A G 1.017839 5.8975e-06
1:12682761 T G 0.076274 4.6815e-05
1:12682909 G A 1.890609 -1.0999e-05
1:12684504 T C 0.626139 -8.2235e-06
1:12688518 G A 0.057993 3.1193e-05
1:12689692 A G 0.148617 2.7362e-05
1:12695826 G T 0.036464 5.4114e-05
1:12697105 C T 0.132939 3.3217e-06
1:12704216 T G 0.033705 -9.6377e-06
1:12718815 G A 0.101065 -1.9218e-05
1:12719211 T C 1.915553 -9.5942e-07
1:12724786 T C 0.059116 7.1413e-05
1:12731572 C T 0.147594 -4.5484e-06
1:12738442 G T 0.035048 -2.6730e-07
1:12743326 A G 0.023428 3.7042e-05
1:12745825 A G 0.113578 -1.1835e-05
1:12746537 C T 1.804540 -7.4601e-06
1:12751429 T C 0.058681 -1.6706e-06
1:12751921 A G 0.028524 2.1334e-06
1:12753614 T C 0.431435 -4.7373e-05
1:12754569 T C 1.829760 -2.7036e-06
1:12755946 T A 0.065371 2.6127e-06
1:12763781 T G 1.343334 1.3006e-05
1:12765166 T C 1.816978 -1.4983e-05
1:12771713 G A 1.744031 3.0533e-05
1:12774999 C T 1.702738 3.5521e-05
1:12776344 T A 1.664291 1.9875e-05
1:12778482 T C 0.074641 1.5579e-06
1:12779618 C T 1.654333 1.7258e-05
1:12786363 T C 1.464929 -9.0156e-06
1:12788113 G A 0.190601 -1.5612e-06
1:12794607 A G 0.115555 8.3598e-05
1:12798739 A G 1.582249 2.5521e-05
1:12803975 T C 1.423772 -2.1669e-05
1:12805941 A G 0.038885 1.1871e-05
1:12815650 G T 0.023873 1.2767e-05
1:12820870 C T 1.564923 2.5819e-05
1:12822042 C G 0.027197 2.1393e-05
1:12828649 A C 1.490470 4.7429e-06
1:12829579 G A 1.531089 6.1475e-07
1:12830590 T C 0.483579 -1.6439e-06
1:12832989 A G 0.028774 1.8755e-05
1:12833428 C T 1.655589 3.8918e-05
1:12835158 A G 0.060473 -1.7782e-05
1:12835868 C T 1.602182 1.0323e-05
1:12837840 C G 1.600682 8.5931e-06
1:12866014 G A 0.018777 -1.9644e-05
1:12866974 G T 0.074216 -1.8065e-05
1:12868100 C T 0.075835 -1.6622e-05
1:12870268 C T 0.075871 -2.2989e-05
1:12871828 A G 0.075865 -2.1593e-05
1:12912501 A G 0.092117 -1.4947e-05
1:13178497 A G 0.053027 -1.9009e-05
1:13179211 C A 0.177550 -6.6558e-06
1:13183032 T C 0.070344 9.8413e-06
1:13185887 C G 0.248176 6.2310e-06
1:13186398 A G 1.132761 1.6287e-05
1:13186401 C A 0.045029 -1.8078e-05
1:13497768 A G 0.229529 2.4344e-05
1:13703662 A G 1.279313 -1.4663e-05
1:13783354 T C 0.556383 1.1592e-05
1:13784062 T C 0.720680 1.4786e-06
1:13785516 C G 0.273341 1.0986e-06
1:13789192 A C 0.046376 5.7622e-06
1:13789278 C T 0.209190 8.8744e-06
1:13789550 A G 0.119924 -5.5346e-05
1:13793246 G A 0.785769 5.4782e-05
1:13798033 G A 0.048463 4.6771e-06
1:13802325 C T 0.794286 5.6762e-05
1:13802373 A G 0.048626 4.7536e-06
1:13802437 A G 0.530787 1.4733e-05
1:13803760 C T 0.209077 1.7370e-05
1:13806900 A G 0.239331 6.7462e-05
1:13809149 A G 0.044763 3.7182e-06
1:13809227 G T 0.090344 -3.1624e-05
1:13810098 T C 0.030988 -5.5717e-05
1:13810535 T C 0.038265 -5.1378e-05
1:13814373 A C 0.495949 3.5612e-05
1:13815792 G A 0.313771 2.0282e-06
1:13819335 A G 0.591182 -1.0940e-05
1:13819532 G A 0.325715 1.0588e-05
1:13819930 G A 0.667079 2.0085e-05
1:13821440 T C 0.632725 2.9452e-05
1:13825513 T G 0.742603 1.4570e-05
1:13827342 C T 0.159432 1.6170e-06
1:13830144 T A 0.082308 2.6895e-08
1:13830577 G A 1.654271 2.2417e-06
1:13831377 T C 0.083817 -9.4634e-06
1:13832531 G C 0.091688 -1.9935e-06
1:13835765 T C 0.120547 -1.4948e-05
1:13837629 A C 1.054945 -1.0956e-05
1:13838042 G A 1.330990 -5.8761e-06
1:13840369 C T 0.022584 3.1519e-08
1:13841381 T C 0.196100 9.6464e-06
1:13842586 G A 0.025022 1.3905e-06
1:13845032 A G 0.939264 -5.5051e-05
1:13851036 G T 0.643287 1.3448e-05
1:13854483 A G 0.060609 -2.3353e-05
1:13855662 G A 0.057389 5.6709e-07
1:13859570 G A 0.245294 1.3776e-05
1:13859821 G A 0.025376 -3.1774e-05
1:13862092 A G 0.187171 1.2737e-06
1:13862750 C T 1.603925 -5.3241e-05
1:13863632 A G 0.096369 5.0846e-06
1:13872562 A G 0.034847 2.2739e-06
1:13873608 G A 0.414609 2.5107e-05
1:13874952 A G 0.040466 4.0508e-05
1:13879172 T G 0.026869 -4.9309e-06
1:13880522 G A 1.001750 -9.4509e-05
1:13885279 A G 1.628022 -9.6379e-05
1:13890695 C T 1.586703 -9.8400e-05
1:13890765 T C 0.345914 -8.3677e-06
1:13896863 T C 0.164258 2.4809e-05
1:13901884 C T 0.289278 -1.1122e-05
1:13904036 G A 0.907903 1.1380e-04
1:13904815 G A 0.063823 3.4898e-05
1:13906611 A G 0.055887 8.1564e-06
1:13909142 C A 0.889100 2.8149e-04
1:13911393 T C 0.120242 -6.8546e-06
1:13911563 T C 0.353928 3.1455e-04
1:13914909 T C 0.598822 7.6343e-05
1:13922400 G A 0.215588 -2.0599e-05
1:13924863 G A 0.395332 2.8772e-05
1:13926782 A G 0.117285 2.9436e-06
1:13927707 G A 0.112611 -1.3716e-05
1:13928985 T C 0.057299 -5.0570e-06
1:13930604 C T 0.053481 2.0961e-04
1:13932007 G C 0.962238 -2.5250e-05
1:13932427 T C 0.879736 -1.0376e-04
1:13934173 A G 0.041553 -1.3076e-05
1:13935348 T C 0.063105 -9.5505e-06
1:13935402 A C 1.391713 1.6955e-05
1:13938377 C A 0.751519 2.0189e-04
1:13939177 A G 0.093301 5.3514e-06
1:13940864 G C 1.901882 -5.9278e-06
1:13941631 A G 0.175797 -3.8403e-05
1:13942435 G A 0.046480 4.3992e-07
1:13948225 A C 1.513149 1.9255e-05
1:13948609 A G 0.029563 4.1705e-06
1:13949087 A G 0.161197 -1.1027e-05
1:13950070 G A 0.041936 -3.1129e-06
1:13954726 A G 0.183113 -1.7323e-05
1:13957405 T C 0.834693 2.7715e-05
1:13957636 T C 0.051054 -3.2820e-05
1:13966218 A G 0.154518 -2.0181e-05
1:13968020 C A 0.071087 4.4096e-05
1:13977932 C A 0.084758 -5.6699e-05
1:13992029 A G 0.576043 -5.8850e-06
1:13992480 G A 0.168699 1.1071e-05
1:14001835 G T 0.042290 2.3535e-05
1:14007649 G A 1.439092 6.6926e-05
1:14009956 A G 0.125263 -3.7074e-06
1:14023251 A C 0.094538 1.4606e-05
1:14031043 G T 0.163336 7.3578e-06
1:14033539 G A 0.030803 -2.8964e-05
1:14039931 C T 0.087381 -2.4084e-05
1:14045521 C A 0.521442 3.4145e-05
1:14048523 G A 0.031689 1.9920e-05
1:14050900 C A 0.047814 9.2035e-06
1:14065056 T C 0.033120 -1.6103e-06
1:14075880 T C 0.047766 -1.6601e-05
1:14076565 A G 0.466467 -6.1817e-05
1:14079495 G C 0.036954 -5.0602e-06
1:14086496 A G 0.040203 1.6969e-06
1:14087557 A G 0.028599 1.2885e-05
1:14090396 T C 0.033851 1.2750e-05
1:14096821 C T 0.474907 -5.8398e-05
1:14097082 C T 0.211423 -9.0109e-06
1:14097480 A G 0.172905 7.4848e-06
1:14102908 A G 0.034120 -1.3073e-05
1:14104818 C T 0.065705 -3.6565e-06
1:14105298 A G 0.695155 -5.4042e-05
1:14106330 T C 0.036194 3.2750e-05
1:14107135 G C 0.036266 3.4901e-05
1:14107360 A T 0.094713 1.2166e-05
1:14107932 T C 0.050093 7.6516e-06
1:14109114 G A 0.731382 -3.7245e-05
1:14112749 C T 0.493573 -7.9966e-05
1:14116491 G C 1.927949 3.4558e-06
1:14118779 T G 0.749981 -4.8260e-05
1:14122145 C T 0.024616 3.7355e-05
1:14123747 G A 0.464393 -1.1110e-04
1:14125496 C G 1.472088 -2.6384e-05
1:14127020 A G 0.174168 3.9561e-06
1:14128113 A G 0.024779 -4.1028e-05
1:14130628 G A 0.589150 1.3467e-05
1:14132467 A G 0.059847 1.2564e-05
1:14132884 A C 0.034925 2.3649e-05
1:14133491 T C 0.109245 5.6111e-07
1:14133550 C T 0.035990 -4.6022e-06
1:14133891 T C 0.028816 2.6767e-05
1:14134437 G A 1.654235 -1.6412e-05
1:14136289 A T 0.093184 1.2167e-05
1:14138493 A G 1.695587 1.5102e-05
1:14139826 T C 1.687888 2.2962e-07
1:14140733 A G 0.148075 -2.2811e-05
1:14143003 G A 1.707265 -9.6264e-07
1:14146001 G A 0.027810 2.5859e-05
1:14148407 A C 0.336199 4.8309e-05
1:14149197 G C 1.556344 1.3650e-05
1:14151718 C T 0.094629 -1.4805e-06
1:14155002 A G 0.033770 1.6853e-05
1:14157577 G A 1.569143 -3.2533e-05
1:14157624 C G 0.398730 1.3118e-05
1:14160957 A G 0.033834 -2.7211e-05
1:14161483 G A 0.325258 3.3547e-05
1:14164286 A C 1.258079 -5.2650e-05
1:14166750 C T 0.414550 1.6760e-05
1:14171622 G A 0.460609 -4.3897e-05
1:14177680 A G 0.032526 4.4123e-06
1:14180711 A G 0.072161 2.3008e-05
1:14192817 A G 0.022815 5.7880e-05
1:14194816 A G 0.049969 -3.5417e-05
1:14195969 A C 0.029242 -2.0076e-05
1:14198107 T C 0.371469 6.0037e-05
1:14198491 C T 0.352779 1.2792e-06
1:14198978 C G 0.055137 -3.7376e-05
1:14201930 T C 0.207457 -1.9446e-05
1:14203910 A G 0.272049 -1.4029e-05
1:14205141 C T 0.117067 -4.5415e-05
1:14205571 A G 0.943639 -3.1028e-05
1:14208571 A G 0.177595 -1.1324e-05
1:14210730 T G 0.929280 1.1749e-05
1:14216150 T C 0.161564 1.0041e-05
1:14219864 A C 1.630151 -2.0535e-05
1:14220186 G A 0.733550 -3.6847e-05
1:14226608 T G 0.266021 2.6576e-05
1:14228236 G A 1.390239 5.0022e-05
1:14230131 C A 0.021400 2.9033e-05
1:14231877 G A 0.066121 4.0169e-06
1:14232929 C T 0.407023 -3.3762e-05
1:14234026 T G 1.085106 6.3506e-05
1:14235500 T G 0.853425 1.9304e-06
1:14238641 A G 0.231330 -7.0908e-07
1:14240592 C T 0.481846 -1.0011e-06
1:14241005 T C 0.094181 1.4988e-05
1:14243789 G A 0.100361 -2.2958e-05
1:14246931 C T 0.227282 -4.2138e-06
1:14250509 T G 1.935849 -8.2234e-05
1:14252247 G A 0.466873 5.1434e-06
1:14252412 A G 0.066994 -2.8688e-06
1:14253566 G A 0.388399 2.6109e-05
1:14254466 A G 0.028657 4.2606e-05
1:14255114 C T 0.240483 -2.8253e-05
1:14255978 G T 0.198174 -3.1162e-05
1:14258256 G A 0.078890 -2.1985e-05
1:14259163 C A 0.033244 -6.7431e-06
1:14275318 A G 0.047837 3.5919e-05
1:14281492 A G 0.054939 -5.6331e-05
1:14292310 C T 0.438083 -1.3993e-05
1:14293056 T C 0.020085 1.7689e-05
1:14295824 T G 0.253966 -4.5838e-07
1:14296513 C A 0.831733 1.7415e-05
1:14297036 A G 0.085414 -6.1117e-05
1:14303852 G A 0.058263 -1.5864e-05
1:14308709 A G 0.813959 1.8760e-05
1:14311374 C T 0.490590 -4.5133e-07
1:14313250 A G 0.042231 -3.4551e-05
1:14315684 T C 0.269585 -3.4846e-05
1:14317494 G T 0.356252 3.5267e-05
1:14319607 T C 0.296704 -1.5688e-05
1:14320350 A G 0.283708 -2.7281e-05
1:14340185 A C 0.273591 -3.8374e-05
1:14345544 A G 1.026161 2.9914e-05
1:14348554 A G 0.049408 6.8001e-06
1:14371830 A C 0.983794 3.0708e-05
1:14377390 C T 0.384686 -3.9736e-08
1:14377966 A C 0.478623 2.5037e-06
1:14379959 G A 0.061330 -3.8963e-05
1:14381561 A G 0.021822 3.0590e-05
1:14382879 T G 0.070301 6.8137e-06
1:14386559 G A 1.878142 5.9824e-05
1:14387969 A G 0.043312 2.3634e-05
1:14391038 C T 0.143070 -1.0761e-05
1:14391685 C T 0.433584 1.5864e-05
1:14395050 T C 0.060109 6.5126e-05
1:14395819 G A 0.027346 3.1447e-06
1:14399115 G A 0.051180 2.9255e-05
1:14399301 A G 0.029180 -1.4909e-05
1:14399627 G A 0.242327 1.0491e-06
1:14405785 A C 0.204604 -3.5721e-05
1:14406741 A G 0.159390 -1.0595e-05
1:14407802 T G 0.411408 -1.4981e-05
1:14424893 A G 0.720885 2.9506e-05
1:14434528 C A 0.022851 2.9291e-05
1:14436711 T C 0.288486 2.7609e-05
1:14439423 C T 0.529589 3.1015e-05
1:14440876 G A 0.498065 5.2167e-05
1:14441351 C G 0.062037 -2.0802e-05
1:14441384 G A 1.594827 -5.6991e-05
1:14441738 A G 0.827621 2.4001e-05
1:14449922 C A 0.196233 -2.0918e-05
1:14451913 G T 0.220223 -3.8338e-05
1:14452337 G A 0.103480 3.1430e-05
1:14454092 T C 0.853769 -2.1892e-05
1:14456830 A G 0.040274 5.4611e-06
1:14465151 A G 0.521322 -3.9892e-05
1:14468557 T C 0.962582 -3.1056e-05
1:14476584 C A 0.716837 -2.5443e-05
1:14477104 T C 0.280816 -5.5997e-05
1:14487230 A C 0.201926 -3.8796e-06
1:14490361 G A 1.028164 -3.7162e-05
1:14491442 G A 0.315338 -1.1536e-05
1:14493787 C T 0.462767 -2.6580e-05
1:14496237 T C 0.090341 -3.3570e-05
1:14505754 T C 0.032007 -2.7795e-05
1:14507057 G A 0.330461 6.1514e-07
1:14507739 A G 0.904482 -1.4463e-05
1:14510164 G A 0.668140 -3.8487e-05
1:14513235 A G 0.099809 1.4027e-05
1:14521856 C T 0.098981 4.1311e-05
1:14536470 T C 0.912619 9.6253e-06
1:14537327 G A 0.050862 -3.7561e-05
1:14540436 T G 1.149207 3.3861e-05
1:14542394 A G 0.021822 4.5327e-05
1:14553662 G A 0.598637 -7.6482e-05
1:14555808 G A 0.033309 1.5484e-05
1:14559081 T C 0.055461 -3.6414e-05
1:14566290 C A 0.106161 -6.1538e-06
1:14575095 C G 0.648318 -7.0003e-05
1:14575992 C A 0.030449 2.2396e-05
1:14577571 T C 0.049197 -3.6120e-06
1:14586879 G A 0.707347 1.6528e-05
1:14587210 G A 0.138032 3.6962e-06
1:14588462 T C 0.035013 -9.1109e-06
1:14588963 G T 0.465513 -3.8269e-05
1:14589127 C A 1.426232 3.8092e-05
1:14591857 A T 0.535941 -3.6466e-05
1:14595692 T C 1.081077 8.1160e-05
1:14600514 A C 0.084628 -3.4693e-05
1:14603198 C T 0.644793 -8.9878e-07
1:14605530 A G 0.105048 8.3291e-06
1:14607341 G A 0.100919 8.5920e-05
1:14619237 G A 0.042439 -2.2414e-05
1:14620211 T G 0.059366 -7.2816e-06
1:14622770 G T 0.102565 7.2599e-05
1:14629281 A C 0.104259 4.5066e-06
1:14629449 G A 0.495096 -8.8729e-05
1:14631625 T C 0.426862 3.1316e-05
1:14632298 A G 0.104678 -4.7049e-05
1:14634654 A G 0.021156 1.1887e-05
1:14635852 C A 0.913346 2.3830e-05
1:14637532 C T 0.071285 -5.2221e-06
1:14639004 C T 0.043189 -6.3428e-06
1:14648384 G A 0.167761 -1.0086e-05
1:14650265 G A 0.031222 -3.5498e-05
1:14650679 T G 0.205380 3.2370e-07
1:14652280 C T 0.057532 3.2980e-05
1:14665294 A G 0.052654 3.8043e-06
1:14665931 C T 0.249052 2.4072e-05
1:14666044 T C 0.618551 1.5459e-05
1:14670045 A G 0.082051 2.3892e-06
1:14671749 A G 0.634043 -6.5341e-06
1:14672341 G T 0.153398 -7.7242e-06
1:14672491 A G 1.945350 -1.4689e-05
1:14674266 C T 0.470236 1.9764e-05
1:14695381 T C 0.098544 -1.1662e-05
1:14697489 A G 0.166430 -1.2687e-05
1:14697781 A G 0.059717 -1.1932e-05
1:14698382 T C 0.065267 -1.7095e-05
1:14699809 A G 0.094739 -1.3631e-05
1:14700486 G A 0.735481 9.6494e-06
1:14702982 C T 0.159906 -2.7396e-05
1:14703854 T C 0.528865 1.4447e-05
1:14704694 A C 1.796811 9.3406e-06
1:14716544 T C 0.198060 -1.9161e-05
1:14716689 C T 0.319259 -2.3242e-05
1:14717066 C T 0.080461 -1.2271e-04
1:14717634 T C 0.051440 2.1958e-05
1:14717960 A G 0.478902 -1.3375e-06
1:14718934 A G 0.493456 1.4282e-05
1:14719554 T C 0.710826 -1.9034e-05
1:14721033 A G 0.021341 -5.0100e-06
1:14726096 C T 1.903313 -6.4661e-06
1:14726485 C A 0.270101 3.2272e-05
1:14729115 A G 0.046217 -1.5858e-05
1:14731583 T C 0.696230 1.4681e-05
1:14731661 A G 0.084122 -1.0626e-04
1:14731703 T C 0.046811 1.0202e-05
1:14731789 C T 0.032332 -1.4260e-06
1:14733258 A G 0.199057 -4.6683e-05
1:14737314 A G 0.041719 3.6558e-06
1:14740150 G A 0.044380 -3.8239e-05
1:14743895 A G 0.054712 -2.0691e-05
1:14745118 C A 0.081204 2.7805e-05
1:14745572 A G 0.172451 9.9553e-06
1:14748760 A G 0.877775 -1.3298e-05
1:14751169 A G 0.144699 -7.6367e-06
1:14752452 G A 0.558110 -1.3246e-05
1:14763852 T C 0.154631 -2.4250e-05
1:14775550 T C 0.207126 8.7800e-06
1:14775619 A G 0.044179 7.8480e-06
1:14775973 A G 0.035081 -1.7552e-05
1:14781039 G T 0.743067 1.0186e-05
1:14783300 T G 0.031657 4.3370e-05
1:14783662 C T 0.069720 6.2821e-06
1:14785846 T C 1.059684 1.5884e-05
1:14788118 G C 0.281069 -4.2401e-05
1:14790931 A C 0.041420 6.7992e-06
1:14796432 G A 1.880005 -3.4614e-06
1:14802655 A G 0.042631 3.7989e-06
1:14804874 G A 0.217938 -2.1456e-05
1:14808571 A G 0.059554 2.3137e-05
1:14808684 T C 0.052667 9.4997e-05
1:14817323 T C 0.059986 2.9480e-05
1:14818031 C T 1.284133 9.4981e-05
1:14821610 T C 0.497624 3.7307e-06
1:14829664 G A 1.077254 -2.2927e-05
1:14831088 A G 0.051609 -3.9985e-05
1:14835764 G A 1.671656 -8.0273e-06
1:14838089 C T 0.083765 5.0139e-05
1:14838221 T G 0.067890 -3.6215e-05
1:14846789 T C 1.020121 -5.7859e-05
1:14849996 C T 0.610215 -2.5411e-05
1:14853297 A G 1.009244 -2.5494e-06
1:14859785 G A 0.043439 6.1203e-06
1:14861873 T C 0.388853 -1.3803e-05
1:14863619 G A 0.406695 -1.9573e-05
1:14864678 G A 0.073658 -3.2170e-06
1:14865664 C G 0.427453 3.3918e-05
1:14867532 A G 0.102500 7.6247e-06
1:14870242 G A 0.072619 -3.7492e-05
1:14872671 G A 0.053378 -1.6442e-05
1:14873205 C G 1.006144 -9.0150e-06
1:14873401 A G 0.028878 1.7294e-05
1:14875147 C T 1.119975 -8.5990e-07
1:14876580 C T 1.033338 3.0839e-05
1:14877802 T C 0.530108 -1.9700e-05
1:14877919 T C 0.027356 -3.0043e-05
1:14878386 A G 0.743697 1.2148e-05
1:14880016 A G 1.148292 3.8901e-05
1:14880926 T C 0.496696 2.9935e-04
1:14881158 T C 0.346644 1.1321e-05
1:14881805 T C 0.029985 2.4836e-06
1:14883674 T C 0.503239 1.0401e-05
1:14884298 A G 0.633735 -4.8321e-05
1:14885901 C T 0.050998 -4.2389e-05
1:14888625 T C 0.134413 -5.4240e-05
1:14901522 G A 0.254340 -2.6681e-05
1:14902320 T C 0.299648 1.2431e-05
1:14915147 A G 1.626954 -2.6977e-05
1:14915802 G C 0.212923 4.7317e-05
1:14915953 C G 0.300839 -3.5129e-05
1:14920119 G A 0.082723 5.8682e-06
1:14921128 A G 0.041121 -2.0625e-05
1:14921877 G A 0.026827 6.4997e-06
1:14929802 G T 0.791650 -1.6500e-05
1:14936284 A G 0.056922 -1.3538e-05
1:14940600 G T 0.047879 7.9979e-07
1:14941106 A G 0.046532 8.0169e-05
1:14944191 T G 0.498718 1.6304e-06
1:14945568 T G 0.043858 3.7727e-05
1:14961717 A G 0.037356 3.1006e-05
1:14963447 G A 0.037064 -2.7662e-05
1:14973064 C A 0.105217 -1.7231e-05
1:14973245 G T 0.023234 1.4218e-05
1:14974482 G A 0.291410 -1.9724e-06
1:14975734 A G 0.076744 1.2661e-05
1:14978743 A G 0.534623 9.5629e-06
1:14992704 A G 0.049771 -1.4482e-05
1:14993039 A G 0.030310 -6.9354e-06
1:14994621 A C 0.441835 2.7479e-05
1:14994807 A G 0.413327 8.6707e-06
1:14999419 G A 0.055384 -1.1312e-05
1:15002813 T C 0.993593 1.5860e-05
1:15010607 T C 1.094415 -8.1957e-06
1:15023903 G A 0.105304 -2.8978e-05
1:15036568 A G 0.022425 2.4993e-05
1:15038509 G A 0.031485 3.3010e-05
1:15041735 T C 0.329201 -1.2422e-05
1:15042875 A G 0.876328 -1.0770e-05
1:15048871 T G 0.581811 1.6353e-06
1:15051754 G A 0.063164 1.7827e-05
1:15054252 A G 0.271968 3.0982e-06
1:15056175 G A 0.702254 2.7029e-06
1:15057801 C T 0.286337 -6.6715e-06
1:15059948 G T 0.521315 -3.1538e-06
1:15062221 A G 0.074605 1.9476e-06
1:15064757 A G 0.065144 7.0060e-06
1:15065364 C T 0.765528 -1.8547e-05
1:15066263 A G 0.045971 -2.0758e-05
1:15066944 C T 0.894365 8.8140e-06
1:15072279 T C 0.127356 -4.8097e-05
1:15075767 C T 0.833804 -4.4308e-06
1:15077934 A G 0.129177 -2.7856e-05
1:15078003 A G 0.065562 5.3742e-06
1:15080728 G A 0.066452 -6.3244e-06
1:15081424 G A 1.064540 -2.2961e-05
1:15082319 T C 0.115438 2.6544e-05
1:15089952 C A 0.945344 2.5728e-08
1:15090541 G A 1.025236 6.6535e-05
1:15093471 A C 1.332301 -8.1839e-07
1:15095757 G A 0.030777 5.7403e-06
1:15095773 T C 1.574751 -8.4011e-06
1:15096766 C T 0.069853 2.9290e-05
1:15097427 C A 0.253531 7.4221e-08
1:15098043 G T 0.447603 -8.3977e-05
1:15099523 T C 1.058230 3.9050e-05
1:15099694 C T 0.432766 -5.7923e-05
1:15100113 T C 0.047577 -3.6107e-06
1:15100216 T G 0.025911 8.1092e-06
1:15101344 A G 0.021578 8.8438e-06
1:15101423 A G 0.075683 -2.7207e-06
1:15101472 T C 0.223709 4.9619e-05
1:15102854 T C 0.955133 -3.5514e-05
1:15108686 C T 0.112426 2.9706e-05
1:15109680 C T 0.161460 -1.2941e-06
1:15110982 C T 0.089932 1.0643e-05
1:15113132 G A 1.512136 -1.3652e-05
1:15113781 G A 0.142187 2.0082e-05
1:15114800 A C 0.062969 5.6108e-06
1:15115510 C T 1.845035 1.5171e-04
1:15116033 A G 1.413755 -4.2948e-05
1:15118811 A G 0.285659 1.1553e-04
1:15120027 G A 0.096554 5.5308e-05
1:15120133 A C 0.409130 7.9764e-05
1:15123189 C T 0.575956 2.2883e-05
1:15125699 A C 1.290232 -8.1994e-05
1:15126214 A G 0.447268 1.2497e-05
1:15126664 G A 0.135299 2.4826e-05
1:15127743 T C 0.462657 1.7987e-05
1:15130704 C A 0.140895 -2.5825e-05
1:15136508 T C 0.420390 1.1449e-06
1:15140711 A G 0.143881 -3.1707e-05
1:15142364 T G 0.482920 1.7177e-05
1:15142578 G A 0.035714 -7.0622e-06
1:15144696 A C 0.053602 -1.0746e-05
1:15145803 C T 0.075767 2.5293e-05
1:15149693 C T 0.108226 4.0049e-05
1:15150652 A G 0.577069 -2.6575e-05
1:15152755 C T 0.200069 -3.5292e-06
1:15153369 A G 0.131050 -4.0425e-05
1:15153656 C T 1.890830 4.3914e-05
1:15154443 C G 1.238059 1.9654e-06
1:15154630 T C 0.413145 9.3160e-06
1:15158825 A C 0.032491 -2.4257e-05
1:15158929 C T 0.035464 3.5952e-05
1:15162350 G A 0.195084 1.9013e-05
1:15166381 A C 0.108278 -3.2867e-05
1:15166756 C T 0.023217 8.6612e-06
1:15166787 G A 0.031825 2.3668e-05
1:15169335 T C 1.270838 3.7464e-06
1:15170767 G A 0.249912 5.9519e-06
1:15173187 A G 0.068451 -1.4099e-05
1:15176830 G T 0.117466 -2.2077e-05
1:15177710 A G 0.114785 3.4793e-06
1:15178712 G A 0.082986 -1.9619e-06
1:15178795 A G 0.094927 1.4361e-05
1:15181575 T G 0.029284 -8.5187e-06
1:15182153 A G 0.332506 -3.3160e-05
1:15183309 C T 1.270131 -3.4630e-05
1:15184139 C T 0.315793 -2.0301e-05
1:15187450 A C 0.843843 -2.7725e-05
1:15191252 A G 0.093616 -4.6484e-05
1:15191709 G C 0.045818 1.4719e-05
1:15192285 G A 0.560567 2.2381e-05
1:15192740 A G 1.401788 -9.1023e-06
1:15197420 A G 0.480246 -1.8564e-05
1:15205817 C T 1.014467 -3.9475e-05
1:15211824 C A 1.626399 -2.5873e-05
1:15213819 A G 0.115756 -9.8641e-06
1:15216378 T C 0.250188 -1.4660e-05
1:15216489 G A 0.129960 3.7290e-05
1:15218322 A C 0.111221 2.3401e-05
1:15218452 G A 0.028375 -1.3168e-06
1:15221551 G T 0.227331 1.4085e-05
1:15226055 C T 1.884066 -7.1404e-06
1:15231026 C T 1.750893 -9.5241e-06
1:15234557 C G 0.351981 -3.5352e-06
1:15240917 G C 1.459401 2.3865e-05
1:15243757 C T 1.048493 -8.3796e-06
1:15247407 T C 0.172240 -1.6152e-05
1:15247464 A G 0.394241 7.0403e-06
1:15253670 A G 0.188261 -5.1850e-05
1:15260020 A G 0.147825 5.7332e-06
1:15263815 A G 0.251328 3.6984e-05
1:15272745 C T 0.276129 4.3594e-05
1:15273097 C T 0.491038 -1.3822e-05
1:15277493 T C 0.050995 2.5344e-05
1:15283217 G A 0.449862 -2.4763e-05
1:15286572 C T 0.025493 2.2229e-06
1:15287168 T C 0.042712 1.4458e-05
1:15295333 G A 0.914411 2.9522e-06
1:15299672 G A 0.551667 3.6753e-05
1:15301165 A G 1.892450 2.1588e-05
1:15309861 T C 0.647815 -1.0736e-05
1:15312879 G A 0.052959 -1.0726e-05
1:15313292 A G 0.100293 9.3419e-06
1:15314311 G A 0.440760 -6.2280e-06
1:15316062 C T 0.127756 -6.0560e-06
1:15320285 T C 0.941426 -4.2782e-05
1:15320449 T C 0.479574 -2.1201e-06
1:15320878 G A 0.346148 -6.2381e-05
1:15322963 C G 0.026989 -1.5110e-05
1:15323105 G A 0.449034 6.4366e-06
1:15323416 A G 0.451978 -6.7611e-05
1:15328112 T C 0.186901 -3.0383e-05
1:15328193 T C 0.306065 -5.3677e-05
1:15331802 G A 0.859157 -7.0176e-05
1:15332359 T C 0.021426 -2.0363e-05
1:15334782 C T 0.228594 3.2890e-06
1:15338235 T C 0.187849 -4.8633e-05
1:15339902 G T 1.742869 5.1590e-06
1:15343374 C T 1.910996 -5.5790e-06
1:15344403 T G 1.074790 -2.7584e-05
1:15346319 A G 0.056341 1.1968e-06
1:15346330 C T 0.418734 -4.2976e-05
1:15347076 T C 0.056594 3.8036e-05
1:15347711 C T 0.187541 -1.0399e-05
1:15350837 T C 0.168825 -3.0202e-07
1:15351854 T G 0.323041 2.1684e-05
1:15352303 A G 0.610270 1.9907e-06
1:15353101 A G 0.967100 1.0800e-05
1:15358005 T C 0.027047 2.9424e-06
1:15359040 A C 0.047759 -2.7659e-06
1:15359622 G A 1.678426 1.5970e-05
1:15359710 A G 0.347518 1.2603e-05
1:15361954 T G 0.104746 -2.7958e-05
1:15362605 C T 0.218152 2.5723e-05
1:15362682 A G 0.027736 -1.7565e-06
1:15368553 G A 0.336086 -1.1491e-05
1:15368902 A G 0.544874 3.8422e-05
1:15369805 G A 0.060012 1.6605e-05
1:15371724 A G 1.398221 -2.0105e-05
1:15371782 A G 0.122676 -2.1936e-05
1:15372271 G A 0.197265 -1.4833e-05
1:15373038 A G 1.067130 -5.2048e-06
1:15373378 T G 0.728441 -2.0850e-05
1:15373880 A G 1.055822 -8.4344e-06
1:15375046 C T 0.143147 1.1758e-05
1:15377554 A G 0.131579 -9.5789e-07
1:15377687 C T 0.481736 2.6616e-06
1:15387317 G A 0.042926 1.2090e-05
1:15387443 G T 0.216396 -2.7007e-05
1:15387680 G T 0.289093 1.3663e-05
1:15388673 C T 1.312664 3.5892e-05
1:15389785 A G 0.039193 -1.1438e-05
1:15389862 C A 0.391002 -1.6385e-05
1:15390178 T C 0.464617 -4.9294e-06
1:15396723 C T 0.124805 3.8320e-05
1:15400813 T C 0.164197 -5.9064e-06
1:15403275 T C 0.163947 -1.4855e-05
1:15403344 T C 0.218233 -1.2556e-05
1:15405089 G C 0.140781 5.3858e-05
1:15405224 A G 0.043429 -1.1869e-05
1:15405489 G A 0.400785 -3.4415e-06
1:15407733 T C 0.091464 -2.9847e-05
1:15409769 C G 0.085433 -1.5787e-05
1:15414534 G T 0.038713 3.3001e-05
1:15417123 A G 0.031919 -1.1955e-05
1:15421655 G A 0.610592 2.2250e-05
1:15424583 T C 0.021857 4.7656e-06
1:15424731 C T 1.596937 5.1873e-07
1:15425946 T C 0.087014 9.8314e-06
1:15425957 G T 0.188729 2.8132e-06
1:15426069 G A 0.157552 1.9701e-05
1:15426594 A C 0.874961 1.8008e-05
1:15428358 C T 1.867025 -3.5949e-05
1:15428805 G A 1.097109 2.5250e-05
1:15433656 G A 0.764522 -1.2588e-04
1:15434259 A G 0.336378 6.1105e-06
1:15434743 C A 0.488568 -6.1242e-05
1:15434891 G A 0.114506 3.1059e-05
1:15438990 A G 0.821110 -4.9093e-05
1:15442028 C T 1.253113 -5.9041e-05
1:15442550 C T 0.181844 -1.0010e-05
1:15444675 C A 0.058889 -3.6165e-05
1:15449891 T C 0.100114 5.6881e-06
1:15467557 G A 1.178387 -5.6029e-05
1:15471992 G T 0.669263 1.7322e-05
1:15472431 A G 0.307990 2.3030e-05
1:15473182 G A 1.884494 -6.1070e-05
1:15476411 A G 0.051982 4.5876e-05
1:15477658 C A 0.866944 -6.9880e-05
1:15479283 A G 1.530326 -4.2724e-05
1:15485940 A G 1.891388 -5.0729e-05
1:15494756 G A 0.295737 8.4978e-06
1:15495110 G A 0.348852 8.8175e-06
1:15499360 A G 0.022224 -8.4389e-06
1:15500215 A G 0.172217 -5.5213e-05
1:15500538 A G 0.042796 -2.9287e-06
1:15503961 A G 0.039378 7.0107e-07
1:15508945 C T 0.789268 -6.0436e-06
1:15509852 G A 1.886571 -4.7501e-05
1:15513091 A G 0.069584 -6.0379e-06
1:15514084 G A 1.081022 -2.4819e-05
1:15518792 A G 0.394326 1.8627e-05
1:15520583 A G 1.755401 -3.3729e-05
1:15522587 C T 1.498965 -1.4890e-05
1:15526534 A G 0.038872 1.6029e-05
1:15528667 A G 0.187742 -2.8343e-05
1:15540260 C A 0.206275 4.8472e-05
1:15541607 C T 0.342636 1.1804e-04
1:15546761 A G 0.681085 -7.7625e-05
1:15548673 G A 1.749591 -5.1926e-05
1:15549558 A C 0.064868 -2.2807e-05
1:15552287 A G 0.253197 6.8505e-05
1:15553837 G C 0.050891 3.1031e-05
1:15556713 C T 0.424940 6.9289e-05
1:15558957 C A 0.580234 -3.3162e-05
1:15564121 T C 0.601685 1.4905e-06
1:15568984 T C 1.577325 -2.7510e-07
1:15569712 A G 0.505281 3.4737e-05
1:15570989 T C 1.061989 1.9656e-05
1:15572354 A G 0.207772 -4.6441e-05
1:15581406 T C 1.196723 -5.4388e-06
1:15586878 T C 0.684483 -2.5089e-05
1:15593137 G A 0.446012 -2.0919e-06
1:15599025 A G 0.337193 -9.1193e-06
1:15600167 G T 1.083106 -3.3730e-05
1:15602957 A G 0.046727 6.4249e-06
1:15604560 G A 0.551537 -3.5906e-05
1:15604873 T C 0.036038 1.1804e-05
1:15605468 T G 0.236137 7.2406e-06
1:15606453 T C 1.088923 -1.8969e-05
1:15611118 A G 0.514447 -6.6804e-05
1:15614528 G A 0.197992 1.2258e-05
1:15616139 A G 0.672785 1.6704e-05
1:15616649 G A 0.060103 1.8454e-05
1:15620733 G C 0.105178 1.8272e-05
1:15629683 G C 0.111059 3.5393e-05
1:15634669 C T 1.968934 -1.9586e-05
1:15634796 G A 0.132874 2.2801e-05
1:15637232 A G 0.044263 3.1999e-05
1:15638004 A G 0.744570 3.1900e-05
1:15639581 G A 0.109722 3.1173e-05
1:15644729 A C 0.738503 1.9994e-05
1:15653078 G A 0.626019 -2.1657e-05
1:15660649 T C 0.039580 -1.7122e-05
1:15663384 G A 0.134624 4.8886e-05
1:15664027 T C 0.048025 -4.0948e-06
1:15668276 A G 0.790388 -6.6730e-06
1:15668319 A G 0.129398 4.7785e-05
1:15672441 C T 0.392342 3.7212e-05
1:15677983 G T 0.157922 -2.2140e-07
1:15682515 G A 0.905725 3.5693e-06
1:15683402 T C 0.040878 -2.2552e-05
1:15686006 G A 1.061807 -1.1658e-05
1:15687059 G A 0.603253 3.6930e-05
1:15688045 G A 0.535915 2.5061e-05
1:15692210 G T 0.134604 -1.8250e-06
1:15694810 T G 0.025149 -3.3810e-07
1:15695842 T C 0.025080 -8.8107e-06
1:15698556 G C 0.367006 3.2594e-05
1:15699242 G A 0.057474 -8.6180e-06
1:15702130 G A 0.114126 -7.4724e-06
1:15702987 T C 0.024863 2.9023e-05
1:15706540 A G 0.034575 5.1418e-06
1:15706708 G C 0.487848 -2.2926e-05
1:15707775 G A 0.033578 7.8642e-06
1:15708453 T C 0.026317 2.0802e-05
1:15708540 G A 0.522296 -1.9394e-05
1:15708925 C G 0.164820 -1.6781e-05
1:15709352 A G 0.079442 -5.5376e-05
1:15724295 A G 0.068237 2.3727e-05
1:15726437 A G 0.032650 9.2278e-06
1:15733926 C T 0.272997 3.7969e-06
1:15738661 T C 0.201459 -1.8434e-05
1:15739016 G A 0.648691 -2.0413e-06
1:15739233 A G 0.265324 2.7372e-06
1:15740001 A G 0.101919 -7.3116e-06
1:15741403 T C 0.035672 1.8634e-06
1:15741716 G A 0.021926 1.2215e-05
1:15742568 T G 0.078844 1.0649e-05
1:15745254 T C 0.666803 -4.4639e-06
1:15745728 A G 0.057906 -2.5756e-05
1:15750217 G A 0.762298 4.3101e-05
1:15752716 T C 0.443834 1.2737e-05
1:15753234 A G 0.029592 -1.7606e-05
1:15754484 C T 1.678900 -8.5088e-06
1:15758963 T C 0.433146 -3.4567e-06
1:15760015 T C 0.099400 2.6185e-05
1:15760092 T C 0.755726 7.0550e-06
1:15761043 A G 0.054179 7.8037e-06
1:15768997 T C 0.069328 7.9888e-06
1:15769464 G A 0.029862 -2.0054e-05
1:15770102 A G 0.198589 -4.4086e-05
1:15771545 G T 0.086664 2.6220e-05
1:15783081 C T 0.194376 1.7395e-05
1:15786195 G A 1.306182 1.9819e-05
1:15788789 G A 0.482245 -1.8698e-06
1:15789861 C T 0.150564 -2.8303e-05
1:15792426 G C 0.385370 -2.3096e-05
1:15796714 G A 1.669799 -4.3704e-07
1:15798317 G A 1.232515 1.0929e-05
1:15798433 C T 0.056042 -2.9449e-05
1:15800519 C T 0.056961 2.1738e-05
1:15801593 T C 0.057419 1.8294e-05
1:15808872 A G 0.511844 -2.6335e-05
1:15809141 A G 0.065683 -2.4934e-05
1:15809706 C T 0.905436 -5.1062e-05
1:15825195 C T 0.628233 -1.5095e-05
1:15835378 T C 0.027778 -2.6260e-05
1:15841757 T C 0.031945 -2.5622e-05
1:15844615 G A 1.053972 -2.9770e-05
1:15844718 A G 0.038801 -6.6758e-05
1:15858587 G A 0.046639 1.9239e-05
1:15873386 G A 0.635474 -1.0451e-05
1:15902184 C T 0.026587 -8.7871e-06
1:15904318 T C 0.426829 -1.9328e-05
1:15904671 G T 0.033899 4.8601e-05
1:15909744 T C 0.483190 -4.3453e-06
1:15909850 G C 1.111299 -1.7693e-05
1:15910553 T G 0.140074 1.5544e-05
1:15912777 C G 0.286249 -3.9431e-05
1:15913354 C T 0.028102 -7.2365e-06
1:15946667 A G 0.085638 2.3608e-05
1:15949584 C T 0.041699 3.7207e-05
1:15953014 T G 0.020536 -3.2466e-05
1:15953902 A G 0.058986 -1.4842e-05
1:15963426 G A 0.060658 -3.9892e-06
1:15974814 G A 0.429533 -2.6008e-05
1:15986547 C T 0.546652 -1.2802e-05
1:15986868 A G 0.021036 4.6487e-05
1:15987602 G A 0.061752 2.2471e-05
1:15994251 A G 0.020991 -3.2302e-05
1:16014758 G C 0.042793 -1.5407e-05
1:16015315 C A 0.043591 2.0160e-05
1:16030382 A G 0.096326 -3.2018e-06
1:16047726 C T 0.492363 -1.9838e-06
1:16049340 A G 0.107882 2.2615e-05
1:16051349 A C 0.325417 4.0368e-06
1:16052576 T C 0.021552 -4.1514e-05
1:16064411 C T 0.448528 -5.6771e-05
1:16067710 T C 0.101854 -4.8615e-05
1:16069928 A G 0.112345 9.5923e-06
1:16073134 A G 0.063073 9.0803e-06
1:16076068 C T 0.146283 -2.1115e-06
1:16080171 A G 0.439913 -4.3068e-05
1:16082127 C T 0.541803 -2.7996e-05
1:16082976 T C 0.145712 -2.2645e-05
1:16096934 T C 1.458898 -1.2467e-05
1:16101332 A G 0.055448 2.7993e-06
1:16109669 T C 1.764639 1.0915e-05
1:16110815 A G 0.966036 -2.1242e-05
1:16122857 T C 0.385731 3.3883e-05
1:16124438 A G 0.879327 -4.5398e-06
1:16126026 C A 0.353853 -2.0127e-06
1:16137436 C T 0.232456 -1.3036e-05
1:16144310 C T 0.046931 6.4760e-06
1:16148600 C A 0.932156 6.0453e-06
1:16160342 G A 0.066841 8.2456e-07
1:16160550 C A 0.126013 2.8772e-05
1:16161867 G A 1.937550 8.6754e-06
1:16164188 A G 0.224241 -1.5492e-05
1:16173168 A G 0.079552 1.4906e-05
1:16177578 A G 1.785282 5.5305e-06
1:16201502 T G 0.172133 7.5611e-06
1:16204541 G A 0.040313 7.1260e-06
1:16204747 G A 0.091626 -2.4483e-05
1:16218272 T G 0.025892 9.3718e-06
1:16232634 T C 0.151243 -6.9459e-06
1:16246018 T C 0.047422 -2.9799e-05
1:16251375 C T 0.026606 1.2856e-05
1:16253750 A G 0.028917 -1.2855e-05
1:16259813 G A 1.141664 -2.0858e-06
1:16267147 T C 0.205458 -1.2961e-05
1:16276747 C A 0.076812 9.5993e-07
1:16286522 G A 1.138938 -2.7273e-06
1:16288042 C T 0.122618 -2.7249e-06
1:16299312 T C 0.646192 -5.8091e-07
1:16308036 T C 0.111887 -2.4026e-05
1:16309117 C A 0.124844 1.8325e-05
1:16310109 G A 0.041121 6.8373e-06
1:16314726 G A 0.163427 -2.5062e-06
1:16317381 A C 0.049609 6.2384e-08
1:16318654 T C 0.056815 3.1854e-05
1:16325972 A G 1.799281 1.3972e-05
1:16327229 C T 0.171866 -5.5285e-06
1:16329215 A G 0.070941 6.1560e-06
1:16330816 T C 0.296789 1.2961e-05
1:16338925 G T 1.348069 1.3890e-06
1:16344684 A G 0.168874 -7.5589e-06
1:16345208 A G 1.122829 -5.9360e-06
1:16345735 T C 0.125347 1.9555e-05
1:16346533 G C 0.202303 -1.8313e-05
1:16352547 T C 0.041329 2.3972e-06
1:16354590 T A 0.435402 4.1773e-08
1:16355638 A T 0.127457 3.2307e-05
1:16356531 A G 0.201296 -1.6653e-05
1:16359254 A G 0.160607 -1.9338e-05
1:16364255 C T 0.430627 -3.7495e-06
1:16364335 G T 0.776035 -8.3729e-06
1:16367268 T G 0.288976 -2.5868e-05
1:16368133 G A 1.887639 -7.9674e-07
1:16368403 A C 1.068571 -9.5107e-06
1:16369408 C T 0.057130 2.7188e-05
1:16371067 T G 1.265473 -1.3824e-05
1:16376559 G A 0.242697 -6.2846e-06
1:16376953 T C 0.238127 -2.9068e-06
1:16378000 G A 0.242804 -4.7556e-06
1:16379823 A G 0.087511 1.0795e-05
1:16380196 C T 1.978380 -6.3295e-05
1:16380243 G A 1.343574 -1.6854e-05
1:16380815 T G 0.619485 5.8760e-06
1:16382201 A G 0.023344 -1.7981e-06
1:16382505 C T 0.940653 -2.5583e-05
1:16386495 T C 0.928404 -2.7783e-05
1:16387445 G A 1.070210 3.0627e-05
1:16387629 G A 0.562067 1.3259e-06
1:16389026 C T 0.555685 -4.8197e-06
1:16393357 G T 0.993090 1.3770e-05
1:16396698 G A 0.094470 4.1986e-05
1:16404496 A G 0.078416 -1.3226e-05
1:16414544 C T 0.028037 -3.7458e-06
1:16417026 A G 0.835683 1.2906e-05
1:16417553 T C 0.029537 -6.6367e-06
1:16418582 A G 0.120147 -1.5108e-06
1:16419219 A G 0.404021 -2.5483e-05
1:16423085 T G 0.046500 5.9297e-05
1:16426514 T C 0.533490 2.3981e-05
1:16435377 T C 0.719898 2.0040e-05
1:16441163 T C 0.057039 -1.2156e-05
1:16442847 G A 1.113789 -1.0869e-05
1:16451767 A G 0.550489 1.9895e-05
1:16453171 T C 0.547103 1.8058e-06
1:16453671 T C 0.024564 -4.3401e-05
1:16455052 T C 1.816630 8.7373e-06
1:16456763 T C 0.059314 8.6366e-05
1:16458339 A G 0.029433 -1.0541e-05
1:16460696 A G 0.127863 1.9547e-05
1:16464489 T C 0.035292 9.8493e-06
1:16464936 T C 0.043017 -6.4211e-05
1:16472718 T C 0.075618 -3.1403e-06
1:16481366 T C 0.375941 8.3499e-06
1:16482976 G A 1.214189 1.3869e-05
1:16486793 G A 1.890083 -1.6480e-06
1:16493225 A G 1.187511 4.5657e-05
1:16495953 C T 1.838829 1.4851e-05
1:16497290 T C 0.028573 -3.2386e-06
1:16505320 G A 1.160078 3.9523e-05
1:16505908 T C 1.246903 5.5084e-05
1:16514369 G A 0.190134 -2.3057e-05
1:16515805 C T 1.206623 2.7320e-05
1:16521721 T C 0.054734 -8.8753e-06
1:16525657 G A 0.028255 -9.7274e-06
1:16526529 A G 1.460482 -1.2031e-05
1:16531263 T C 0.028229 1.8297e-05
1:16532498 A G 0.252873 3.9792e-05
1:16534646 G C 0.517076 -3.0293e-05
1:16535487 C G 0.022325 2.9403e-05
1:16537289 G T 1.465786 -1.7075e-05
1:16538272 C T 0.280017 1.7745e-05
1:16542937 G T 0.463734 4.8461e-05
1:16550398 C T 0.032991 4.8551e-06
1:16558838 A C 0.793923 -4.8163e-06
1:16559719 A G 0.033971 -7.3530e-06
1:16572508 T C 0.054741 -1.3588e-05
1:16575343 T C 0.026661 -1.5563e-05
1:16577794 T C 0.147309 -7.7709e-06
1:16577908 C G 0.768849 3.5570e-05
1:16582686 A G 1.470466 5.7526e-05
1:16609818 A G 0.060577 3.2419e-05
1:16621183 T C 1.531423 4.6879e-05
1:16623799 T C 0.090412 -1.4122e-05
1:16628244 T C 0.051748 1.0759e-05
1:16641797 T C 0.020205 2.5135e-05
1:16641899 T C 0.763009 4.2060e-06
1:16656518 T C 0.082016 -1.0969e-05
1:16675648 C T 0.054202 4.9343e-05
1:16686794 A G 0.766933 4.3372e-05
1:16706075 T G 1.025158 2.3049e-05
1:16723268 C T 0.261838 3.6463e-05
1:16730308 T G 0.130937 1.4735e-05
1:16731510 G C 0.468090 -3.5104e-05
1:16734627 G A 0.861390 -3.1680e-06
1:16736132 C T 0.678504 3.5390e-06
1:16736138 G A 0.022997 -3.4855e-06
1:16739696 G C 0.485546 2.0509e-05
1:16741089 A G 0.020374 1.1997e-05
1:16742820 C T 0.817948 8.3142e-06
1:16745667 A G 0.090877 4.2654e-05
1:16748432 T C 0.139243 1.3519e-05
1:16766769 A G 0.065485 8.9644e-07
1:16769949 A G 0.144890 4.9497e-06
1:16775582 T C 0.046681 2.9369e-06
1:16776804 T C 1.172558 -4.1113e-05
1:16781879 G A 0.080016 -2.5991e-05
1:16786636 C G 0.579769 3.7287e-07
1:16793220 T G 1.456827 -3.4312e-05
1:16807025 A G 0.020988 5.0159e-06
1:16828657 G T 1.836862 1.0668e-05
1:16830833 T C 0.991379 9.5995e-06
1:16832224 A G 0.047305 -3.0294e-07
1:16848016 A G 0.065072 1.3514e-05
1:16849660 C G 1.130885 8.8098e-06
1:17004186 A G 1.824638 4.2661e-05
1:17212165 C T 0.144751 5.6083e-05
1:17281235 A G 0.115581 -4.8028e-05
1:17284730 A G 0.028719 -1.9820e-06
1:17288053 T C 0.029216 -1.1822e-07
1:17289911 T C 0.587910 2.4622e-06
1:17292223 A G 0.114769 -4.9991e-05
1:17292975 A G 0.024224 -1.6486e-05
1:17293944 A G 0.063878 2.1250e-05
1:17295764 G A 0.115350 -5.7966e-05
1:17297289 T C 1.471726 -2.0554e-05
1:17301672 C T 0.901291 -2.0554e-05
1:17301780 G A 0.984300 -4.0424e-05
1:17306675 G C 1.046522 7.9637e-06
1:17306699 A T 0.082603 -3.9699e-05
1:17308158 T C 0.521390 5.4791e-06
1:17309540 A G 0.540647 1.1604e-05
1:17310844 A G 0.025697 -7.3217e-06
1:17312592 A G 0.121903 9.8946e-06
1:17312743 T C 1.056380 2.3992e-06
1:17313283 T C 0.054699 -1.1964e-06
1:17314702 T C 0.374413 -1.4703e-05
1:17314942 A G 1.057763 1.0883e-05
1:17319287 T C 1.291410 2.7463e-06
1:17323316 C G 0.081486 -5.2464e-05
1:17325955 A G 0.540414 -5.2327e-06
1:17326131 T A 1.948262 -1.6885e-05
1:17326540 A G 0.076134 -6.5306e-05
1:17326767 T C 0.033004 3.0147e-05
1:17331676 G A 0.849377 5.2341e-06
1:17340878 T C 0.150194 3.9930e-05
1:17345877 G A 0.394475 -1.4930e-05
1:17345905 G A 1.128979 -3.0876e-06
1:17349830 T C 0.056854 -1.4665e-06
1:17354297 G A 0.029216 1.7683e-06
1:17356996 G A 0.075394 -5.6092e-05
1:17366582 A C 0.206094 -1.6876e-05
1:17369952 A G 1.076913 -1.9620e-06
1:17371586 C T 0.153216 -2.1386e-05
1:17374852 C T 0.074807 -5.9515e-05
1:17376127 T C 1.948258 -1.2667e-05
1:17376476 C G 0.058243 -4.4461e-06
1:17380497 T G 1.947979 -1.3951e-05
1:17382306 T A 1.948680 -1.0614e-05
1:17382562 C T 0.144809 2.1943e-05
1:17383439 G A 0.127493 1.5935e-05
1:17384785 G A 0.045529 -1.1292e-05
1:17386027 A C 1.948356 -1.1333e-05
1:17386104 T C 1.275551 -6.7989e-06
1:17390721 T C 1.948937 -1.6515e-05
1:17392527 G C 0.043838 1.6725e-05
1:17392595 T C 0.082597 -1.3527e-05
1:17396408 C T 1.948395 -1.5505e-05
1:17396592 A G 0.150817 2.5942e-06
1:17396703 C T 1.209288 2.4022e-05
1:17399432 G A 1.948349 -1.9330e-05
1:17401694 G T 0.076683 -7.2393e-06
1:17402255 T C 1.305270 1.9562e-05
1:17402347 T C 1.948158 -1.8173e-05
1:17407137 T A 0.057393 2.9897e-05
1:17407207 A C 1.162321 2.8041e-06
1:17407214 A T 1.952491 -1.4771e-05
1:17407958 A G 0.022075 7.9755e-06
1:17412343 C T 1.948476 -1.9285e-05
1:17413121 C A 0.498335 -1.4895e-05
1:17413152 T C 0.020952 -1.8141e-05
1:17419024 A G 0.383290 7.5868e-06
1:17422610 G A 1.254122 -1.5550e-06
1:17428218 G A 1.893689 -8.8470e-07
1:17431277 T G 1.422094 -3.3113e-05
1:17432557 T C 0.030968 -1.4125e-05
1:17439963 G A 1.949881 -3.2952e-05
1:17441727 T C 0.031472 2.1880e-05
1:17442539 C T 0.269975 5.3162e-05
1:17444769 T G 1.225783 -2.0888e-05
1:17445261 A G 0.047305 4.5260e-05
1:17449473 C A 0.178621 7.4609e-05
1:17453105 A G 0.031786 2.0553e-05
1:17455727 T C 0.032078 2.1430e-05
1:17462595 C A 1.288453 2.6857e-05
1:17469233 G A 0.073518 -2.5769e-05
1:17469875 C A 0.098115 2.3778e-05
1:17472394 T C 0.042556 -3.4918e-05
1:17474127 G T 1.600614 4.5785e-05
1:17476090 C T 0.177138 -2.7021e-05
1:17476187 T C 0.040985 2.3636e-05
1:17480534 C T 0.058892 -2.4206e-06
1:17484754 T C 0.036610 -1.3143e-05
1:17490496 T G 0.099501 1.3715e-05
1:17490623 T C 0.049184 -7.2442e-05
1:17492052 G A 0.179144 2.3255e-05
1:17492147 A G 0.326864 1.5609e-05
1:17493947 C T 1.711891 4.8063e-06
1:17494099 G A 1.461086 2.3668e-05
1:17494187 A G 0.141722 1.0815e-05
1:17509771 C T 0.620404 1.8192e-05
1:17513633 T C 0.237390 5.2263e-06
1:17514033 G C 0.048041 -2.3058e-05
1:17514549 T C 0.111205 -2.4896e-05
1:17516786 A G 0.027573 4.0118e-06
1:17516952 T C 0.023441 9.7036e-06
1:17518160 G A 0.482245 -6.5126e-05
1:17520112 C T 1.925992 1.9620e-05
1:17521144 A C 0.507089 2.3642e-05
1:17522139 C T 0.022912 1.1414e-05
1:17523235 C T 0.116252 1.2287e-05
1:17523367 A G 0.057312 2.6122e-05
1:17525441 G T 0.124919 4.7199e-07
1:17530201 C T 0.887922 -4.3290e-06
1:17531763 T C 0.165475 1.7939e-05
1:17533008 C T 0.550391 -3.5799e-06
1:17535399 T C 0.054098 1.5450e-07
1:17535409 A G 0.089374 -2.0742e-05
1:17535981 A G 0.043546 -2.0725e-05
1:17536285 A G 0.161925 1.7217e-05
1:17536952 T C 0.696256 -2.2773e-05
1:17539073 A C 0.419286 -1.4711e-05
1:17541048 G A 0.245625 3.3222e-05
1:17541728 A C 0.070431 1.4900e-05
1:17541949 G A 0.516784 1.8497e-05
1:17542564 T C 0.028164 2.2444e-05
1:17543077 C T 0.168721 3.6654e-05
1:17544981 A G 0.109242 -7.4357e-05
1:17545721 A G 0.178582 7.3347e-06
1:17548261 A G 0.064170 -4.1447e-06
1:17548527 T C 1.638113 1.9141e-05
1:17550601 A G 1.629950 8.8365e-06
1:17551178 A G 0.036295 -1.1864e-05
1:17551388 G C 1.076407 -2.8988e-05
1:17551570 G A 0.522967 -1.6330e-05
1:17554300 A G 0.129048 -4.6693e-06
1:17556087 T G 0.516086 8.3776e-06
1:17557039 C T 0.856255 6.0824e-06
1:17559676 A G 0.570817 5.2695e-06
1:17559837 G A 0.701423 5.8232e-06
1:17560892 A G 0.048597 -6.3078e-06
1:17561944 A G 0.233424 -3.8786e-06
1:17569247 C G 0.060243 -3.8794e-05
1:17572420 A C 0.080808 -1.7646e-05
1:17573015 T C 0.154440 -4.2825e-05
1:17575645 C A 0.154608 -1.3859e-05
1:17578750 G A 0.923707 -3.9103e-06
1:17579538 A G 0.104548 2.8089e-06
1:17582088 T C 0.195275 -9.9774e-06
1:17586134 G A 0.182711 -9.9718e-06
1:17586653 T C 0.315066 -3.9466e-06
1:17589048 C A 1.794497 1.0415e-05
1:17590522 C T 0.310875 1.0862e-05
1:17591899 A G 0.054533 -2.3720e-05
1:17593316 A G 0.156085 -9.5552e-06
1:17600437 C A 0.347716 -7.1689e-06
1:17604701 C G 1.066027 -6.7521e-05
1:17606189 A G 0.024938 1.5133e-05
1:17610300 A G 0.087559 6.6506e-06
1:17612503 C T 0.321246 -9.8763e-06
1:17615542 C T 0.132293 9.9491e-06
1:17631353 C A 1.167553 -7.9286e-05
1:17631406 C T 0.054747 -1.4595e-05
1:17636860 C T 1.249273 6.2852e-06
1:17640731 T C 0.041790 2.3509e-05
1:17645082 G A 0.065498 -5.5329e-06
1:17647986 T C 0.054478 -1.2492e-05
1:17657616 C T 1.173071 2.3255e-05
1:17660352 T C 0.026535 1.1512e-05
1:17660468 A C 0.037736 7.2368e-07
1:17660499 C G 1.127882 1.5840e-05
1:17660601 C T 0.106408 8.3849e-06
1:17662705 C G 0.050414 -1.3248e-05
1:17664836 A G 1.360481 3.6974e-05
1:17665527 G C 0.027226 -1.6580e-05
1:17665685 C G 0.109829 -2.3698e-06
1:17666508 T C 1.213465 1.5514e-05
1:17668509 A G 0.046918 4.7375e-06
1:17668563 A G 0.279050 1.3641e-05
1:17668609 T C 0.109803 -4.9992e-06
1:17674537 A C 0.688417 6.7673e-06
1:17674821 T C 0.138483 1.1156e-05
1:17678790 A G 0.093217 -2.4714e-05
1:17681424 G A 1.375850 2.2453e-05
1:17682100 T C 1.380362 2.5715e-05
1:17682287 T C 0.024954 -1.6070e-05
1:17683554 C T 0.030112 2.1930e-06
1:17687027 T C 0.507842 -3.2064e-05
1:17696553 T C 0.471037 1.0779e-05
1:17696624 A G 0.353227 -8.5296e-06
1:17696741 G A 0.326316 -9.8231e-06
1:17698961 C T 0.403086 -2.9435e-05
1:17702281 C T 0.042757 -2.5479e-06
1:17707601 C T 0.291407 -1.0485e-05
1:17707798 T C 1.536382 -2.3555e-05
1:17708013 A G 0.057873 -4.6588e-05
1:17708095 T C 0.431341 1.5749e-05
1:17708528 A G 0.125578 8.2844e-06
1:17714710 C A 0.537557 -1.6189e-05
1:17721407 T C 0.123815 8.9829e-06
1:17722363 A G 0.778969 2.4412e-06
1:17727860 A G 0.029407 -1.5868e-05
1:17728072 A G 0.455237 2.1599e-06
1:17729027 T C 0.029044 1.0152e-05
1:17729903 A G 0.762032 2.8094e-06
1:17735869 A G 0.096901 1.2452e-05
1:17748188 A G 0.051420 5.4068e-05
1:17750263 C G 0.177196 7.8297e-06
1:17752491 A G 0.049376 -1.6655e-05
1:17758660 C T 0.184334 6.6230e-06
1:17760098 G A 0.734164 4.7826e-06
1:17761110 A C 0.096307 -2.2165e-05
1:17763517 G A 1.293939 7.9441e-06
1:17765756 T C 0.554024 2.1570e-06
1:17773159 A G 0.448586 7.0683e-06
1:17775792 G A 0.048418 -1.0835e-05
1:17776989 T C 0.095823 -3.3252e-05
1:17787284 C T 1.379541 -6.7681e-06
1:17787287 A G 0.085924 -3.1999e-05
1:17796711 G A 0.701530 7.3478e-06
1:17805530 A G 0.029342 5.1064e-06
1:17807537 G A 1.267239 -4.1295e-06
1:17820221 C T 1.289268 -8.4597e-06
1:17829454 G A 0.073791 2.7524e-05
1:17829956 C T 0.580977 -4.4152e-06
1:17832422 C T 0.083664 3.1157e-05
1:17838397 A C 0.090137 -1.3136e-06
1:17843169 T G 1.321548 6.0280e-06
1:17848606 T C 1.120894 4.5181e-06
1:17853599 A C 0.057487 -2.3928e-06
1:17853893 T C 1.938793 -3.9022e-07
1:17857601 A G 0.985452 3.6364e-06
1:17867479 C T 0.943506 5.2963e-06
1:17869179 C T 0.156140 -7.8323e-06
1:17871641 G A 0.093395 -6.8168e-06
1:17871837 T C 0.043316 -3.8031e-05
1:17872540 A C 0.078296 -2.5728e-05
1:17876090 A G 0.065913 3.2557e-05
1:17876389 T C 0.265285 -8.5307e-06
1:17876478 G T 0.044406 1.2742e-05
1:17878619 C T 0.557253 -2.6843e-05
1:17885128 T C 0.039554 3.1672e-05
1:17885856 A G 0.070736 3.7704e-05
1:17889690 A G 0.127077 -5.1680e-05
1:17891961 G C 0.115412 3.9494e-05
1:17892225 A G 0.330656 -6.7568e-06
1:17894913 T C 0.164346 -9.9448e-05
1:17896945 G A 0.066903 3.2061e-05
1:17900523 G C 1.867437 -3.1583e-05
1:17900574 T G 0.072444 7.8091e-06
1:17900974 G A 0.252486 -1.5898e-05
1:17901228 T C 0.050839 1.0282e-05
1:17907505 G A 1.465526 3.7695e-05
1:17908963 T C 0.038246 -3.8370e-05
1:17909923 A C 0.552193 2.3559e-05
1:17913714 A G 1.867976 2.2691e-05
1:17914057 A G 0.129161 -2.1276e-05
1:17914122 A G 0.187472 -2.3619e-05
1:17914600 G C 0.086319 1.9539e-05
1:17915833 C T 0.489834 -2.4759e-05
1:17918600 A G 0.834551 1.4721e-05
1:17919207 T C 1.970005 -1.4600e-05
1:17919587 A G 0.066225 2.8756e-05
1:17919817 C T 0.073576 -1.6006e-05
1:17923518 A G 0.116963 1.8844e-05
1:17923847 A G 0.093136 1.6966e-05
1:17927705 C T 0.277502 -6.0587e-06
1:17928259 G A 0.449261 2.4443e-05
1:17935251 A G 0.082210 -1.6119e-05
1:17939373 T C 0.055088 3.5225e-05
1:17941174 T C 0.037531 -2.0493e-05
1:17945156 A G 0.053884 1.2419e-05
1:17949562 T C 0.092493 -1.6194e-05
1:17956683 T C 0.021147 -4.0129e-06
1:17961345 T C 0.356100 3.5017e-05
1:17965630 A C 0.277145 -2.3372e-04
1:17968988 T C 0.299135 -1.3166e-05
1:17969534 G T 0.048765 -1.2401e-05
1:17973914 T C 0.056146 3.1616e-05
1:17979118 G A 0.649366 -6.5355e-05
1:17987274 G A 0.349689 -1.0856e-05
1:17988105 A G 0.068146 1.1044e-05
1:17991292 C A 0.051005 -1.8339e-05
1:17995094 A G 0.046006 -1.3072e-05
1:18000613 A G 0.139489 -2.5031e-04
1:18010889 T G 0.074816 2.7869e-05
1:18012448 C G 0.145371 6.9714e-06
1:18019957 A G 0.380995 3.5957e-05
1:18020653 C G 0.077406 3.0986e-05
1:18023690 G A 1.645329 1.7853e-05
1:18029917 C T 0.087329 -4.3133e-06
1:18030010 A G 0.048373 -1.9454e-05
1:18034007 G A 0.454877 -6.0515e-05
1:18034588 C T 1.355957 7.9221e-05
1:18034640 G A 0.161915 -7.0441e-06
1:18039182 A C 1.634621 3.1956e-05
1:18040004 T C 0.300843 -5.7056e-05
1:18044512 C G 0.153226 1.3614e-06
1:18044666 C G 1.407987 2.2585e-05
1:18048610 C G 1.439339 9.7619e-06
1:18048668 T C 0.212848 7.6959e-06
1:18049872 T C 0.224309 1.4317e-05
1:18052042 T C 0.047402 6.4798e-06
1:18060797 G A 0.402096 -8.0883e-06
1:18062545 T C 0.040917 3.0732e-05
1:18064033 G C 0.032974 4.7674e-06
1:18065802 T G 0.036928 1.7621e-05
1:18070195 A G 0.060256 2.0425e-05
1:18074342 A C 0.434165 -8.8696e-06
1:18084290 C T 0.460401 -1.6376e-05
1:18090975 A G 0.036980 -1.1909e-05
1:18091132 A G 0.040622 -2.3576e-05
1:18091841 T C 0.059428 8.2373e-06
1:18092288 G C 0.038567 -1.4884e-05
1:18094782 T C 0.040505 3.6819e-05
1:18099954 C T 0.093311 3.5493e-05
1:18105189 G A 0.030706 -3.1330e-05
1:18108249 G C 0.068231 1.4273e-05
1:18110105 A G 0.650486 -4.5583e-05
1:18110520 A G 0.099868 -1.0798e-05
1:18119446 T C 0.173652 -8.6340e-06
1:18122943 C T 0.269225 -3.0714e-05
1:18125919 T C 0.195730 -8.7947e-05
1:18131463 A G 0.381901 -2.1650e-05
1:18132305 G A 0.101195 1.0538e-05
1:18134877 C T 1.045542 -1.4845e-05
1:18138214 G T 0.943737 -2.5423e-05
1:18144934 G A 0.074745 2.4729e-05
1:18149510 T G 0.863701 -3.1109e-05
1:18152582 T C 0.386971 -9.8488e-06
1:18154645 A G 0.038424 7.7886e-07
1:18157046 A G 0.030316 -7.4339e-06
1:18157319 T C 0.078929 -1.2659e-05
1:18159342 T C 0.137386 -4.1154e-06
1:18161005 G A 0.063735 8.0532e-06
1:18164285 C T 1.282208 7.0013e-06
1:18167395 C T 0.972638 1.4148e-05
1:18173124 G A 0.384796 1.7358e-05
1:18176036 T C 0.032692 1.7579e-05
1:18177471 C T 0.481771 1.5754e-05
1:18177914 A G 0.034646 1.0717e-05
1:18182641 C A 0.035136 3.3229e-06
1:18183104 C T 1.693523 9.8865e-06
1:18183234 C T 1.453127 -1.6789e-07
1:18190225 C T 0.940868 -2.2080e-05
1:18194658 C T 0.459680 1.9251e-05
1:18199860 A G 0.051326 1.3989e-05
1:18200862 A G 1.401590 -1.6239e-05
1:18203479 A G 0.043942 -1.8781e-05
1:18206412 T C 0.048960 -2.5172e-06
1:18208828 C T 0.208025 9.4105e-06
1:18210909 C T 0.032325 1.8931e-05
1:18212230 T C 0.308870 1.2180e-05
1:18212548 A G 0.064517 2.8115e-08
1:18212707 G A 1.142829 7.6575e-06
1:18213429 A C 0.033484 -2.3348e-05
1:18217596 T C 0.390479 -1.4344e-05
1:18218055 G A 0.046360 2.7310e-05
1:18219905 G A 1.182023 2.1990e-05
1:18221784 A G 0.115723 -1.9549e-05
1:18222257 T C 0.045899 2.5816e-06
1:18230617 T C 0.097472 -1.6564e-05
1:18232232 G T 0.741574 -1.1767e-05
1:18242493 T C 0.615964 -3.2969e-06
1:18242874 A C 0.086456 9.6967e-06
1:18245540 T C 0.373315 -5.5141e-06
1:18247914 C T 0.021737 -2.1886e-06
1:18247926 T G 0.097469 2.9390e-05
1:18254238 C T 1.937898 -1.6245e-05
1:18264738 G A 0.921672 1.9682e-05
1:18264969 C T 0.062463 6.8853e-06
1:18267300 A G 1.760409 -1.0274e-05
1:18269586 T C 0.041904 1.0539e-06
1:18270763 G C 0.288320 -1.9896e-05
1:18272751 C T 0.890625 -1.8184e-05
1:18275835 C A 0.088024 -2.9887e-06
1:18277480 A G 1.705980 1.2857e-05
1:18278002 T C 0.049671 -2.2919e-05
1:18278422 G A 0.565790 -5.6246e-05
1:18285258 G A 0.414427 -2.6787e-05
1:18287207 T C 0.181857 5.1832e-05
1:18303172 C T 0.057737 -4.8307e-05
1:18305823 T C 0.467795 -3.0222e-05
1:18307823 G T 0.860355 2.8106e-05
1:18312084 C T 0.332463 1.5205e-05
1:18313317 T C 0.267278 -2.1313e-05
1:18320809 T C 0.064151 6.4553e-05
1:18322260 A G 0.976919 3.2303e-05
1:18322825 G A 0.569844 -5.3064e-06
1:18324653 C T 0.041452 6.4951e-06
1:18326747 C G 1.845827 -2.5849e-05
1:18327051 T C 0.531475 -3.1934e-05
1:18327313 G T 0.581519 -8.7946e-06
1:18328408 T C 0.409513 8.7940e-06
1:18329048 C T 1.302423 1.1520e-05
1:18332664 T C 0.076556 1.9039e-05
1:18338598 A G 0.469885 -5.0814e-06
1:18347471 T G 0.034484 -3.6648e-05
1:18348655 G A 1.896387 -2.0393e-05
1:18353340 G A 0.148737 7.1153e-06
1:18354052 G A 0.100189 -1.6715e-05
1:18354566 C T 0.057003 4.1246e-06
1:18355412 C T 1.859881 -1.3749e-05
1:18373009 C T 1.424966 -2.2781e-06
1:18373601 G T 0.045458 1.3227e-05
1:18381903 A G 0.157361 4.7299e-05
1:18386767 T C 0.065676 3.4356e-05
1:18387592 A G 0.081055 2.0546e-06
1:18390936 A G 0.075735 2.5945e-05
1:18391816 T C 0.032952 -2.8089e-05
1:18392608 T C 0.334456 7.7659e-06
1:18395025 G A 1.020955 9.2647e-06
1:18399535 A G 0.048090 1.4860e-05
1:18404981 A G 0.042845 -1.0108e-05
1:18408705 G A 0.053592 2.4434e-05
1:18412278 G T 0.036941 -4.4311e-05
1:18414524 G A 0.137516 3.0668e-05
1:18415024 A C 0.026788 1.4996e-05
1:18419341 T C 0.301323 -4.8078e-05
1:18420275 A G 0.128596 3.0814e-05
1:18422761 A G 0.054592 8.6700e-06
1:18425601 T C 1.040508 -6.9080e-06
1:18426017 A G 0.026152 -5.1758e-06
1:18427087 T G 0.047837 1.8761e-05
1:18427615 C A 1.697499 4.4829e-05
1:18428941 A C 0.045403 1.5202e-05
1:18429405 C T 0.575105 -2.2622e-05
1:18429575 A G 0.496504 -6.4337e-06
1:18429611 A G 0.062917 -1.5087e-05
1:18432024 G A 1.620417 -1.3801e-04
1:18438930 T C 0.264898 -1.9565e-06
1:18442732 C T 0.141236 -1.8504e-05
1:18444061 A G 0.035853 -1.1146e-05
1:18446736 A G 0.184564 2.8137e-06
1:18447551 C T 0.595836 2.6836e-06
1:18451900 G A 1.340883 3.2842e-05
1:18458104 C T 0.022649 -5.1583e-06
1:18464161 G A 0.037395 -6.4184e-06
1:18465434 A C 0.333389 1.1536e-05
1:18465730 T C 0.417543 8.4580e-06
1:18466055 A G 0.032731 -3.4547e-06
1:18473125 A G 0.040699 1.1830e-06
1:18475200 A G 0.366837 -2.4901e-05
1:18475260 T G 0.220671 -1.0410e-05
1:18475441 A G 0.783572 5.3615e-06
1:18475788 A G 0.076063 2.1573e-05
1:18477036 C T 0.648334 -6.0901e-06
1:18477846 A G 0.068172 -5.3186e-06
1:18479440 G A 0.094979 -1.0082e-04
1:18480158 T C 0.287054 -5.9456e-05
1:18481632 T C 0.043358 5.1390e-05
1:18483129 C T 0.363938 -1.7387e-05
1:18483918 A G 0.424411 1.6367e-05
1:18487716 A G 0.281881 -3.7298e-05
1:18487810 C T 0.090789 -3.4583e-05
1:18487906 T C 0.258975 2.1469e-05
1:18488048 T C 0.575216 -1.6456e-05
1:18489496 C T 0.131027 -4.2956e-05
1:18489557 T G 0.047756 -1.8516e-05
1:18489949 T C 0.759160 6.1393e-05
1:18490595 A G 0.772958 6.7643e-05
1:18494049 C A 0.152765 2.6623e-05
1:18494531 A G 0.031251 2.3763e-05
1:18494717 A G 0.610303 -3.3387e-05
1:18497435 A G 0.148977 -2.4325e-05
1:18499955 T C 1.915751 2.2004e-05
1:18501459 G A 0.140749 1.1053e-06
1:18503247 T C 0.029745 1.3195e-05
1:18503402 T C 0.549376 1.5786e-04
1:18503705 G A 1.163710 -2.1116e-05
1:18505039 G A 0.313738 -3.5224e-05
1:18505429 C T 0.137909 -3.5094e-05
1:18506689 A G 0.034824 -6.2756e-06
1:18510033 G T 1.131002 2.6897e-05
1:18511260 T G 0.104032 -3.0056e-05
1:18512632 A G 0.177862 -6.0645e-05
1:18512983 C T 0.186755 -1.1395e-05
1:18513386 T C 0.094837 -3.5204e-05
1:18513477 A C 0.398312 5.6803e-07
1:18514322 C G 1.325988 -8.4051e-06
1:18516989 C T 0.640473 -5.0269e-06
1:18517072 C T 0.265564 1.6368e-05
1:18519193 T C 0.070590 4.4485e-05
1:18520567 A G 0.020699 -9.6487e-06
1:18521689 C T 0.697236 -1.0301e-04
1:18522674 A G 0.691770 1.5524e-04
1:18524972 G C 0.078792 1.8893e-05
1:18527295 T C 0.038499 -5.9529e-07
1:18529747 T C 1.007790 -4.1783e-05
1:18532722 A G 1.767106 3.9226e-05
1:18539248 A G 0.358008 1.1236e-05
1:18542500 A G 0.045166 -2.2351e-05
1:18552963 C T 0.225147 -9.3025e-05
1:18557662 T G 0.425820 2.2330e-05
1:18557745 C A 0.562612 -5.2308e-06
1:18560790 A G 0.027865 -1.3633e-05
1:18562117 T G 1.246806 -3.8752e-06
1:18563991 C G 1.779469 -3.0827e-05
1:18565761 G A 0.217272 1.2712e-05
1:18566851 T C 1.758748 6.1145e-06
1:18566990 G C 0.696931 -2.8444e-05
1:18569189 G T 0.049810 -1.6377e-05
1:18570722 G A 0.104983 -5.5922e-05
1:18573022 T C 1.474842 3.6429e-05
1:18577110 T G 1.648289 -4.4096e-05
1:18577873 G A 0.629476 -2.2896e-05
1:18577977 T G 0.023665 -4.3878e-05
1:18578248 G C 0.425612 -4.1025e-05
1:18579782 C T 0.064910 8.3174e-06
1:18581074 T C 0.560132 -3.0186e-06
1:18581421 A G 0.040647 -9.1442e-06
1:18582222 T C 0.128710 -2.6797e-06
1:18583311 A G 0.096125 -5.6983e-06
1:18583411 G A 0.363494 7.4626e-06
1:18585686 T C 0.742548 -4.5262e-05
1:18588615 A G 0.036590 2.6177e-06
1:18593342 G A 0.066669 1.1987e-05
1:18594671 T C 0.060606 1.7984e-05
1:18595859 T C 0.424411 -6.4958e-05
1:18597809 A G 0.092912 -1.4676e-05
1:18609246 G A 0.437174 -5.1344e-05
1:18609821 T G 0.037775 1.1669e-05
1:18610172 C T 0.796029 6.7322e-05
1:18611086 T C 0.034360 -9.9094e-06
1:18611187 G C 0.123442 -3.0109e-05
1:18612093 T C 0.030715 1.7838e-05
1:18614465 G C 1.705221 5.3717e-06
1:18615696 T C 0.039830 4.6554e-06
1:18625719 C T 0.414661 -1.0385e-06
1:18626917 A G 0.799233 -5.0689e-05
1:18630765 C T 1.215487 3.1652e-05
1:18633357 T G 0.975069 3.0711e-05
1:18637568 T C 0.255083 -2.3240e-05
1:18638627 T C 0.037684 1.3145e-05
1:18640071 A G 0.423606 -2.1502e-05
1:18641629 A C 0.027093 -5.0879e-06
1:18646082 G C 0.774607 2.1083e-05
1:18646216 G C 0.130904 6.5639e-06
1:18646231 C T 1.590812 1.5626e-08
1:18650777 A G 0.039437 1.1475e-05
1:18651744 C G 0.299015 5.5464e-06
1:18652117 C T 0.366168 -3.0137e-05
1:18654584 A G 0.857992 5.6837e-06
1:18656205 A G 0.071924 -5.4655e-06
1:18656651 G T 0.095453 -9.4028e-06
1:18656738 G A 0.139402 -5.1589e-06
1:18658490 A G 0.847018 1.5651e-06
1:18661583 C T 0.275506 -2.8866e-06
1:18664626 T G 1.885507 -4.5991e-06
1:18665200 A G 0.427112 -1.4046e-05
1:18666832 T C 0.086741 -2.8281e-06
1:18669450 A G 0.642865 7.5203e-06
1:18674492 C T 0.287473 -1.1539e-05
1:18676034 C A 0.028469 -1.5862e-05
1:18678170 T C 0.211673 3.4496e-05
1:18678248 A C 0.117849 5.5392e-06
1:18684123 A G 0.058081 -2.3628e-05
1:18685202 T C 0.552897 -5.4311e-06
1:18685434 G A 0.576806 9.3886e-06
1:18689077 A G 0.059444 8.7306e-05
1:18689607 T G 0.187859 -1.4691e-05
1:18694036 A G 0.652207 5.4997e-06
1:18696215 G A 1.493570 -1.8391e-05
1:18709012 T C 0.027073 4.0976e-07
1:18709741 C T 0.941156 -2.6290e-05
1:18711242 G A 0.115561 7.7895e-06
1:18712328 T C 0.544218 -8.3193e-07
1:18722491 A G 1.547967 -4.6450e-06
1:18724039 T C 0.034503 -7.4399e-05
1:18724101 A G 0.692292 -1.6661e-05
1:18726202 T G 0.189767 -5.3799e-06
1:18730305 C T 1.389963 -5.0545e-05
1:18731729 A C 0.151505 1.3533e-04
1:18744198 G C 0.026330 -1.3890e-05
1:18750539 C T 1.062180 -8.4860e-06
1:18751864 G A 0.605327 2.9777e-05
1:18758343 C T 1.667137 2.2553e-05
1:18765153 C T 0.386747 8.5268e-06
1:18766556 G A 0.235212 -4.6646e-05
1:18766850 T C 1.568506 6.4029e-05
1:18767081 G A 1.195467 -1.1709e-05
1:18768843 C T 0.365399 4.9502e-05
1:18770671 G A 0.671139 -1.1251e-05
1:18774886 T C 0.027710 1.0032e-05
1:18776939 C T 0.309778 8.2296e-05
1:18781486 A G 1.211910 -4.2692e-04
1:18784198 A G 0.046087 1.7583e-05
1:18785466 G A 0.876211 -6.2345e-05
1:18789789 T C 0.090172 3.0596e-06
1:18795255 C T 0.725961 5.2178e-05
1:18796961 T C 0.046068 1.7093e-05
1:18804386 A G 1.250208 5.8858e-05
1:18806245 A G 0.956785 5.1749e-06
1:18806505 C G 0.294727 8.7406e-05
1:18807938 A C 0.288041 7.1812e-05
1:18807953 A C 0.710745 -1.9303e-05
1:18808526 C A 1.252227 6.4923e-05
1:18808711 C G 0.248014 6.7120e-05
1:18811121 A G 0.252347 4.4136e-05
1:18813409 T C 0.025311 -2.4313e-05
1:18815112 G C 0.025392 2.1642e-05
1:18822818 T C 0.086459 3.3260e-05
1:18823791 G A 0.211212 2.0990e-05
1:18823830 T C 0.212410 -9.8896e-05
1:18826710 G A 0.167423 -6.4379e-06
1:18832314 C T 1.338949 -6.8535e-05
1:18835560 T C 0.296036 -5.4112e-06
1:18836205 T C 0.039352 -1.9228e-05
1:18838950 T G 0.049963 -3.9985e-05
1:18842760 G A 0.699962 5.7890e-06
1:18847892 T C 0.082824 2.3808e-06
1:18850444 G T 0.524710 8.4360e-06
1:18854369 A G 0.087306 4.5053e-05
1:18855316 C T 0.044276 2.2310e-05
1:18857982 C T 0.260663 6.4701e-06
1:18859581 T G 0.079552 6.4842e-05
1:18860592 G T 0.327734 -5.7693e-05
1:18861990 G A 0.475215 -2.7331e-05
1:18864481 C G 0.060288 5.9518e-06
1:18870356 G A 0.073064 -7.0855e-06
1:18872090 A G 0.119352 2.4318e-05
1:18873836 T C 0.881313 -2.9910e-05
1:18886500 C A 0.021325 -1.7871e-05
1:18887706 C T 0.117509 -3.4543e-05
1:18890585 G A 1.169935 -1.7869e-05
1:18894524 C T 0.074245 1.1614e-05
1:18894647 C T 0.164323 -4.9679e-05
1:18896025 T C 0.067536 -1.1408e-05
1:18896214 A C 0.079026 -8.3477e-06
1:18903819 A G 1.160636 1.5392e-06
1:18904569 T G 0.069646 1.7905e-05
1:18914423 T C 0.937700 2.2855e-05
1:18914528 C T 0.688852 -2.7343e-05
1:18919015 T C 0.037080 1.4961e-05
1:18919551 T C 0.195350 -2.2182e-06
1:18924046 C T 1.926962 1.6991e-05
1:18932439 T C 0.036340 -3.8432e-07
1:18933685 C A 0.695918 -3.3100e-05
1:18936844 A G 0.222995 3.4804e-06
1:18948634 A G 0.066793 -4.1590e-05
1:18949679 C A 0.101877 2.2251e-05
1:18959163 A G 0.035925 1.2003e-05
1:18959688 C A 0.187372 -5.4753e-07
1:18971942 T G 0.020381 2.5493e-05
1:18976363 A G 0.052774 -5.6591e-06
1:18976489 C T 0.763697 1.3023e-06
1:18977337 T C 0.083064 1.3261e-05
1:18979300 C T 0.111452 -6.3756e-06
1:18979874 T G 0.800197 -9.7786e-06
1:18987872 T C 0.038294 1.2054e-05
1:18987883 C T 1.045292 -8.8801e-06
1:18999047 C T 0.686573 -3.0057e-05
1:18999444 G A 0.222488 1.8080e-05
1:19001199 G A 0.068425 -4.6703e-05
1:19001748 G A 0.027323 7.6655e-06
1:19007083 C A 0.498611 -2.6073e-05
1:19008873 G A 1.966412 -3.2771e-06
1:19012781 A G 1.883657 -8.2664e-06
1:19015069 G C 0.033094 6.8524e-06
1:19018405 A G 0.091747 1.6127e-05
1:19021373 C T 0.609420 -2.9363e-06
1:19021544 C T 0.278729 1.5090e-05
1:19022911 A G 0.084969 1.3979e-05
1:19030005 G A 0.074466 -4.7173e-05
1:19030396 A G 0.142248 1.2061e-05
1:19031483 C T 0.068117 4.0612e-05
1:19031561 C T 0.295094 6.8975e-06
1:19031739 A G 0.023490 -5.2804e-06
1:19031966 T C 0.107219 2.1861e-05
1:19032272 C G 0.931072 -8.1227e-06
1:19034509 C T 0.178446 -7.9770e-07
1:19035393 G A 1.559434 -1.4174e-05
1:19035498 G T 0.039057 2.3696e-05
1:19036394 T C 0.076365 -1.3697e-05
1:19036483 T G 0.075573 -7.0011e-05
1:19040371 A G 0.085969 -7.8899e-06
1:19041598 A G 1.189965 1.3621e-05
1:19043062 G T 0.383348 -5.3335e-06
1:19043989 C G 0.193312 -3.6945e-06
1:19045819 A G 1.756433 -1.0406e-05
1:19046042 A G 0.478623 -6.6913e-05
1:19046048 A G 0.775295 1.0528e-05
1:19047314 G A 1.758027 -1.6464e-05
1:19047565 G A 0.025554 8.9868e-06
1:19049338 A G 0.609164 3.0313e-06
1:19049615 A C 0.226299 1.2088e-05
1:19049946 G A 1.212212 9.9348e-06
1:19050158 G A 0.095801 -1.6994e-07
1:19050907 G A 1.740155 -3.3671e-05
1:19050951 A C 0.044059 -2.0391e-05
1:19054494 T G 0.117051 -5.7890e-06
1:19054657 C T 0.086066 -2.4236e-06
1:19055066 T C 0.022234 -2.8672e-05
1:19057127 A G 1.225384 -1.7671e-05
1:19057553 T C 0.517041 -1.0833e-05
1:19058745 A G 0.136240 1.2731e-06
1:19058929 A G 0.879151 2.8634e-06
1:19059268 G A 0.071837 -8.0131e-06
1:19059471 C T 0.713381 -1.3430e-06
1:19061621 A G 0.118878 -1.2840e-06
1:19065770 T C 0.054355 5.1613e-06
1:19066232 C G 1.664300 2.7178e-05
1:19069342 G C 0.152213 -2.0668e-06
1:19073190 T C 0.063174 -1.9202e-06
1:19077825 A G 0.448385 -6.0121e-06
1:19080849 C T 0.058496 -3.3288e-05
1:19088899 T C 1.246352 3.3302e-05
1:19093763 T C 0.305121 3.2667e-05
1:19096729 G A 0.472855 -6.6423e-05
1:19097382 A G 0.179991 2.6153e-05
1:19097977 T G 1.850858 -9.7532e-07
1:19101073 G C 0.125010 -4.5310e-06
1:19102402 A G 0.090503 -5.1719e-06
1:19106254 C A 0.398844 -5.4880e-05
1:19108960 T C 0.255281 1.6495e-05
1:19111355 G T 0.189086 3.4733e-05
1:19113524 A G 0.166349 3.2863e-05
1:19119910 G T 0.787230 -3.7093e-06
1:19120708 T C 0.217139 6.4209e-06
1:19123047 T C 0.047366 2.5833e-05
1:19131155 G A 0.219567 -2.1417e-05
1:19131295 T C 0.119008 1.1206e-05
1:19131775 C T 0.527112 4.9153e-06
1:19132305 C A 0.401035 -1.1096e-05
1:19133990 G A 0.642709 -2.4262e-05
1:19138532 A G 0.349942 6.4594e-06
1:19139517 T C 0.567789 1.1790e-05
1:19141203 A G 0.268034 -6.1924e-06
1:19145137 G T 1.796561 -1.1453e-05
1:19149793 A G 0.093911 4.6076e-05
1:19151558 C T 0.217149 2.5256e-05
1:19153362 A C 0.053774 3.5630e-05
1:19154260 A G 0.158374 4.7960e-05
1:19155969 T C 0.652284 1.4807e-05
1:19157703 T C 0.453267 -3.4806e-05
1:19160160 T C 1.435418 -7.2531e-06
1:19163567 T C 0.581967 4.1479e-05
1:19166829 G A 0.051992 -1.1395e-05
1:19174794 C T 0.838514 3.1043e-06
1:19175846 C T 0.421467 8.8536e-06
1:19178744 A G 0.084021 -1.0305e-05
1:19179104 T G 1.229691 9.4148e-05
1:19179824 G A 0.770166 -1.5162e-05
1:19180013 C T 0.369336 3.0288e-05
1:19181015 C G 0.657994 -6.3385e-05
1:19181393 C T 0.669133 -6.0054e-05
1:19186129 C G 1.573229 -2.9668e-05
1:19186260 T C 0.979457 -5.0559e-06
1:19186365 A G 0.070671 9.8286e-06
1:19187768 A G 0.176657 -3.8299e-05
1:19191326 A G 0.671565 -6.2464e-05
1:19192501 A G 0.031997 -2.0140e-05
1:19192760 G A 1.425187 -6.7987e-05
1:19194995 T C 0.485809 -2.4605e-05
1:19195951 T G 0.044104 3.1492e-05
1:19198895 G A 0.522331 -1.8208e-05
1:19199304 A G 0.065851 -6.7286e-06
1:19201919 C T 0.041005 1.7233e-05
1:19201928 T C 0.292965 5.6960e-05
1:19203227 T C 0.541280 2.0581e-05
1:19203725 G A 0.031270 1.7778e-05
1:19205124 T C 0.690971 -8.4354e-05
1:19205258 T C 0.293445 -1.2696e-05
1:19205672 G T 0.746537 9.5376e-05
1:19206805 T A 0.044176 1.0087e-05
1:19210777 A C 0.422441 2.1357e-04
1:19215440 G A 0.444779 -3.3750e-05
1:19226520 G C 0.057331 -1.7530e-05
1:19227791 A C 0.062317 2.8119e-05
1:19230263 G A 1.550508 -1.7524e-05
1:19231017 G A 0.069672 3.6817e-05
1:19231130 A G 0.101176 1.3933e-05
1:19238529 C T 0.062583 3.0279e-05
1:19238942 T C 0.634218 -1.9839e-05
1:19239416 A C 0.218408 4.4244e-05
1:19239895 A G 0.083038 -2.4928e-05
1:19240684 C A 0.444350 4.5687e-06
1:19241966 A G 0.201244 -3.1384e-05
1:19243822 C T 0.048889 5.8543e-06
1:19244363 A G 0.032004 -5.0307e-05
1:19246539 A G 0.367671 3.3157e-05
1:19248901 G A 0.452033 4.6624e-05
1:19251434 A G 0.105905 4.4776e-05
1:19261408 C T 0.857645 1.0441e-04
1:19274834 A G 1.673152 -9.4548e-06
1:19281981 A C 0.021887 -2.7284e-07
1:19284309 A G 0.126863 1.4237e-05
1:19287138 T C 0.056705 3.3158e-06
1:19290622 A G 0.036963 -2.0093e-05
1:19302706 A G 0.045344 1.0102e-05
1:19305638 A G 0.923373 -3.4586e-06
1:19307956 C T 0.082051 1.7487e-05
1:19317338 A G 0.233170 3.4693e-05
1:19319245 C T 1.157127 1.6736e-05
1:19328594 T C 0.048041 1.5974e-05
1:19330496 G C 0.049736 -1.6814e-05
1:19334299 C T 0.880456 -2.8305e-06
1:19341313 T C 0.342542 3.5257e-05
1:19355259 A C 0.445821 3.9720e-05
1:19359756 T C 1.551995 4.8047e-05
1:19362900 A G 0.129106 2.5842e-05
1:19364415 A G 0.133566 2.9559e-05
1:19365465 A G 0.019965 -9.7000e-06
1:19373360 T C 0.064410 -3.8779e-06
1:19375841 A G 0.211631 1.6833e-06
1:19383877 C A 0.336222 1.2614e-04
1:19385772 T C 0.063034 3.3867e-05
1:19386436 C T 1.243947 2.4958e-05
1:19386470 T C 0.044447 -1.1594e-06
1:19389204 A G 0.036431 2.1722e-05
1:19397229 G A 0.123793 3.6493e-05
1:19397576 C T 1.942318 9.3880e-06
1:19405654 C T 0.088978 -1.2972e-05
1:19407444 A G 0.044257 1.7205e-05
1:19411500 T C 0.256352 1.6976e-05
1:19412231 T C 0.214153 -1.1269e-04
1:19413261 A T 1.156893 3.1746e-05
1:19413544 C A 0.052131 1.5618e-06
1:19417204 A C 0.129281 -5.9121e-06
1:19422191 A G 0.034243 1.2074e-05
1:19433669 T G 0.086154 -1.7851e-05
1:19448089 A G 0.055659 2.0562e-06
1:19462398 C T 0.162405 8.2796e-06
1:19470662 C T 0.129853 3.4530e-05
1:19471835 T C 0.037515 2.9811e-06
1:19473295 T C 0.030089 1.0724e-05
1:19475792 T C 0.898318 -1.1686e-05
1:19481906 C T 0.073706 -4.7915e-06
1:19499560 C T 0.314602 7.0797e-05
1:19500287 C T 0.030319 -1.1718e-05
1:19500551 C T 0.585953 -2.8591e-05
1:19519782 T C 0.841766 -1.4851e-05
1:19520260 T C 0.058886 2.5662e-05
1:19540462 G C 0.055822 1.6107e-05
1:19540663 C T 0.316166 6.1117e-05
1:19549759 A G 0.841935 -1.1865e-05
1:19555060 A G 0.238029 -9.8337e-05
1:19565344 G C 0.764480 -1.0579e-05
1:19568972 G A 0.772150 -1.4795e-05
1:19569915 C G 0.030693 1.2074e-05
1:19584030 A G 0.084551 -1.8878e-05
1:19584529 A G 0.033283 -4.3042e-06
1:19586294 G A 0.509663 1.9119e-05
1:19586967 A G 1.685402 -3.4751e-05
1:19593748 C A 0.043179 1.4736e-05
1:19595396 T C 0.021484 5.6682e-06
1:19611241 C T 1.653174 -1.0936e-05
1:19611760 G A 0.083992 -2.1432e-05
1:19612477 T C 0.744599 -1.0492e-05
1:19622270 G A 0.195558 5.8166e-06
1:19630293 C G 0.047324 -2.0756e-05
1:19632332 C T 0.920175 9.4515e-06
1:19635377 T C 0.348816 6.7129e-05
1:19636169 G A 1.830029 -7.5116e-07
1:19638090 C G 0.378590 5.6752e-05
1:19638309 G A 1.500276 3.5161e-05
1:19639309 A G 0.024714 5.5778e-06
1:19644218 A G 0.120560 -2.9210e-06
1:19645355 G A 0.670000 8.2819e-05
1:19648390 A G 1.410052 2.9242e-05
1:19661379 A G 0.040157 4.2351e-05
1:19663083 G A 0.596849 -1.1005e-07
1:19667552 T C 0.534208 1.2060e-05
1:19670010 T C 0.099105 -2.5862e-05
1:19684980 A G 0.055134 7.7852e-06
1:19688675 A G 0.034536 2.7562e-06
1:19697237 A G 0.067137 -1.4470e-05
1:19698314 T C 0.050982 1.5720e-06
1:19699313 C T 0.098108 -2.3879e-05
1:19701015 A G 1.210119 -7.9946e-05
1:19709334 G C 0.030521 -1.3522e-05
1:19717338 A G 0.092973 2.2336e-05
1:19718824 A G 0.672441 -4.2522e-05
1:19722082 T C 0.055426 1.8263e-05
1:19737535 T C 0.061268 -5.9436e-06
1:19755486 C T 0.039632 1.5029e-06
1:19756653 G T 0.258154 3.4458e-05
1:19756869 G A 0.475682 2.0445e-05
1:19765518 G T 0.706850 -5.1708e-05
1:19772363 G A 0.469541 -1.7243e-05
1:19775375 A G 0.047035 -1.9083e-05
1:19778611 T C 0.060966 4.5838e-06
1:19785992 A G 0.037953 -2.2568e-05
1:19792562 G A 0.709567 9.1681e-06
1:19795831 C T 0.047853 -1.6503e-05
1:19795951 G A 1.140096 -1.9016e-05
1:19800954 T C 1.953043 8.9730e-06
1:19809002 C A 0.853857 1.2005e-05
1:19809171 T C 0.814774 2.2741e-06
1:19809385 C A 1.272844 -1.1909e-06
1:19809758 A C 0.456668 -6.9218e-06
1:19811652 A C 0.276165 -6.1352e-06
1:19816730 A G 0.112848 1.6390e-05
1:19819745 A G 0.628892 1.3788e-05
1:19820119 G T 1.024224 3.8040e-05
1:19822813 T C 0.504229 3.2433e-05
1:19831227 C T 0.125107 -2.7324e-05
1:19832163 A G 0.035237 -2.6098e-05
1:19841174 A G 0.310785 1.4139e-05
1:19843354 C T 0.461758 -1.4509e-05
1:19860697 T A 0.197048 -3.5424e-05
1:19868459 A C 0.781861 -2.6346e-05
1:19871134 T C 1.297568 -7.9190e-07
1:19878824 T C 0.155443 1.4011e-05
1:19884791 T C 0.038349 3.4477e-05
1:19887955 T C 1.676810 -1.7479e-05
1:19892785 G A 1.108917 1.8307e-05
1:19901924 T G 0.209865 -4.0622e-05
1:19903097 G A 0.051826 -1.3355e-05
1:19904076 A G 0.092772 -1.1596e-05
1:19931166 T G 0.072116 1.9433e-05
1:19945189 G A 0.415615 -7.7094e-05
1:19951404 G A 0.085911 6.3966e-05
1:19956522 T G 0.475124 3.0454e-05
1:19957908 T C 0.056377 2.1063e-05
1:19960091 A G 0.062372 -6.6761e-06
1:19963047 C T 0.379310 3.0373e-05
1:19973593 C A 0.163275 -1.4866e-05
1:19974669 G A 1.584443 -2.0416e-05
1:19974794 C T 0.418565 -2.3609e-06
1:19975330 A G 0.286159 -2.5335e-05
1:19976782 G A 0.955769 7.5069e-06
1:19978895 G A 1.219486 -8.4893e-07
1:19985080 T C 0.036619 3.3970e-06
1:19988475 T G 0.068984 -5.1826e-06
1:19992372 T G 0.062346 -8.9656e-07
1:19992513 T C 0.249094 -7.4011e-06
1:19993485 G A 1.609069 -1.6454e-05
1:19996232 T C 0.249309 -9.5257e-06
1:19997908 T C 0.052453 -4.1770e-05
1:20002682 A G 0.188738 -1.2323e-05
1:20003216 T C 0.047658 -1.3424e-05
1:20006286 T C 0.037041 -1.4506e-05
1:20008507 T C 1.317318 -1.4219e-05
1:20009790 T C 0.023120 -1.8237e-05
1:20015655 C A 0.514392 5.9517e-06
1:20019350 T C 0.253911 -1.5391e-05
1:20020366 A G 1.636938 -3.2928e-05
1:20020994 T C 1.329221 -1.0276e-05
1:20026472 G A 1.346992 -2.1145e-05
1:20027049 C A 0.860186 1.5163e-05
1:20027404 A G 0.551492 -2.8041e-05
1:20030375 T C 0.077488 4.1150e-06
1:20030725 G T 0.096336 -1.7706e-05
1:20031148 T C 0.894011 1.5706e-05
1:20034763 A T 0.489613 -1.2218e-05
1:20037489 G T 0.657156 2.1442e-05
1:20039820 A G 1.507358 -1.8129e-05
1:20041973 C T 0.207428 -4.2826e-05
1:20048720 G A 0.297814 1.6282e-05
1:20049085 G T 1.581733 -5.2257e-05
1:20050294 A G 0.063303 6.2212e-05
1:20050859 C T 0.434425 5.2593e-06
1:20051028 G A 0.025600 1.6995e-06
1:20053363 T C 0.025029 -1.5032e-05
1:20056558 A G 0.342052 5.6748e-06
1:20057169 C T 0.113234 -1.7384e-05
1:20057205 C T 0.229545 -2.6903e-05
1:20058239 A G 0.038642 -7.5748e-06
1:20060965 G A 0.039826 -1.8705e-05
1:20061456 C T 0.477159 -5.8000e-05
1:20062124 A G 0.036230 -1.4489e-05
1:20063446 T C 0.186515 6.6017e-06
1:20065080 G A 0.043559 -1.7120e-05
1:20067043 G A 0.305474 2.3295e-05
1:20069775 T G 0.060648 -1.1943e-05
1:20078613 T C 0.042358 7.5852e-05
1:20080048 T C 0.041472 -2.3071e-05
1:20081036 T G 0.504505 -2.4874e-05
1:20088161 T G 0.751548 2.6833e-05
1:20092847 A G 0.069801 1.7521e-05
1:20097822 A G 0.266677 -3.6451e-05
1:20097941 T G 0.710839 -4.5262e-05
1:20109991 G A 0.074294 3.5086e-06
1:20111440 G A 1.804676 3.4369e-05
1:20112903 T C 0.092918 3.1141e-05
1:20113984 T C 0.052524 -9.1593e-06
1:20128536 C T 0.590114 -4.7702e-05
1:20131771 T C 1.010439 -2.8558e-06
1:20137714 C T 1.560807 2.4592e-05
1:20140036 A G 0.338864 4.0262e-05
1:20140340 G A 0.648844 -1.8232e-05
1:20140581 T C 0.080172 7.4844e-06
1:20140622 C T 0.064543 3.4607e-05
1:20140973 T G 0.051498 3.3447e-05
1:20141761 A G 0.028849 -6.7040e-06
1:20142681 G A 0.770066 -8.9908e-06
1:20143074 T C 0.793186 1.5445e-08
1:20144143 C T 0.088897 -2.0418e-05
1:20144332 A G 0.784490 1.2033e-05
1:20144980 A G 0.188901 1.1096e-05
1:20145194 C T 0.230811 -1.4254e-05
1:20147269 A G 0.069759 1.6770e-05
1:20147978 T C 1.192056 -8.2398e-06
1:20155678 T C 0.499776 -7.6253e-06
1:20157119 G A 0.066861 2.9773e-05
1:20158241 C T 0.798129 -3.5793e-06
1:20159504 G A 0.050609 6.4714e-06
1:20164602 A C 0.113737 -9.8346e-06
1:20171860 A G 1.074836 5.9841e-06
1:20181345 T C 0.099611 2.7601e-05
1:20183342 T C 0.959690 -3.6016e-06
1:20191436 C T 0.522179 -2.4417e-05
1:20193851 C G 0.041018 -1.1014e-05
1:20197437 G A 0.025989 4.2427e-06
1:20200125 T C 0.248101 1.9565e-05
1:20212747 T G 0.817004 -1.8993e-05
1:20216213 G A 0.033591 -6.8701e-06
1:20216860 A G 1.035909 -7.7467e-06
1:20233051 G A 0.039057 3.7709e-05
1:20233086 A G 0.140651 1.1057e-05
1:20243147 G T 0.369115 1.6130e-05
1:20246876 T C 0.181740 1.4043e-06
1:20247305 A G 0.046188 -1.5707e-06
1:20247890 G A 0.220677 1.3592e-05
1:20248709 G A 0.237302 2.6968e-05
1:20250336 G A 0.589676 1.3647e-05
1:20251305 G A 0.023776 2.7829e-05
1:20263515 T G 0.072275 2.4219e-05
1:20268939 G A 0.052144 -9.4647e-06
1:20269169 C T 1.674184 -2.9790e-06
1:20275243 A G 0.046211 9.8807e-06
1:20275868 C G 0.353409 -4.5566e-05
1:20278074 T C 0.067101 8.6923e-06
1:20279405 T C 1.143884 -1.4728e-05
1:20279671 C A 0.094243 9.8905e-06
1:20282314 C A 0.065523 -2.3233e-05
1:20283943 A G 0.618586 3.9140e-06
1:20285200 T C 0.026463 -1.0700e-05
1:20286563 A C 0.513256 -2.3972e-05
1:20289956 A G 0.046847 4.7039e-05
1:20290088 T C 0.530959 -1.6251e-05
1:20291950 A G 0.771870 -3.3925e-05
1:20293055 A G 0.332194 1.6114e-05
1:20294687 A G 0.042592 1.3464e-05
1:20295022 G T 0.860725 -7.8005e-07
1:20297593 G A 0.058055 2.1963e-05
1:20302406 A G 0.024301 -1.1814e-05
1:20303151 T C 0.238445 -1.6897e-05
1:20304785 T C 0.050927 2.2971e-05
1:20304926 A G 0.452897 -1.4490e-06
1:20306279 G T 0.027255 -2.1928e-05
1:20307444 G A 0.064215 5.3957e-06
1:20312985 T C 0.128833 1.3329e-06
1:20316055 C A 0.354223 -5.5608e-06
1:20338794 C A 0.714173 7.2260e-06
1:20346352 C T 0.674064 7.4484e-06
1:20354769 G A 0.175161 -2.1313e-05
1:20355944 A G 0.562463 -2.0255e-05
1:20361860 T C 0.025233 1.8320e-05
1:20367610 T C 0.884932 1.3929e-05
1:20380145 C T 0.772662 -1.7666e-05
1:20392618 T C 0.078390 6.3078e-06
1:20394868 T G 0.100228 9.6159e-06
1:20395401 A C 1.084158 1.7894e-05
1:20402793 C A 0.817763 1.3620e-05
1:20404144 C T 0.429507 -4.0134e-05
1:20406486 A G 0.027979 -8.1171e-07
1:20409394 A C 1.653109 -8.5847e-06
1:20411332 T C 0.677134 1.5162e-05
1:20421968 A C 0.142638 3.0650e-05
1:20422613 T C 0.051174 1.1708e-05
1:20423210 C T 0.081649 -3.1139e-06
1:20423977 T C 0.096631 1.1110e-05
1:20427044 C G 0.580623 9.9170e-06
1:20435466 G A 0.541894 1.1791e-05
1:20440251 A G 0.079276 -1.5127e-05
1:20440990 A G 0.032134 2.0543e-05
1:20441633 G A 0.683042 -1.7146e-05
1:20442054 C T 1.159107 1.4740e-05
1:20442462 G T 0.245579 7.4473e-05
1:20446610 G A 0.138535 3.2428e-06
1:20447401 C T 0.136740 -7.1891e-05
1:20451281 T C 0.273159 -7.7187e-06
1:20452434 G A 0.508066 -3.3002e-06
1:20453627 A G 0.065851 -3.5505e-05
1:20455220 A C 0.346060 -3.5191e-05
1:20461403 T G 0.084119 -3.7860e-05
1:20464891 A G 0.362098 2.2706e-05
1:20465444 T C 0.076494 -2.7951e-05
1:20467577 G A 0.040443 8.4263e-06
1:20468047 C G 0.036668 -2.9183e-05
1:20468155 T G 0.067588 1.1323e-05
1:20472808 T C 0.222904 -1.7305e-05
1:20474812 T C 0.027077 1.6831e-05
1:20475951 T C 0.041170 -3.5631e-06
1:20477169 C A 0.377804 -3.7916e-05
1:20477682 A G 0.283477 -6.3860e-06
1:20484616 T C 0.037921 -1.2229e-06
1:20491842 G A 0.445447 2.9860e-05
1:20493151 C G 0.635581 -2.4911e-05
1:20493870 G A 1.184477 3.9186e-07
1:20494741 G C 0.267268 2.0344e-05
1:20501582 A G 0.362825 -5.0956e-05
1:20501670 A G 0.071830 1.1277e-05
1:20502710 T C 0.066351 4.4150e-06
1:20502926 C A 0.057094 -2.5079e-05
1:20503183 A G 0.287979 1.7394e-05
1:20504874 A G 0.075024 -3.3800e-05
1:20508413 A G 0.060681 2.3223e-06
1:20512144 C G 0.039112 -8.1079e-06
1:20525952 A G 0.023010 1.2613e-05
1:20529007 G A 0.044938 -1.8596e-05
1:20529772 C A 0.080448 5.3248e-06
1:20530208 G A 0.412171 -8.6763e-06
1:20537226 T C 1.525438 1.6334e-05
1:20542907 A G 0.040466 6.8956e-06
1:20551075 G A 0.039395 1.0136e-05
1:20551745 T C 1.279910 5.6047e-06
1:20553327 T C 0.741080 2.8374e-05
1:20555321 C G 1.128019 7.2581e-06
1:20556029 G A 0.263931 -3.0958e-05
1:20556579 A G 0.263418 1.5830e-05
1:20556940 C T 0.392901 -1.1934e-05
1:20558439 T C 0.035198 -8.8711e-06
1:20569288 T C 0.061976 -1.7102e-05
1:20570924 T C 0.107249 4.3581e-06
1:20571273 T G 0.059220 -9.1503e-06
1:20571807 G A 0.273003 -2.3018e-05
1:20572621 C T 0.550635 -3.3104e-05
1:20573560 T C 0.028382 3.2783e-06
1:20573768 C A 0.099280 4.7250e-05
1:20574315 G A 0.162570 -6.7587e-06
1:20576773 T C 0.550878 -5.3328e-05
1:20583734 C G 0.080974 -2.8878e-05
1:20595312 C T 1.280654 -2.4288e-04
1:20596449 C A 0.186035 3.2450e-05
1:20598460 T C 0.198933 1.6052e-05
1:20601012 C T 0.147487 -3.3016e-07
1:20604236 G A 0.020900 -3.5462e-05
1:20607376 G A 1.301709 -1.2353e-05
1:20608200 T C 1.109131 -1.6847e-05
1:20608598 T C 0.094690 1.8327e-05
1:20615696 C T 0.130937 9.8706e-06
1:20617419 C T 0.503148 1.9885e-06
1:20620504 C G 0.039855 -8.7191e-06
1:20622867 T C 0.032231 -2.5838e-05
1:20623275 A C 0.029164 2.8489e-05
1:20626189 A G 0.085255 6.2657e-06
1:20631246 A G 1.341922 -8.7788e-06
1:20631431 C T 0.024746 1.2587e-05
1:20632815 A G 0.153278 -1.7705e-05
1:20639207 T G 0.211855 -3.8419e-05
1:20639345 A C 0.055211 -7.4966e-06
1:20641487 T C 0.041027 -1.8815e-05
1:20642930 A G 0.092412 -1.9190e-05
1:20645086 A T 0.102938 1.0471e-05
1:20645330 A G 0.074774 3.0077e-05
1:20651486 A G 0.024779 -1.3301e-05
1:20656824 G A 0.367275 1.5472e-05
1:20661893 C A 0.051151 -1.7216e-05
1:20662938 G A 0.390746 1.9179e-05
1:20670792 A G 0.258754 5.4186e-05
1:20671807 C T 0.056656 -4.9175e-05
1:20671961 A G 0.671568 1.9189e-05
1:20675257 G A 0.038781 -6.2359e-06
1:20677490 A C 0.126152 7.2934e-07
1:20678551 G A 0.161048 -1.2231e-06
1:20680718 A G 0.489334 1.6725e-05
1:20682348 T C 0.351364 1.4196e-05
1:20693834 T G 0.382793 5.1479e-05
1:20695335 G T 0.209440 3.6194e-05
1:20702231 G A 1.882582 -1.1168e-05
1:20702881 C A 0.106434 5.3012e-05
1:20703026 T C 0.414434 3.3734e-05
1:20707469 A G 0.072898 2.6393e-05
1:20707936 G A 0.261743 -5.0376e-05
1:20715869 C T 0.305189 3.1184e-05
1:20717718 T G 0.080831 1.5610e-05
1:20725185 A G 0.078666 -1.4375e-05
1:20725924 T C 0.050125 -3.1963e-05
1:20731874 T C 0.042907 3.4312e-05
1:20732420 A G 1.140898 3.0332e-05
1:20732973 A G 0.545120 1.4970e-05
1:20733236 G C 1.161691 2.8256e-05
1:20738491 G C 0.077020 -1.9868e-05
1:20755599 T G 0.069178 2.0348e-05
1:20757820 C T 0.235611 -1.7884e-05
1:20758227 C T 0.423428 -1.5441e-05
1:20759310 C T 0.309642 -1.4231e-07
1:20762133 C A 0.885318 9.9393e-06
1:20765507 T G 0.230648 7.3093e-05
1:20767694 T C 0.070791 3.9452e-05
1:20768317 T C 0.045750 -4.4421e-06
1:20770061 T C 0.804890 2.6389e-05
1:20771640 A G 0.036110 -2.1480e-05
1:20772487 T C 0.108203 -2.8314e-05
1:20772817 G T 0.951605 3.0278e-05
1:20776345 A C 1.624877 1.6766e-05
1:20782750 G T 0.291417 -1.0674e-05
1:20785310 T C 0.209236 -3.5441e-05
1:20793015 C T 0.827799 -2.6524e-05
1:20795826 G C 0.052063 -6.6254e-06
1:20805567 A G 0.027317 9.7125e-06
1:20807073 T G 0.209304 6.7450e-05
1:20808773 A C 0.069821 -9.0999e-06
1:20818313 A G 0.308594 4.6297e-05
1:20819097 G T 0.128807 2.0242e-05
1:20821534 C A 0.363429 3.4250e-05
1:20827107 T C 0.040336 1.7472e-05
1:20829761 C A 0.062482 5.0742e-06
1:20856246 A G 0.924830 -1.6876e-05
1:20865703 C T 0.394832 2.7130e-05
1:20866699 T C 0.127535 -8.9728e-05
1:20881754 C T 0.379057 4.2952e-05
1:20883503 G A 0.447917 -5.1290e-05
1:20883983 C T 0.108946 8.0576e-06
1:20884663 T C 0.105519 -1.5560e-05
1:20884833 C T 0.305776 -3.0803e-06
1:20891261 G C 1.893144 1.2331e-05
1:20898400 T G 0.651590 5.8629e-06
1:20898649 T C 0.153924 -1.1503e-05
1:20907051 G A 1.796604 1.2890e-06
1:20915418 G C 0.862439 -5.8183e-06
1:20915701 C A 0.691614 -5.6621e-06
1:20916791 G A 1.243067 -2.8765e-05
1:20917206 A G 0.666508 6.2852e-06
1:20918862 G A 0.181490 -2.4925e-05
1:20918912 C T 0.149779 -1.9546e-05
1:20921903 G A 0.116139 1.3292e-05
1:20924260 A G 0.798220 5.1010e-05
1:20926565 G A 0.058386 -7.6389e-06
1:20926957 A C 0.429267 -5.8162e-06
1:20928154 T C 1.669909 -3.1566e-07
1:20928284 T C 0.253460 -2.6060e-05
1:20932889 T C 0.028839 -2.6125e-05
1:20945055 T C 0.657961 -5.6716e-05
1:20945644 T C 1.846787 -2.5414e-05
1:20955183 C A 0.124623 -6.3156e-06
1:20956912 A G 0.130716 1.5014e-05
1:20959746 C T 0.111676 1.5278e-05
1:20960385 T A 0.111316 -3.1523e-06
1:20966880 T C 1.752210 2.0057e-05
1:20975168 T C 0.121124 2.6726e-05
1:20977000 C A 0.559902 -6.7137e-06
1:20980847 T C 0.020926 1.7085e-05
1:20982913 C T 0.288463 -2.3290e-05
1:20983655 A G 0.045244 -3.4159e-06
1:20986078 A G 0.797558 2.8233e-05
1:20992819 C G 1.603681 4.5011e-06
1:20993162 A G 0.801148 -2.4564e-05
1:21005316 T G 0.264126 -4.8038e-06
1:21006187 C T 1.510737 -1.4314e-05
1:21009089 A G 0.034941 -1.3407e-05
1:21009800 G A 0.590795 -1.1773e-05
1:21011346 G A 0.193282 -4.9815e-06
1:21012097 A G 0.079172 8.1291e-06
1:21012609 A G 0.020011 3.9745e-06
1:21013437 G A 0.113701 -2.3728e-05
1:21013644 T C 0.039417 3.2709e-05
1:21015077 T C 0.071619 -1.1917e-06
1:21016307 G A 0.302466 4.0855e-06
1:21020128 T G 0.437625 2.0557e-05
1:21024901 T C 1.260228 -1.9905e-05
1:21026949 T C 0.097563 2.4165e-05
1:21028647 G T 1.598452 -2.0795e-05
1:21029232 T C 1.171260 -2.2363e-05
1:21032041 A G 1.435843 8.3434e-06
1:21034646 T C 0.142706 1.3513e-05
1:21036265 T C 0.042735 1.8346e-06
1:21036532 T C 0.158464 3.4174e-05
1:21037639 T C 0.102250 -7.5627e-06
1:21037956 T C 0.051537 2.9031e-05
1:21040310 C T 0.079195 1.3879e-05
1:21041555 G A 1.415790 1.1365e-05
1:21042033 C T 0.030056 -2.2139e-05
1:21043790 C T 1.296094 1.4697e-05
1:21065167 A G 0.886698 8.8129e-06
1:21077245 A G 0.056033 1.4303e-05
1:21088111 C T 0.028047 1.7883e-05
1:21096499 C T 0.040622 1.9958e-05
1:21096594 G C 0.021530 7.5376e-06
1:21100876 T C 0.055004 3.9854e-06
1:21129777 A G 0.057448 5.8949e-06
1:21152384 A G 0.643264 8.9037e-06
1:21166847 C T 0.441001 4.1660e-06
1:21171386 G A 0.043075 3.1794e-06
1:21174429 C T 0.276518 -3.5584e-06
1:21180181 T C 1.126775 5.1176e-07
1:21189666 T C 0.086199 3.0602e-05
1:21197546 C A 0.025869 8.6382e-06
1:21202912 T C 0.088566 2.6385e-05
1:21232111 C T 0.031160 -4.4865e-06
1:21234923 T C 0.791027 1.2396e-06
1:21245575 T C 0.041332 2.1129e-05
1:21261989 G A 0.085891 -5.1418e-06
1:21264438 T C 0.034766 -2.1078e-05
1:21264825 C T 0.023107 7.3641e-06
1:21267993 C G 0.061031 3.1662e-06
1:21268194 C G 0.031962 -2.5304e-05
1:21276433 T C 0.083901 4.4753e-06
1:21277141 A G 0.915862 1.6665e-05
1:21279885 G A 0.110283 -1.1733e-05
1:21305273 T G 0.183863 -3.9220e-06
1:21309590 C G 0.139941 -1.1487e-05
1:21311792 G A 0.087141 9.6586e-06
1:21317524 A G 0.792689 7.0771e-06
1:21342770 G A 0.023445 8.8919e-06
1:21351885 T C 0.162911 -8.5012e-06
1:21354542 C T 0.041225 2.1936e-05
1:21392684 T C 0.100007 -8.4376e-06
1:21405021 A C 0.024967 1.8896e-06
1:21417027 C T 0.794049 1.3837e-05
1:21417990 T C 0.030056 -1.5602e-05
1:21446122 C G 0.706191 -7.9383e-06
1:21478491 C T 0.039456 1.7057e-05
1:21507940 A C 0.023441 1.2390e-05
1:21523173 T C 0.038732 1.0227e-05
1:21525228 C T 0.925025 9.0275e-06
1:21536127 C A 0.067779 -7.0906e-06
1:21537816 G A 0.023733 -3.7645e-06
1:21544247 A T 0.047512 5.0777e-06
1:21548068 G A 0.197161 1.1320e-05
1:21552149 T C 0.169896 -2.1226e-05
1:21553933 C T 0.894540 9.8541e-06
1:21554319 G A 1.931773 1.7540e-05
1:21564039 T G 0.034020 2.8202e-05
1:21564970 C T 0.020835 -4.9036e-06
1:21571475 A G 0.071934 1.4648e-05
1:21575564 T C 0.266002 -1.4799e-05
1:21576796 T C 0.246962 -1.3096e-05
1:21578857 T C 0.070402 -1.1620e-06
1:21584585 G A 1.201296 1.1131e-06
1:21588116 A G 0.617999 5.2918e-05
1:21597985 C T 0.020260 7.1832e-06
1:21598160 T C 0.081801 -9.3337e-06
1:21614370 C T 0.022617 1.0515e-05
1:21621536 G T 0.599825 -1.4828e-05
1:21627370 T C 0.185402 1.8608e-05
1:21631663 A G 0.345921 -1.0959e-05
1:21632046 T C 0.039989 2.4296e-06
1:21639984 A G 0.084421 -2.6627e-05
1:21640125 A G 0.412927 -2.8581e-05
1:21640387 T C 0.211475 4.4046e-06
1:21646699 A G 0.030780 1.0544e-05
1:21647223 A G 0.240626 -1.0019e-05
1:21652351 T C 0.115457 -9.1610e-06
1:21653123 T G 0.031770 3.6681e-05
1:21653686 T C 0.100737 3.5606e-05
1:21658347 G T 0.022594 6.7698e-06
1:21659686 A G 0.508033 -4.3795e-06
1:21659702 A G 0.044179 2.4912e-05
1:21659866 A G 0.410883 1.9515e-06
1:21662131 A G 0.164356 2.0414e-05
1:21664475 T C 0.476744 -1.2251e-05
1:21669360 T C 0.909415 -1.5704e-05
1:21671184 G A 0.126191 5.3624e-06
1:21673298 A G 0.474011 -1.3716e-05
1:21673934 T G 0.955386 -2.8272e-05
1:21678600 G T 0.604227 -6.0407e-06
1:21679269 G T 0.136156 -1.9732e-06
1:21682336 A G 0.092292 8.9620e-07
1:21684387 A G 0.066945 -1.9993e-05
1:21697502 G A 1.679656 -5.0675e-05
1:21698682 A G 0.185340 9.4581e-05
1:21705311 G A 0.136669 3.5671e-05
1:21705725 C G 0.029508 -2.8326e-05
1:21708196 A G 0.031572 2.3435e-05
1:21721038 G A 1.110673 2.7473e-05
1:21731478 C T 0.117720 4.3083e-05
1:21731734 T C 0.170662 -1.9187e-05
1:21743037 G T 1.753470 7.9870e-06
1:21743972 A G 1.232531 8.8849e-06
1:21755517 T C 0.274107 -1.0489e-05
1:21755747 G A 0.155206 3.1778e-06
1:21761072 C T 0.031423 -1.2427e-05
1:21765211 G A 1.534510 2.4630e-06
1:21766663 C G 1.071223 -1.0058e-05
1:21775584 T C 0.050625 1.2821e-05
1:21786068 T C 0.946846 -7.2933e-06
1:21793378 C T 0.302138 7.2330e-06
1:21794061 T C 0.459041 -9.2060e-07
1:21796237 A G 0.020069 -7.6481e-06
1:21797204 C G 0.100673 1.7182e-05
1:21800219 T C 1.430676 -5.5391e-06
1:21806621 G T 1.091114 -7.1993e-06
1:21817253 G A 1.953069 4.2636e-06
1:21817365 G A 0.286873 8.1569e-06
1:21819738 T G 0.461514 4.5159e-06
1:21820858 A G 0.029122 -1.9783e-05
1:21821757 G A 1.075680 -1.2994e-05
1:21823292 T C 0.990895 -1.1045e-05
1:21826530 T C 0.075105 5.1981e-05
1:21826566 G A 0.215461 2.6876e-05
1:21826760 A G 0.029878 6.0227e-06
1:21830340 C T 0.638895 1.7096e-05
1:21837755 G A 0.219853 2.3609e-05
1:21839690 C T 0.601698 -1.5267e-05
1:21840048 A G 0.148691 -2.1345e-05
1:21840709 G T 0.725092 -1.5709e-05
1:21844496 G A 0.301612 1.8090e-05
1:21845402 A G 0.045377 -2.9151e-05
1:21846434 T C 0.043030 -1.6162e-05
1:21856119 C T 1.920117 -3.2667e-05
1:21856616 T C 0.320785 -8.6230e-06
1:21856633 A G 0.060736 -1.7955e-05
1:21857130 A G 0.076277 3.5064e-06
1:21861020 G T 1.068058 3.4578e-06
1:21870726 G A 0.121079 3.2689e-06
1:21873204 A G 0.296672 1.8124e-05
1:21875916 T C 0.641570 -1.9279e-05
1:21876492 T C 0.304329 -3.8431e-06
1:21883742 A G 0.103406 6.5612e-06
1:21889760 A G 0.026489 -1.6192e-05
1:21891931 T C 0.222888 9.0616e-06
1:21892266 A G 0.037963 3.8405e-05
1:21892479 T C 0.724546 -3.0548e-05
1:21894307 C T 0.562563 -6.6234e-06
1:21894735 C T 0.225556 3.1733e-05
1:21900459 C A 0.585826 4.7921e-07
1:21902436 T G 0.071989 -2.4186e-05
1:21905604 T C 0.389191 -3.5165e-05
1:21906604 T C 0.432844 9.5714e-06
1:21911865 A G 0.956392 3.8318e-05
1:21912558 A G 0.048652 2.2810e-05
1:21916837 T C 0.086332 4.0823e-05
1:21917234 C T 0.242427 -3.2257e-05
1:21917604 C T 0.147938 6.2436e-05
1:21921387 C A 0.070970 -2.4729e-06
1:21924912 G A 0.083814 8.4869e-06
1:21926498 A G 0.717736 7.3361e-05
1:21935358 T C 0.031773 -5.3151e-06
1:21935467 A G 0.274344 -5.5161e-06
1:21940555 T C 0.910532 4.4278e-05
1:21942683 T C 1.768904 1.0881e-05
1:21943820 A G 0.487708 -2.7597e-05
1:21944352 G A 0.584268 1.2075e-05
1:21946831 T C 0.037269 -2.9921e-06
1:21952884 A G 0.121550 3.1744e-05
1:21953026 C A 0.220616 -7.9936e-06
1:21953436 G A 1.689595 -1.9351e-07
1:21957666 T C 0.074485 -2.7352e-06
1:21959957 A G 0.284464 1.4650e-05
1:21960172 T C 0.797090 9.7572e-06
1:21964134 T C 0.232249 -3.4777e-05
1:21968741 T C 0.086913 1.1570e-05
1:21976289 T C 0.021075 -1.5657e-05
1:21979230 T C 1.272049 -4.9978e-05
1:21980750 C A 0.771218 -6.2357e-06
1:21983793 T C 0.605360 -7.9990e-05
1:21988843 A G 0.444629 1.1986e-05
1:21991760 T C 0.116684 5.4577e-05
1:21993041 T C 0.705266 -4.1364e-05
1:21997145 A G 0.037781 -2.4714e-05
1:21997157 C T 0.154151 2.6652e-05
1:21999437 C T 0.064676 1.1358e-05
1:22002867 A G 0.435642 3.6992e-06
1:22004294 C T 0.131995 1.1300e-05
1:22005511 C T 0.022808 -4.5304e-05
1:22008798 C T 0.145864 -1.5791e-05
1:22012208 T C 0.109579 3.4078e-05
1:22014549 T G 0.146903 -2.0557e-05
1:22025098 A G 0.108985 -1.4872e-05
1:22030884 C T 0.029453 2.2228e-05
1:22032570 G T 0.631605 7.2182e-06
1:22038066 A C 0.101513 -6.0824e-07
1:22044929 C T 1.746465 -4.1521e-05
1:22048664 T C 0.339176 -2.0410e-05
1:22052387 C T 1.576647 -3.3001e-05
1:22060573 G C 0.121465 4.5942e-05
1:22071623 C T 0.174966 1.1714e-06
1:22071992 C G 0.155634 -2.6701e-05
1:22077515 G A 0.189183 -1.1766e-05
1:22077672 A C 1.764334 -5.7820e-05
1:22088841 A G 1.333437 -1.4761e-05
1:22108543 A G 0.070772 1.5215e-05
1:22109370 A G 0.482404 -1.4031e-05
1:22110155 A G 0.073015 -1.7415e-06
1:22120799 C A 0.119949 -3.4510e-06
1:22129361 G A 0.297727 -2.3968e-05
1:22138005 C T 0.065916 2.3714e-06
1:22138467 G C 1.357466 1.3332e-05
1:22139854 T C 0.133085 4.0726e-05
1:22139894 C T 0.364467 2.1642e-05
1:22141030 T C 0.135575 3.5592e-05
1:22141206 C A 1.375315 8.9972e-06
1:22141983 C T 0.441991 3.0514e-05
1:22143382 A G 0.059801 1.7175e-05
1:22143437 C A 0.385309 -3.1229e-05
1:22144801 A G 1.091857 3.5979e-06
1:22145180 G T 0.055770 -1.0933e-05
1:22146178 T G 0.156683 4.0833e-05
1:22147739 C A 0.042270 1.6317e-05
1:22147764 G A 0.581730 4.7419e-05
1:22150120 T C 0.370063 8.2852e-06
1:22151809 T G 0.166157 -2.4034e-05
1:22155353 A G 0.079003 -1.4040e-05
1:22160020 T C 0.101617 -7.0463e-06
1:22163402 A G 0.123361 3.8775e-05
1:22165963 C T 0.027080 6.0487e-06
1:22165987 A G 0.361316 8.2753e-06
1:22168310 G A 0.530319 1.8669e-05
1:22168801 C T 0.168926 1.8387e-05
1:22168845 T A 0.121861 6.0041e-06
1:22168855 A G 0.023587 -5.8360e-06
1:22168968 A G 0.381998 -1.0770e-04
1:22169325 T C 0.047480 2.8171e-06
1:22181360 C G 0.044857 -3.0777e-06
1:22181895 T C 0.121770 1.0391e-05
1:22182115 A G 0.027570 -1.0671e-05
1:22185222 A G 0.363263 1.0357e-05
1:22185862 T C 0.022808 8.7340e-06
1:22187452 A G 0.067770 1.0973e-06
1:22191454 A G 1.432133 6.1871e-06
1:22193100 G T 0.023493 4.9663e-06
1:22198955 A G 0.129278 1.0008e-06
1:22200473 T C 0.062829 -5.2008e-07
1:22202483 A G 0.024639 7.1683e-06
1:22212125 A C 0.189819 -1.4384e-05
1:22212909 G A 0.036301 -2.4128e-05
1:22214279 A C 0.041485 2.8808e-05
1:22215242 T C 0.043968 -2.8889e-05
1:22216061 G C 0.030702 -3.9019e-05
1:22216422 A G 0.061330 -4.5737e-07
1:22216604 G C 1.340565 3.4610e-05
1:22220638 A G 0.027239 1.3569e-05
1:22225743 C G 0.658283 -2.9415e-05
1:22225921 T C 0.038323 -2.3004e-05
1:22227091 C T 0.668556 -2.7944e-05
1:22240123 T C 0.045493 3.9231e-06
1:22248881 A G 1.240831 3.5948e-05
1:22249307 A C 0.029933 -3.0226e-05
1:22254558 G A 0.021390 -9.6539e-06
1:22256814 A G 0.064387 -4.0183e-05
1:22267966 T C 0.453854 -2.3454e-05
1:22277659 G T 0.045373 -1.5130e-07
1:22278138 T C 0.060194 -3.7106e-05
1:22278426 T C 1.766453 -5.9693e-06
1:22290429 T C 0.468675 -1.7284e-05
1:22291122 A G 0.052190 5.1200e-05
1:22304142 A T 0.189478 -1.2491e-05
1:22305906 T C 0.034915 1.2107e-05
1:22307340 T C 1.954588 -1.9546e-05
1:22308708 A G 1.954743 -1.6755e-05
1:22310811 A G 0.032819 8.5031e-06
1:22312998 T C 0.052287 -3.0718e-05
1:22313103 G C 0.036029 8.3362e-06
1:22345006 C T 1.402414 1.6951e-05
1:22345093 G A 1.345414 2.0481e-05
1:22345860 A G 0.096648 3.7520e-06
1:22346009 A G 0.049314 2.1497e-05
1:22350547 T C 0.490538 -3.5828e-05
1:22354045 T C 0.109550 1.1856e-05
1:22358789 T G 0.328062 5.4378e-05
1:22361472 T C 1.213816 1.1441e-05
1:22364283 A G 0.120712 3.6881e-05
1:22364827 T G 0.405225 -3.6297e-05
1:22366426 T C 0.059574 -2.1345e-06
1:22373624 T C 0.200767 9.1852e-07
1:22374400 A G 0.136487 6.1037e-06
1:22384713 T G 0.037525 -1.2535e-05
1:22389388 G A 0.274490 -3.2149e-05
1:22394625 G A 0.093769 3.9839e-05
1:22403107 C T 0.067542 8.3959e-06
1:22403357 A G 0.347706 4.7087e-05
1:22419759 G A 1.864620 2.0512e-05
1:22431471 C T 0.034919 -5.3023e-05
1:22441982 T C 0.041401 -2.8628e-06
1:22443760 T C 0.117415 3.5013e-05
1:22445991 T C 1.082963 -1.1699e-05
1:22447523 A G 1.841802 3.3734e-05
1:22448217 T C 0.272101 -2.3072e-06
1:22449360 T C 0.073638 -4.1260e-05
1:22451845 C T 1.530907 5.1072e-05
1:22453842 C T 0.316001 -4.4920e-05
1:22463457 G T 0.054432 -3.9568e-07
1:22464564 T C 0.025009 -3.2979e-05
1:22475649 C T 1.154190 -7.7348e-06
1:22483584 A G 0.764545 1.2847e-05
1:22485871 G T 0.801495 5.4679e-06
1:22486501 A C 0.114509 2.2972e-05
1:22490724 A C 0.476851 2.7833e-05
1:22491984 G A 0.726283 -8.1411e-05
1:22495591 T C 0.059032 1.9244e-05
1:22499530 C T 0.750763 -5.1303e-06
1:22501421 A G 0.160474 -9.9379e-06
1:22506437 G A 0.549178 4.7151e-05
1:22508922 T C 1.034279 5.0237e-07
1:22514071 T C 0.101835 1.7616e-06
1:22515497 A G 0.033938 1.4597e-06
1:22516420 T C 0.132822 -1.7263e-05
1:22517559 G T 0.065238 1.0654e-05
1:22523727 C T 1.715951 3.6016e-05
1:22531051 T C 0.067416 2.1663e-05
1:22532057 C T 0.071084 -2.2569e-05
1:22533564 A G 0.074527 -1.5180e-07
1:22537373 A G 0.054910 1.0151e-05
1:22538787 T C 0.293231 1.4001e-05
1:22550357 G A 0.500409 4.7139e-05
1:22556224 C T 0.068133 -3.7182e-05
1:22556740 C T 0.064803 2.4169e-06
1:22558048 A G 0.060317 -8.5212e-06
1:22558062 T C 0.045711 5.0440e-06
1:22561733 T C 0.082265 -1.2218e-05
1:22564899 T C 0.234329 -1.3207e-05
1:22565371 T C 0.797431 1.6719e-06
1:22573163 G A 0.157176 -2.1717e-05
1:22573942 C T 1.264538 -3.2539e-06
1:22577371 C T 1.281650 -1.9804e-05
1:22577449 G A 0.062605 -4.9717e-06
1:22578224 A C 0.058129 5.8545e-06
1:22578404 A G 0.266362 -1.5837e-05
1:22578436 A G 0.503927 -1.6383e-05
1:22584118 T C 0.200462 2.0164e-05
1:22585468 A G 0.107018 8.6836e-05
1:22595111 T C 0.063940 -3.0688e-06
1:22600470 T C 0.188677 -3.4112e-05
1:22608214 A G 0.387642 -9.4555e-06
1:22608608 T C 0.065442 3.3977e-05
1:22611787 T C 0.031595 3.8372e-05
1:22615392 T C 0.066673 1.8302e-05
1:22617572 A G 1.316247 4.0233e-05
1:22623542 T C 0.323972 9.6232e-06
1:22628954 T C 0.517868 7.9153e-06
1:22632699 G A 1.648600 -1.2236e-05
1:22635450 T C 0.031566 4.0060e-05
1:22636808 C T 1.054643 3.2151e-05
1:22638050 G A 0.699742 -1.8269e-06
1:22639964 T C 0.104405 -6.4218e-06
1:22641134 A G 0.059214 -9.4388e-06
1:22645511 C T 0.152632 -3.9388e-05
1:22649994 G A 0.550615 1.4788e-05
1:22651922 A G 0.057659 2.0392e-05
1:22652911 T C 0.114321 2.4491e-05
1:22653595 A G 0.064391 -1.6822e-05
1:22654111 A G 0.720706 -2.2605e-06
1:22664774 C T 1.317166 4.8022e-05
1:22664835 A G 0.029540 1.8696e-05
1:22670695 G A 0.057730 -3.4425e-06
1:22675846 A G 0.696921 2.7079e-05
1:22677703 C T 0.060798 -1.9196e-05
1:22679088 A G 0.072307 -3.7918e-06
1:22685034 T G 0.022607 6.9699e-06
1:22689273 A G 0.298743 2.0771e-05
1:22689344 T G 0.287519 6.8616e-06
1:22697640 T C 0.068776 2.3278e-05
1:22698447 G A 0.351289 2.4932e-05
1:22699566 G T 0.025353 -2.8069e-05
1:22699970 A G 0.108248 -1.5007e-05
1:22702858 T G 0.238302 1.2153e-05
1:22711473 C G 0.352305 3.0174e-05
1:22713451 T C 0.584193 9.7652e-07
1:22713774 A C 0.035211 2.1165e-05
1:22719071 C T 0.522685 8.3425e-06
1:22724013 A G 0.395247 1.4737e-05
1:22724562 A G 0.047211 1.9802e-05
1:22725826 A G 0.024327 -4.3699e-06
1:22726371 A G 0.496290 -3.1990e-05
1:22728093 A G 0.144098 1.1782e-05
1:22732386 C G 0.364841 1.8286e-05
1:22733183 T C 0.037369 8.0928e-07
1:22733877 G A 0.982232 -2.9656e-05
1:22735745 A G 0.042835 8.1673e-06
1:22737964 C T 0.027382 1.2055e-05
1:22738819 A G 0.048051 -1.2631e-05
1:22742985 T C 1.649078 2.4117e-05
1:22744334 T C 0.244713 -1.1667e-05
1:22744996 T C 0.904011 -3.7364e-06
1:22745776 A G 1.647945 2.8122e-05
1:22746686 C T 1.621222 3.3980e-05
1:22756766 G A 0.210531 5.9940e-05
1:22769375 T C 0.059655 3.1454e-05
1:22772772 C T 0.079075 -2.3122e-05
1:22780927 T C 0.473131 -1.6835e-05
1:22784335 T C 0.765090 -1.2649e-05
1:22787205 G A 0.072642 3.7216e-06
1:22793532 A G 0.057523 -3.0598e-05
1:22797156 C T 0.059058 -3.6527e-05
1:22801905 T C 0.067932 8.4237e-06
1:22804658 T G 0.053111 2.3703e-05
1:22810782 A G 0.047889 2.8128e-05
1:22821166 A G 0.045643 -1.9456e-05
1:22821844 T G 0.077014 -1.2290e-07
1:22833848 G A 0.038012 4.7701e-05
1:22835677 G A 1.422548 3.1468e-05
1:22843428 A G 0.642041 1.7885e-05
1:22846843 C G 0.027060 1.9099e-05
1:22848972 C A 0.405456 3.6554e-05
1:22849003 C A 0.778654 6.7832e-06
1:22852880 C G 0.058756 2.9934e-05
1:22855814 A G 0.039167 1.6440e-05
1:22855991 T C 0.048106 3.1206e-05
1:22859343 T C 0.022838 -1.2409e-05
1:22866290 A C 0.726929 -9.3470e-06
1:22868956 T C 0.312203 -3.2871e-05
1:22869102 C T 0.120530 -5.0872e-07
1:22869904 A C 0.022390 -1.6874e-05
1:22871312 G A 1.743843 1.8338e-06
1:22877240 G A 0.919020 2.2722e-05
1:22880124 A G 0.214734 1.6212e-05
1:22885071 A G 0.649834 9.7355e-06
1:22885573 A G 0.243602 7.0663e-06
1:22886420 T C 0.314410 7.0889e-05
1:22895820 A G 0.022701 -1.7924e-06
1:22899048 A T 0.040365 2.5854e-05
1:22899717 T C 0.338997 6.5506e-07
1:22902523 T C 0.150811 1.3756e-05
1:22902772 T C 0.192247 2.8584e-05
1:22907482 G A 1.920049 2.2049e-05
1:22912241 T C 0.055442 -5.3249e-06
1:22915081 A G 0.671818 -4.5810e-06
1:22915753 C T 0.704860 3.3088e-05
1:22915858 T C 0.142846 2.9483e-05
1:22916864 C T 0.277739 7.7686e-07
1:22923689 A C 0.073632 3.2313e-05
1:22923859 A C 0.023299 -1.0116e-05
1:22923873 C G 0.198339 1.3950e-05
1:22924783 T C 0.348102 -3.1317e-05
1:22936072 G A 0.647098 3.6375e-07
1:22936914 T G 0.080802 5.3786e-06
1:22937703 T C 0.088932 4.1364e-05
1:22940094 A G 0.211982 -7.0941e-06
1:22940109 G A 0.065790 1.5289e-06
1:22950466 A G 0.267349 5.1908e-06
1:22955721 T G 0.126457 8.5338e-06
1:22962600 G A 0.766995 -3.0053e-05
1:22963687 T C 0.073352 1.5074e-05
1:22966609 G C 0.607073 -2.2238e-05
1:22967395 A G 0.025911 -2.0744e-05
1:22971892 G A 0.746676 6.7460e-06
1:22974928 C T 0.914800 -7.8050e-06
1:22977827 A G 0.048655 1.0704e-05
1:22978268 T C 0.088631 3.1256e-06
1:22984360 T C 0.088754 2.3347e-05
1:22987958 G A 1.951913 9.0031e-06
1:22991844 A C 0.162080 -2.1591e-05
1:22991921 G A 0.563180 -1.8036e-05
1:23007175 T C 0.629388 2.8037e-05
1:23008298 A C 0.063537 1.1970e-05
1:23010566 G A 0.044990 5.0969e-06
1:23013859 G A 1.427268 1.4024e-05
1:23016103 C T 0.550320 -2.7874e-05
1:23019481 A G 0.066208 2.6399e-05
1:23020819 T C 0.030452 1.0207e-05
1:23026445 A C 0.035380 4.6183e-07
1:23029608 G A 0.477588 4.5522e-05
1:23031406 A G 0.592960 -3.6322e-05
1:23033257 A C 1.244141 3.8773e-06
1:23045380 G A 0.675505 -3.9437e-05
1:23047050 T G 0.042416 -2.0573e-06
1:23061551 A G 0.151966 6.5536e-06
1:23061649 T C 0.381806 -8.5075e-06
1:23066236 A G 0.073531 1.9148e-05
1:23067044 A G 0.975069 -2.2868e-05
1:23068761 A G 1.616269 4.1725e-05
1:23072420 G A 0.198077 -4.0219e-06
1:23076839 A G 1.207863 -4.2636e-06
1:23078139 T C 0.043747 1.8984e-05
1:23079149 T G 0.072778 4.9132e-06
1:23080033 A C 0.080883 -8.3428e-05
1:23080351 A G 1.845963 -4.3129e-05
1:23082667 A G 0.736069 -1.2824e-05
1:23086441 A G 1.543702 -5.3597e-06
1:23090913 T C 0.021396 -1.1438e-05
1:23096818 C A 0.276382 -4.4132e-05
1:23099110 A G 0.183078 1.2519e-05
1:23102006 G A 0.069993 -3.7287e-05
1:23102372 G C 0.537937 -6.5564e-05
1:23102856 A G 1.641369 -1.9002e-05
1:23104264 T G 0.199946 -6.7274e-07
1:23106474 G A 1.855421 -1.9564e-06
1:23108366 C T 1.666371 2.3547e-06
1:23110505 T C 0.189368 -8.4791e-06
1:23120938 T C 1.878226 7.9043e-06
1:23121397 G T 0.063222 -1.0661e-06
1:23123589 C T 1.585463 3.9103e-05
1:23125568 C T 0.079370 -4.7012e-05
1:23129067 A C 0.057302 1.3889e-05
1:23132591 A G 0.079815 9.8061e-07
1:23140700 T C 1.387681 2.0153e-05
1:23143193 G A 0.025915 -2.1332e-05
1:23143778 A G 0.412333 -8.3005e-06
1:23143828 C T 0.026979 -2.2703e-06
1:23147199 T C 0.039138 1.6559e-06
1:23149821 C A 0.387821 1.9143e-05
1:23156102 T C 0.305981 -3.5277e-05
1:23164756 G T 0.366811 4.7604e-05
1:23166093 C T 0.093191 4.9946e-05
1:23174911 A G 0.068276 -1.7097e-06
1:23182684 A G 0.674210 9.8142e-06
1:23183006 T C 0.036561 -4.0446e-05
1:23184206 C A 1.387522 -3.9210e-05
1:23184590 A G 0.082217 -8.0790e-06
1:23184933 A G 0.287798 1.8112e-05
1:23193105 C G 0.070058 -1.0774e-05
1:23198870 A C 0.156442 -9.2228e-06
1:23201760 G A 1.860900 -6.3344e-07
1:23206586 C T 0.177134 8.1058e-06
1:23210282 A G 1.017771 -3.7447e-05
1:23210559 T C 0.229159 8.0307e-05
1:23213647 A G 0.227484 -1.2684e-05
1:23229640 C A 0.226263 1.8693e-05
1:23229984 G A 0.159088 4.0906e-05
1:23234946 G A 1.064881 -3.5352e-06
1:23235358 A G 0.065270 -6.3863e-05
1:23244604 A G 0.060879 -5.5655e-05
1:23246170 T C 0.033276 2.5477e-05
1:23250277 G A 0.046565 1.2298e-05
1:23257059 C T 0.928043 -5.1854e-06
1:23257270 A G 0.066238 -1.2368e-05
1:23261103 T C 0.077072 -1.3431e-05
1:23263234 T G 1.392060 -5.7343e-05
1:23277355 A G 0.779894 -9.7473e-05
1:23278427 G A 0.054592 5.2438e-06
1:23278632 G A 0.613302 2.4119e-05
1:23280076 A G 0.068231 -9.8769e-06
1:23283183 T C 0.062352 -4.7792e-05
1:23287199 A G 0.303060 1.2519e-04
1:23289568 C T 1.390281 -2.4312e-04
1:23289703 G A 0.049742 9.6018e-06
1:23289841 T G 0.086654 -3.3788e-05
1:23294671 G A 1.670730 -3.7928e-05
1:23294738 T G 0.059584 -4.7948e-05
1:23326567 C A 0.139243 7.8426e-06
1:23339209 T C 0.331074 -2.4557e-05
1:23345510 T C 0.143154 -7.7630e-05
1:23358028 G T 0.087725 -9.6130e-07
1:23366884 G A 0.353383 -7.3366e-05
1:23386605 A G 0.026239 -1.3152e-05
1:23386753 G A 0.179066 3.8333e-05
1:23392108 G A 0.023185 1.7380e-06
1:23406485 G C 1.037544 -2.8593e-05
1:23407500 T C 0.025600 2.9668e-05
1:23410979 G A 0.024298 3.3929e-06
1:23418803 C G 0.029229 -1.4786e-05
1:23419283 A G 0.054530 -1.1608e-05
1:23419383 T C 1.673366 -3.4347e-05
1:23419855 C T 1.673954 -3.3822e-05
1:23445451 T C 0.224170 6.8328e-06
1:23450118 A G 0.029190 4.4344e-06
1:23453229 T C 0.027998 -2.9371e-06
1:23458118 C T 0.084317 -3.2586e-06
1:23461959 C G 0.029381 7.7046e-06
1:23470460 T C 0.803225 -2.1947e-05
1:23495320 A C 0.340146 -2.5080e-05
1:23506560 A C 0.026307 6.1154e-06
1:23507068 G A 0.683662 -6.2169e-06
1:23508165 A G 0.131696 8.4850e-06
1:23512452 T C 0.331947 6.4102e-05
1:23513456 T G 0.045659 -1.7018e-05
1:23514472 A G 0.102454 1.0633e-05
1:23519633 G A 0.207632 1.1842e-05
1:23520797 C T 0.133170 1.1283e-05
1:23521340 A G 0.319045 6.7789e-05
1:23521835 A G 0.613760 2.1772e-05
1:23532818 A G 0.024120 -2.1253e-05
1:23536891 G C 0.822340 2.4319e-05
1:23545972 G A 0.031089 9.0479e-06
1:23547246 G A 0.044007 2.9746e-05
1:23553778 C G 0.042387 -2.2387e-05
1:23564656 A C 0.039628 3.7112e-05
1:23565599 T C 0.321905 5.1030e-05
1:23590184 G A 0.337936 2.3776e-05
1:23600312 C T 0.092366 -4.6144e-05
1:23607503 T G 1.838111 -5.7398e-05
1:23622513 A G 0.051453 -1.3436e-07
1:23622851 C T 0.034169 -2.8856e-05
1:23633381 C T 0.081934 -5.9164e-06
1:23640663 G A 0.313316 1.3071e-05
1:23654791 C T 0.051287 2.5337e-05
1:23669856 A G 0.027628 -5.8938e-07
1:23687116 C T 0.049450 -3.5630e-06
1:23690673 T C 0.079175 3.7878e-05
1:23693385 C T 0.367713 7.1913e-06
1:23696152 A G 1.840877 -4.3984e-05
1:23700811 T C 0.136558 2.0833e-06
1:23703768 G A 0.068760 9.3029e-07
1:23709173 A G 0.025843 1.7030e-05
1:23709806 T C 0.053533 3.2285e-05
1:23711376 T C 1.836771 -3.6134e-05
1:23712528 A T 1.721164 -1.9061e-05
1:23720185 T C 1.435801 -4.8559e-05
1:23721974 G A 0.064738 3.0512e-05
1:23724972 T C 0.043595 5.5171e-06
1:23726583 A G 0.055611 1.2298e-05
1:23729223 T C 0.093499 -8.5501e-06
1:23730504 A C 0.032325 2.8654e-05
1:23732762 G A 1.749604 1.4497e-06
1:23746625 C T 0.410704 -2.3906e-05
1:23748440 A G 0.048726 -2.2147e-06
1:23748688 T C 0.025509 1.6941e-05
1:23748784 C T 0.936654 -1.0539e-03
1:23756695 G A 1.726640 1.9566e-06
1:23766233 T C 1.714763 6.3468e-06
1:23767487 T C 0.156481 -8.4115e-06
1:23767536 T C 0.025068 4.4585e-06
1:23769674 G A 1.776405 2.3708e-06
1:23775425 A G 0.048051 -2.2256e-05
1:23783387 G A 0.031231 -4.0300e-06
1:23788404 T G 0.084953 3.9155e-05
1:23794782 C G 1.381388 -1.1514e-04
1:23809597 A G 0.280348 7.7629e-05
1:23811081 C T 0.085070 4.0637e-05
1:23812840 C T 0.196908 2.0048e-05
1:23817182 T C 0.146825 -2.5326e-05
1:23829648 C T 0.111845 2.2840e-05
1:23835794 G A 1.020098 -3.0318e-05
1:23844167 T C 0.046802 -4.3226e-05
1:23845963 C A 0.078471 -2.2768e-05
1:23847464 A C 1.005459 -3.0415e-05
1:23847529 T C 0.022481 2.6397e-05
1:23849147 T C 0.080789 8.2944e-06
1:23849346 T C 1.081824 -3.7645e-05
1:23850023 C G 1.240782 -4.2294e-05
1:23871286 A G 0.540901 1.4023e-05
1:23875266 A G 0.159295 -1.7992e-06
1:23880208 G A 1.151996 1.0674e-05
1:23880912 A G 0.372137 8.9625e-06
1:23884333 G C 0.282478 -7.7421e-06
1:23885498 C T 1.485569 1.5329e-05
1:23886935 G T 1.045123 2.2409e-05
1:23888085 T C 0.084758 3.5988e-06
1:23889095 C G 0.059347 1.6739e-05
1:23890507 A G 0.090133 6.0706e-06
1:23894438 A G 0.030910 -1.2485e-05
1:23895154 A G 0.137604 -2.5664e-05
1:23900159 G T 1.110378 1.3496e-05
1:23909515 C G 0.464250 -2.9640e-05
1:23910170 A G 0.033208 1.5331e-05
1:23912167 T C 1.934668 -3.7427e-05
1:23917707 C A 0.276363 1.5225e-05
1:23921172 A G 0.105463 -7.5204e-05
1:23922916 T C 0.104048 -3.5853e-05
1:23927929 C T 0.516846 -1.9213e-05
1:23935397 C T 0.120800 -9.7484e-06
1:23937017 C T 0.137191 4.3371e-05
1:23938213 C T 1.416907 -4.4948e-05
1:23940184 T C 0.050797 -2.2593e-07
1:23941735 C T 1.218308 -4.2288e-05
1:23944851 T C 1.560528 -5.7130e-06
1:23945119 A G 0.310736 -1.7588e-05
1:23945583 A G 0.031183 4.4550e-06
1:23950177 T C 0.498747 -3.0253e-05
1:23956575 C T 0.537233 -4.3228e-05
1:23957318 A G 1.258413 -4.3146e-05
1:23958921 G A 1.719450 -4.5246e-05
1:23965704 C A 0.459460 -7.2131e-07
1:23968743 C T 1.979636 3.2765e-07
1:23970130 T C 0.571960 -2.1486e-05
1:23970162 T C 0.031312 1.8113e-05
1:23970650 A C 0.895186 8.1986e-06
1:23971705 C G 0.038586 3.2553e-06
1:23972541 C T 0.601607 -5.2484e-06
1:23972896 T C 0.038924 2.7882e-06
1:23977474 T C 1.757962 -1.1724e-05
1:23979028 C T 0.104262 -8.2416e-06
1:23989270 A G 0.043565 -4.3978e-06
1:23991742 G T 0.594256 2.3930e-05
1:23996249 G A 1.963715 -8.2019e-06
1:24002974 A G 1.060872 -4.2096e-05
1:24003061 A G 0.027723 -3.3858e-06
1:24004202 A C 0.259176 2.2442e-05
1:24006548 C T 0.030835 -1.4501e-05
1:24021224 T C 0.092870 -3.7569e-05
1:24021737 T C 0.309671 3.3821e-05
1:24023011 T C 0.075381 -2.9349e-06
1:24023439 G A 0.036522 -1.0745e-06
1:24038231 C T 0.143573 1.4898e-05
1:24039173 A G 0.104074 1.6507e-06
1:24043985 T C 1.045549 7.7225e-06
1:24059856 A T 0.055215 7.7567e-06
1:24067143 T C 0.301589 5.3003e-06
1:24077451 T C 0.188686 1.1558e-05
1:24083649 C T 0.491817 1.5454e-05
1:24088128 A G 0.517803 -1.6116e-05
1:24100223 T C 1.150363 1.5042e-05
1:24102080 C A 0.679747 -3.3210e-05
1:24119627 T C 0.051975 1.7733e-05
1:24143932 G A 1.832613 -1.9527e-05
1:24158398 A G 0.852873 -1.5755e-05
1:24174093 G T 0.870988 -2.3379e-05
1:24175763 G A 0.193136 6.8426e-06
1:24182348 T A 0.676446 -2.5518e-05
1:24182986 G T 0.085170 -8.7106e-06
1:24193741 C T 0.194730 2.8434e-06
1:24201920 C T 1.140794 2.3291e-05
1:24203848 A G 0.102513 9.1050e-06
1:24209630 T G 1.523818 -3.1947e-05
1:24211913 C T 1.815696 -3.7609e-05
1:24216393 G T 1.705789 -6.6298e-07
1:24219158 T G 1.626058 -1.8779e-05
1:24228978 T C 0.092328 4.5723e-06
1:24235932 T C 0.279242 2.2710e-05
1:24245923 A G 0.029102 1.0571e-05
1:24321935 G T 0.861595 1.9489e-05
1:24373109 T C 0.059869 -1.2718e-06
1:24373780 T C 0.081113 4.5479e-05
1:24375163 A G 0.119021 1.9840e-05
1:24377856 T C 0.096992 -1.2807e-06
1:24378671 A G 0.313251 3.8969e-05
1:24381683 C A 0.050112 2.3372e-05
1:24386534 C T 0.423171 6.6484e-05
1:24393563 T C 0.242836 1.1884e-05
1:24394811 G A 0.240983 1.4352e-05
1:24399516 T C 0.027466 1.4300e-06
1:24406535 A G 0.419721 -1.2250e-06
1:24406647 A G 0.872997 -6.0649e-05
1:24409191 T C 0.870625 -5.6505e-05
1:24413907 A C 0.239594 -1.9478e-06
1:24414137 T G 0.064582 3.3725e-05
1:24415126 C T 1.293199 -1.6912e-05
1:24416628 C T 0.138561 3.1713e-05
1:24417266 A G 0.022383 -1.3665e-07
1:24417415 C T 0.294620 -1.1537e-05
1:24418768 C T 0.872364 -4.8054e-05
1:24419496 G A 0.936726 -5.1189e-05
1:24421474 A G 0.891648 -7.3820e-05
1:24421804 G A 0.808516 -5.9411e-05
1:24421950 G C 0.926323 -6.6855e-05
1:24422626 T C 0.193997 1.7831e-05
1:24424684 T C 0.048012 2.8876e-05
1:24425486 A G 0.060236 -1.0659e-05
1:24427890 A G 0.704997 1.4389e-05
1:24431956 A G 0.969298 4.0949e-05
1:24433012 T C 0.181698 4.3122e-05
1:24433055 A G 0.034714 -2.1185e-05
1:24436337 C A 0.876087 -8.8028e-06
1:24445288 C A 0.024214 1.1546e-05
1:24447468 C G 0.831499 -8.8179e-05
1:24449628 C T 0.621306 7.2913e-05
1:24452399 C T 0.411675 -4.9533e-04
1:24454688 T C 0.326835 2.3215e-05
1:24458479 T A 0.567270 1.1750e-05
1:24466259 C T 0.791378 -9.7383e-05
1:24470995 C T 1.899318 -4.7437e-05
1:24471449 T C 0.044874 1.8594e-05
1:24473526 T G 0.042978 -7.5896e-06
1:24473669 T G 0.127123 -1.6311e-05
1:24486955 C T 1.162846 -4.1673e-05
1:24487538 G C 0.051693 -5.4176e-07
1:24492808 T C 0.448567 6.9422e-06
1:24495722 A G 1.258384 2.2385e-05
1:24506121 A G 0.028713 -6.5483e-06
1:24507213 T C 0.052738 8.5183e-05
1:24507855 C T 0.720667 -1.6212e-05
1:24516690 A G 0.720528 1.6871e-06
1:24516880 A G 0.994878 2.6817e-05
1:24519437 A C 0.267346 -2.5284e-05
1:24519920 A G 1.468928 2.2827e-05
1:24524365 A G 0.536804 1.4287e-05
1:24525794 T G 1.743391 -3.7807e-05
1:24526135 T G 0.210505 7.3798e-05
1:24527816 C T 0.026944 6.6962e-06
1:24530246 G C 1.006810 4.0743e-05
1:24530964 C T 1.864977 3.8634e-05
1:24532144 C T 0.347469 2.2569e-06
1:24535011 C T 1.235602 5.3001e-06
1:24536670 C T 0.031137 1.1427e-05
1:24547724 G A 0.024139 -6.0837e-06
1:24549050 C G 0.067192 4.5512e-06
1:24553410 A G 0.698696 5.4610e-05
1:24556587 T C 0.115869 -9.4757e-07
1:24562952 A G 0.733829 -5.7841e-06
1:24565480 A G 0.715623 3.9786e-05
1:24567348 A G 0.537905 -2.5489e-05
1:24568784 T C 0.051479 -2.0814e-06
1:24578011 A G 0.060658 -2.4112e-05
1:24580993 G A 0.654219 -1.8177e-06
1:24583035 A G 0.055471 7.3848e-06
1:24583452 A G 1.500724 1.3801e-05
1:24584035 A G 0.091769 2.3580e-05
1:24584103 G A 0.098238 -4.4866e-05
1:24584490 A G 0.156504 2.2012e-05
1:24587703 A C 0.082885 -2.3539e-05
1:24603518 C T 1.803249 2.4406e-05
1:24617944 G A 0.961667 1.7536e-05
1:24621768 A G 0.081818 -3.1445e-05
1:24625549 G T 0.666095 -9.6200e-07
1:24627899 T C 0.031676 2.7984e-05
1:24635954 T C 0.043741 -1.3133e-05
1:24639413 G A 0.371722 -1.5669e-05
1:24641835 C T 1.131553 -4.3498e-06
1:24642857 C G 0.131050 -1.4998e-05
1:24644870 A C 0.068208 4.4280e-06
1:24646387 A C 0.122997 -3.1161e-05
1:24654576 A G 0.033792 4.6526e-06
1:24656001 G T 0.353876 -2.0672e-05
1:24656158 T C 1.291566 9.4867e-06
1:24657533 T C 0.023915 -1.0731e-06
1:24658063 G C 0.356668 -8.6411e-06
1:24659435 C T 0.575621 3.8469e-05
1:24663184 C T 0.084320 -1.8056e-05
1:24663965 A G 0.229022 3.7815e-06
1:24668667 G C 0.474027 -1.1533e-05
1:24669457 T C 0.073690 1.0102e-05
1:24669808 T C 0.532939 1.3159e-05
1:24671418 G A 0.087865 -1.8625e-05
1:24675790 T C 0.355635 -8.6002e-07
1:24681101 C G 0.060359 1.4289e-05
1:24688813 A G 0.042413 1.1432e-05
1:24690676 A G 0.093551 1.6659e-05
1:24690764 A T 0.517784 -7.7387e-06
1:24692283 T C 0.387477 -8.2334e-06
1:24700446 T C 0.043682 -4.8709e-05
1:24706292 C T 0.683305 1.6359e-06
1:24706329 A C 0.086858 1.6218e-05
1:24707669 A G 0.700462 -2.7290e-07
1:24718079 A C 0.471203 -9.5929e-06
1:24727235 T C 0.488198 1.2753e-05
1:24727678 T C 1.064816 7.8244e-06
1:24731093 A G 0.057548 1.0846e-05
1:24743603 A C 0.255966 -1.8287e-05
1:24749079 T C 0.479012 -1.5878e-05
1:24750992 A G 0.057169 -6.4487e-06
1:24751920 G A 1.230019 -2.0077e-05
1:24764719 A G 0.020335 -1.7049e-05
1:24775094 G A 0.079656 3.1780e-05
1:24784139 G A 0.516476 9.2440e-06
1:24784858 T G 0.039855 -1.9024e-05
1:24785393 T C 0.516151 7.9150e-06
1:24788950 A G 0.187362 -2.5019e-05
1:24796728 C T 0.038466 4.8139e-06
1:24804018 G A 0.621498 2.6678e-08
1:24813155 C T 0.659909 3.6505e-06
1:24815870 A G 0.206418 1.0429e-05
1:24827829 G A 0.092685 2.0015e-05
1:24831643 A G 0.117561 -1.3919e-05
1:24840768 A G 0.992580 -8.0769e-06
1:24843079 A G 0.029793 1.3627e-06
1:24843916 C T 0.035857 -3.8265e-05
1:24844069 T C 0.065069 -1.1296e-05
1:24851514 G T 0.302780 5.3548e-06
1:24861704 A G 0.952079 -7.0737e-06
1:24862465 G C 0.066929 3.2548e-05
1:24863478 C A 0.045218 4.4361e-06
1:24874735 C T 0.363993 -5.6972e-07
1:24879159 G C 0.415277 1.6371e-05
1:24882006 A G 1.050482 1.1314e-05
1:24885472 C T 0.142057 -1.2694e-05
1:24885851 A C 0.452890 -7.5854e-06
1:24889357 G A 0.311521 2.9838e-05
1:24891161 G A 0.749513 1.7148e-05
1:24895051 G A 0.603785 2.4142e-05
1:24895818 A G 0.049203 -1.1080e-05
1:24902506 G A 0.177823 -6.4826e-05
1:24904454 C T 0.462939 3.7607e-05
1:24908619 G T 0.513642 -1.5580e-05
1:24915248 T G 0.419416 -1.0716e-05
1:24915984 C T 0.819081 -1.3723e-05
1:24918735 T C 0.394355 -3.2326e-06
1:24922129 A G 0.917799 -2.8948e-05
1:24924896 G C 0.050800 -1.4317e-05
1:24925868 A C 0.536821 1.1921e-05
1:24927028 A C 0.049002 5.0635e-07
1:24945676 A C 0.050495 -8.5517e-06
1:24952693 G A 0.666219 -3.2713e-05
1:24965942 G A 0.139710 4.3329e-05
1:24986877 C T 1.508108 -1.9644e-05
1:24999518 G A 0.022731 -1.4101e-05
1:24999885 T C 0.027346 -1.4948e-05
1:25015418 A G 1.497708 1.1883e-05
1:25015530 G A 1.190121 -3.5710e-05
1:25015638 T C 0.615983 -1.1027e-04
1:25017985 G A 0.149827 3.8073e-05
1:25022871 A C 0.776888 -7.0521e-05
1:25024017 A G 0.062248 -1.8386e-05
1:25024040 G T 0.081473 -1.7612e-06
1:25040383 C T 1.282085 -3.7843e-05
1:25042903 G A 0.079756 -2.0501e-05
1:25044111 T C 0.500685 3.7050e-05
1:25046829 A G 0.087452 1.5814e-06
1:25050030 A G 0.140622 4.6522e-06
1:25079717 A G 0.035308 -1.9302e-06
1:25079781 T C 0.031244 -4.3478e-05
1:25080522 T C 0.605817 2.2410e-05
1:25083108 A G 0.021010 1.6163e-05
1:25093348 C T 1.891443 -4.9419e-06
1:25097392 G A 1.437547 -2.5757e-05
1:25152942 A G 0.073352 -1.9252e-05
1:25156402 G A 0.044964 -6.8824e-05
1:25171088 G A 0.559522 2.3622e-05
1:25173165 G A 0.064809 -1.0144e-05
1:25187952 C T 0.793916 -4.0419e-05
1:25190803 G A 0.552527 2.0673e-05
1:25193155 A G 1.202309 1.1536e-05
1:25197277 A G 0.057250 -2.6253e-05
1:25197357 T G 0.059629 5.1318e-05
1:25203390 T C 1.024730 -1.5247e-05
1:25205252 G T 0.284419 -7.3939e-06
1:25216532 C T 1.701491 -8.4770e-06
1:25219575 A G 0.369566 2.6982e-05
1:25222945 A G 0.183655 2.4252e-05
1:25224321 C T 0.460898 7.8955e-05
1:25224412 G A 0.505135 6.6983e-05
1:25226208 A G 0.088585 -7.0090e-06
1:25236934 T C 1.841808 -1.9050e-05
1:25238040 A G 0.080594 -1.2557e-05
1:25238631 G A 0.831486 5.3280e-05
1:25242193 T C 0.034088 4.1759e-05
1:25243960 G A 0.042192 6.7051e-05
1:25247169 A G 0.030569 2.0830e-05
1:25251326 A G 1.148363 -8.8752e-05
1:25257753 T C 0.079740 2.0377e-07
1:25258172 A C 0.029927 9.6865e-06
1:25264162 A G 1.577020 -3.8952e-05
1:25264658 G C 1.544163 -1.1995e-04
1:25266476 T G 0.068299 3.2979e-05
1:25267922 C T 0.969438 7.6002e-05
1:25286151 T C 1.235465 1.0291e-05
1:25291010 T A 0.944266 -4.4651e-05
1:25292316 A G 0.127860 2.4449e-05
1:25293356 T C 0.996878 -4.3987e-05
1:25294874 A G 0.096771 -3.4680e-05
1:25297184 A G 0.944535 -5.2279e-05
1:25298408 A G 0.473835 -4.3707e-05
1:25302014 C T 0.260497 2.4937e-05
1:25303576 G A 1.001487 -4.3298e-05
1:25305665 A G 0.045889 -1.4955e-05
1:25306442 A G 0.076248 -3.2201e-05
1:25306562 T C 1.152775 2.7835e-05
1:25310009 C G 0.512545 2.2422e-05
1:25312962 C T 0.633676 5.5958e-05
1:25314118 A G 0.149198 4.1031e-06
1:25318031 G A 0.021387 3.0492e-05
1:25318121 T G 0.116493 -6.9281e-05
1:25321557 G A 0.062661 4.5240e-05
1:25322230 T C 0.200073 3.2116e-05
1:25322839 A G 1.681026 -2.2506e-05
1:25326313 T C 1.238935 -2.1001e-06
1:25329722 G C 1.672259 2.6015e-05
1:25333062 C T 0.259582 6.0992e-05
1:25333429 C T 0.124052 -7.6668e-05
1:25334786 G C 0.086784 7.3615e-06
1:25340330 G A 0.403235 1.4902e-05
1:25342567 C T 0.371163 2.0792e-06
1:25347916 A G 0.030134 3.9854e-05
1:25350497 C T 0.359871 3.0691e-05
1:25350779 T C 0.091750 7.8841e-06
1:25353703 A G 0.072823 1.0871e-05
1:25361272 C T 0.152187 -2.5220e-05
1:25363718 T G 0.329078 -1.3191e-05
1:25367501 C T 0.033614 3.4102e-05
1:25368348 G T 1.736653 4.9690e-05
1:25370099 G A 1.713530 1.8987e-05
1:25371793 A G 0.570623 -1.7376e-05
1:25373716 T C 0.226685 6.9603e-06
1:25377908 A C 0.240142 1.0148e-05
1:25378444 G A 0.948395 5.6302e-05
1:25378844 T C 0.078413 8.2617e-06
1:25379395 G C 0.189436 4.5891e-06
1:25381063 C T 1.512493 4.4493e-05
1:25381586 A G 0.116817 -1.7152e-05
1:25393816 A G 1.446700 3.8462e-05
1:25395852 A G 0.253979 3.6966e-05
1:25395879 A G 0.291761 1.4968e-05
1:25398093 A G 0.938774 5.5024e-05
1:25398545 T C 0.033649 2.0307e-05
1:25400627 A G 0.353555 5.6831e-05
1:25402611 G A 0.445522 2.8719e-05
1:25408685 T G 0.120732 -1.4347e-05
1:25408928 G C 1.003126 3.2284e-05
1:25413466 A G 0.171717 -1.6325e-05
1:25413520 T G 0.054020 7.3514e-07
1:25421777 T C 0.212783 2.0448e-05
1:25421990 C T 0.961290 4.8899e-05
1:25424889 T G 0.710291 2.8992e-05
1:25425109 T A 0.088436 3.4850e-05
1:25427217 A G 1.162765 -7.1697e-05
1:25431725 T C 0.634004 -5.0229e-05
1:25439449 G A 0.076108 -1.1954e-04
1:25441346 A C 0.106937 -2.9369e-05
1:25443597 T C 0.142404 5.2796e-05
1:25443900 C T 0.069013 2.7229e-06
1:25451250 A G 0.027800 -6.4138e-06
1:25452437 T C 0.458927 1.6954e-06
1:25453165 G T 0.043020 2.4271e-05
1:25459385 G A 0.044075 3.9616e-05
1:25463357 T C 0.083700 -2.3725e-05
1:25465981 T C 0.641378 -5.5897e-05
1:25467172 G T 0.032104 1.0084e-05
1:25472465 A G 0.424213 1.5559e-05
1:25474596 A G 0.128113 -3.2133e-06
1:25475026 G T 1.415310 -5.0637e-06
1:25486299 G A 1.411999 -2.5919e-06
1:25493976 A T 0.044984 1.8819e-05
1:25494504 C G 0.578938 1.4456e-05
1:25499030 A G 0.705915 -1.6746e-05
1:25501290 G A 0.020319 -3.6313e-05
1:25502029 G C 0.028641 1.2495e-05
1:25504207 C T 0.090929 1.2951e-05
1:25508191 T C 0.560489 -1.5514e-05
1:25508271 T C 1.197635 -7.7009e-08
1:25511507 A G 0.490337 -1.9797e-05
1:25515194 A G 0.072343 -2.6893e-05
1:25525915 G A 0.423249 -2.5215e-05
1:25527944 T C 0.177722 -2.4668e-05
1:25533594 G A 0.033890 3.6639e-06
1:25543484 C A 1.696921 3.0363e-06
1:25554719 A G 0.049823 2.1095e-05
1:25564304 C G 0.087225 2.8452e-05
1:25565906 A G 0.026022 -2.7204e-05
1:25566297 A G 0.041816 4.3724e-06
1:25570081 C T 0.502077 9.0370e-06
1:25572984 G T 0.088751 -3.2643e-06
1:25583610 G C 0.814696 -4.8071e-06
1:25584976 A G 1.715757 7.2966e-06
1:25600747 A C 0.831717 -2.1316e-06
1:25651253 A G 0.044069 3.0685e-05
1:25663071 G C 1.115671 -1.1491e-05
1:25667488 G A 0.027314 4.5541e-06
1:25680844 A G 0.026859 -2.8245e-05
1:25683118 G A 0.037580 -1.7584e-05
1:25687742 T C 0.075537 7.0564e-06
1:25687901 C T 0.879044 1.7296e-05
1:25688276 G A 1.120832 -1.7548e-05
1:25695835 A G 0.298408 -5.7517e-06
1:25699706 A G 0.064881 -2.1516e-05
1:25707692 A C 0.091130 -2.7717e-05
1:25717365 G C 0.313836 -1.6227e-05
1:25719599 A T 1.120453 -2.0526e-05
1:25743428 G A 0.313787 -5.8263e-06
1:25747156 C T 0.020841 -4.8213e-06
1:25752282 A G 0.222459 -2.4486e-05
1:25754025 G C 0.893605 1.2256e-06
1:25754829 A G 0.194373 4.6668e-05
1:25755660 A G 0.037950 1.7662e-05
1:25799051 A G 0.049739 2.0108e-05
1:25800018 G T 0.316578 -9.1341e-06
1:25811488 A G 1.781384 2.8839e-05
1:25813064 T C 0.021020 -2.4421e-06
1:25826502 G A 0.880729 2.6828e-05
1:25830231 A G 0.043215 2.5552e-05
1:25844055 A G 0.023672 5.8107e-05
1:25845923 G A 0.027369 -2.1833e-05
1:25857210 G A 0.030624 -1.2932e-05
1:25859024 T G 0.856259 3.8747e-05
1:25866838 C T 1.128161 6.9826e-06
1:25868115 A G 0.026158 -1.9895e-05
1:25874688 T C 0.118135 -8.0266e-06
1:25876463 G A 0.081792 1.1640e-05
1:25877492 T C 0.070642 1.6944e-05
1:25879916 A G 0.048915 1.4859e-05
1:25880070 T C 0.035230 -2.8426e-05
1:25884497 G T 1.036937 7.2935e-06
1:25887525 A G 1.005930 8.5041e-06
1:25888107 T C 0.041238 5.0018e-06
1:25888240 G A 0.077364 -1.3252e-05
1:25889422 T C 1.069548 1.6485e-06
1:25889917 C T 1.082882 -1.5071e-05
1:25890247 T C 0.104045 -4.8748e-06
1:25892880 G T 0.986877 -8.9337e-06
1:25895277 A G 0.091675 -7.8116e-06
1:25895406 T C 0.921630 -6.4240e-06
1:25900215 C T 0.772873 1.8285e-06
1:25900240 A G 0.329977 3.2551e-05
1:25900926 A G 0.029488 -4.4844e-05
1:25903525 T C 0.062657 -1.6449e-05
1:25904391 C G 0.104827 1.1276e-05
1:25904854 C T 0.029644 -9.0438e-05
1:25924238 G C 0.058785 -3.9879e-05
1:25938947 C G 0.159211 -1.8225e-05
1:25965920 G A 0.029225 3.0637e-06
1:25967587 C T 1.883468 -7.7044e-06
1:25968343 G A 0.415417 -4.5805e-06
1:25970541 T C 0.040888 6.8997e-06
1:25971646 C T 0.411392 -1.6027e-05
1:25976850 A G 0.048532 7.5595e-06
1:25984265 C A 0.047220 2.0343e-05
1:25999517 A G 0.418945 -5.7639e-06
1:26003756 G A 0.050073 1.2301e-05
1:26005360 T C 0.028404 1.5918e-05
1:26008164 C T 0.299434 -2.5428e-05
1:26009250 C T 1.844830 -6.9936e-06
1:26010884 A G 0.020764 -2.3061e-05
1:26012517 C A 0.157958 -5.7251e-05
1:26015837 T G 0.177806 -5.5241e-05
1:26027064 G T 0.230204 -9.8670e-06
1:26032034 T G 0.199518 -3.0724e-05
1:26049168 G C 0.090471 -3.2940e-05
1:26057040 T C 0.053738 3.9988e-05
1:26063782 G A 0.123793 -5.9217e-05
1:26070909 T C 0.983751 1.6548e-05
1:26074380 C T 0.041245 -1.4079e-05
1:26080217 T C 0.142972 4.7630e-05
1:26081941 C T 0.090464 -2.3118e-06
1:26086890 A G 1.600088 -3.9319e-06
1:26098107 A G 1.288398 -9.2523e-06
1:26103898 G A 0.174434 -2.5056e-05
1:26106769 A C 0.249672 -2.4677e-05
1:26109307 C G 1.250208 -1.0732e-05
1:26116076 A G 1.539453 -1.7654e-05
1:26118002 T C 0.071723 -3.1459e-06
1:26118299 A G 0.825115 1.1320e-05
1:26127425 A G 1.092844 3.1129e-06
1:26129631 T C 1.088741 2.6494e-06
1:26131638 G A 0.032789 -2.8809e-06
1:26135116 A G 0.031228 9.4947e-06
1:26137817 T G 0.077157 -1.7651e-05
1:26140573 A C 1.576491 5.3433e-06
1:26141261 T C 0.517076 -5.6800e-07
1:26141617 G A 1.897945 -4.5799e-05
1:26144674 A G 0.437972 1.4025e-05
1:26145328 T C 0.091948 1.2365e-06
1:26147811 T C 0.042092 -3.8413e-05
1:26148821 T C 0.026479 3.9552e-06
1:26162313 G T 0.124202 -5.0911e-06
1:26165113 A G 1.581142 9.8985e-06
1:26168781 T C 1.474514 2.7834e-06
1:26174522 T C 0.051177 2.7096e-05
1:26197637 A G 0.041238 5.4319e-06
1:26199334 A G 0.020475 4.3329e-05
1:26202426 T C 0.723550 7.4410e-06
1:26206975 C T 0.065478 2.7327e-05
1:26215316 T C 1.100403 3.4822e-06
1:26218084 T C 1.101945 3.5706e-06
1:26222423 A G 0.042913 1.1876e-05
1:26226152 A G 0.058344 -1.4758e-05
1:26235705 T C 1.191913 1.6163e-05
1:26255215 A G 0.452186 -5.8198e-07
1:26260527 T C 0.062200 -2.7334e-05
1:26260728 A G 1.489854 -2.2494e-05
1:26275548 T G 1.739766 -8.9708e-08
1:26279095 C T 1.284201 -2.4354e-05
1:26283961 T C 0.380443 2.1837e-05
1:26284104 T C 0.100303 1.9398e-05
1:26299050 A G 0.039589 -1.7912e-05
1:26310394 G A 1.275389 -7.1986e-06
1:26323370 A C 0.421740 3.3004e-06
1:26324108 A C 1.289372 6.9092e-06
1:26337800 T C 0.083122 -7.7149e-06
1:26339903 A G 1.240866 -1.2711e-06
1:26344477 A G 1.676631 3.7610e-06
1:26345027 G A 0.431539 2.4512e-06
1:26351382 C T 0.367762 9.6343e-06
1:26357656 A C 1.387331 1.6806e-05
1:26365374 G T 1.384406 1.9986e-05
1:26374426 C T 1.788788 2.3069e-05
1:26375718 A G 0.040735 7.0583e-05
1:26382450 A G 0.031017 4.7559e-06
1:26384690 G T 0.431594 -1.1396e-05
1:26385003 C T 0.429530 -1.1906e-05
1:26385385 G A 0.086362 -3.2470e-05
1:26386297 G A 1.369865 3.2373e-05
1:26388212 G A 0.068422 1.5261e-05
1:26390501 A G 0.030222 3.8707e-06
1:26392345 A G 0.041151 9.7556e-06
1:26392824 A C 0.194185 2.2204e-05
1:26402693 A G 0.095291 -8.0373e-06
1:26403991 T C 0.357365 -1.3854e-05
1:26411483 T C 0.134416 -9.8179e-06
1:26426719 G A 0.135935 -3.6926e-05
1:26447976 G A 0.115094 1.8715e-05
1:26450009 T C 0.352156 -1.6827e-05
1:26452570 C T 0.093246 -2.7823e-05
1:26471743 A C 1.405897 7.1775e-05
1:26474444 T G 0.047915 1.5715e-05
1:26482411 A G 0.386429 -1.0255e-05
1:26486092 C T 1.228860 -7.4338e-06
1:26490240 G T 0.052696 3.2335e-05
1:26493171 A G 1.042598 -3.2761e-05
1:26493519 T C 0.083664 2.4768e-05
1:26496383 T G 0.134468 -1.4412e-05
1:26497340 C A 1.510909 -8.3207e-05
1:26499036 G T 0.115701 4.2423e-05
1:26501044 G A 0.583794 2.4349e-07
1:26506790 G A 0.200378 2.4423e-05
1:26508538 T C 0.082635 -3.0584e-05
1:26512556 T C 0.058500 3.5617e-05
1:26519293 A G 0.078702 3.6274e-05
1:26520292 T G 0.193876 1.9457e-06
1:26521140 A G 0.378574 -2.2553e-05
1:26522518 A G 0.673759 7.1782e-06
1:26526375 A G 0.030456 -8.4246e-06
1:26526439 G A 0.374046 -1.7698e-05
1:26526554 A G 0.412889 5.0188e-05
1:26527255 A G 0.481372 8.7295e-05
1:26527951 A G 0.529384 1.3283e-04
1:26531728 C A 0.043893 -1.8863e-05
1:26549399 T C 0.335265 6.3680e-06
1:26549989 A G 0.206003 8.5361e-06
1:26557959 G A 0.069733 2.0399e-05
1:26561369 A G 0.032403 -2.0332e-05
1:26582091 A G 0.627334 9.6930e-06
1:26588347 G A 0.025661 -8.8152e-06
1:26593199 G A 0.045227 -4.0221e-05
1:26596080 A G 0.343597 3.9644e-05
1:26598281 C T 0.545364 1.0200e-05
1:26599489 G A 0.201056 -2.7764e-05
1:26600793 G A 1.333632 -1.4485e-05
1:26603993 C A 1.878405 -4.6729e-06
1:26610317 A G 0.048123 3.6615e-05
1:26612926 T G 0.344996 4.1591e-05
1:26618466 C T 1.873786 -5.6869e-06
1:26627478 C T 1.528336 -4.7244e-05
1:26633190 C A 0.093236 -4.2801e-05
1:26638500 A C 0.345418 4.3406e-05
1:26647949 C G 1.528349 -4.3232e-05
1:26648381 T C 0.346284 4.0442e-05
1:26648826 A G 0.196077 -2.2828e-05
1:26649208 A G 0.099543 -4.0339e-05
1:26656768 A G 0.026233 -1.6985e-05
1:26657685 T C 1.654573 -2.3774e-05
1:26663362 T C 1.027924 -3.5059e-05
1:26665478 A G 0.823924 -1.3828e-05
1:26666809 G A 0.227750 1.9954e-05
1:26670401 A G 0.026074 -1.9236e-05
1:26670609 T C 0.615435 2.5235e-05
1:26671144 C T 0.098043 -4.8278e-05
1:26671248 G A 0.397175 -5.3041e-06
1:26673108 T C 0.393524 -2.3050e-06
1:26678037 A G 0.057279 2.2428e-05
1:26682485 A G 0.193675 2.4470e-05
1:26684141 A C 0.380093 3.4019e-05
1:26688524 T C 0.060411 2.8500e-06
1:26689185 G A 0.183149 5.3531e-06
1:26690864 T G 1.316432 1.7044e-04
1:26691174 A C 0.743336 2.8772e-05
1:26694260 C T 0.377191 3.0486e-05
1:26695295 A G 0.570477 5.0774e-05
1:26697355 T C 0.073745 -2.8218e-06
1:26699103 C T 0.557841 3.5090e-05
1:26700268 G C 0.178404 2.6648e-05
1:26701448 T C 0.042712 4.6433e-05
1:26701901 C G 1.976082 -2.0020e-05
1:26702079 T G 0.156501 1.1060e-04
1:26702349 T G 1.139450 -4.8195e-05
1:26703477 C A 0.087400 2.2934e-05
1:26715232 A G 0.941348 -3.6315e-05
1:26715794 A G 0.068166 -5.3172e-05
1:26715872 C A 0.137879 3.2740e-05
1:26719115 C T 0.687356 1.3876e-05
1:26719264 T C 0.389486 -4.0525e-05
1:26720320 C G 0.077523 4.2325e-05
1:26722997 C T 0.056974 4.9884e-05
1:26728849 A G 0.063865 -1.6025e-05
1:26729420 A G 0.083496 -1.4622e-05
1:26729692 C T 0.127152 -2.9607e-05
1:26731940 A G 1.086972 2.9186e-05
1:26737645 A G 0.082201 3.8605e-05
1:26741544 G A 0.681708 8.1740e-05
1:26748208 A G 1.068610 -2.0314e-05
1:26756856 C T 0.504479 3.0678e-05
1:26767046 G C 0.067796 1.6372e-05
1:26769128 T C 0.029871 8.7496e-06
1:26770762 T G 0.027080 -1.0203e-05
1:26779270 T C 0.511818 2.2349e-05
1:26786627 A G 0.417501 9.8176e-06
1:26801229 A C 0.568581 -6.1000e-05
1:26809402 G A 0.219957 8.8159e-06
1:26856462 G T 1.905748 -2.2271e-05
1:26861281 T C 0.138902 -3.3912e-06
1:26865505 T C 0.295445 -4.6796e-06
1:26870122 A G 0.092428 -3.5038e-05
1:26873131 A G 0.074725 1.9951e-05
1:26873245 G A 1.462861 -2.8204e-05
1:26883511 C A 0.440368 2.2204e-05
1:26884676 A G 0.411184 1.2295e-05
1:26884864 A G 0.527778 5.7091e-06
1:26893411 T C 0.081503 -2.0885e-05
1:26899444 A C 1.039271 3.0682e-05
1:26900920 T A 0.266421 1.4417e-06
1:26901189 G A 0.036499 8.5974e-06
1:26905038 C T 0.647221 -9.4635e-06
1:26905236 G A 0.118151 -4.6503e-05
1:26905316 A G 0.040677 2.8100e-05
1:26910754 A T 0.356638 1.2734e-05
1:26924308 A G 0.067880 -1.1617e-05
1:26928944 G A 0.027307 4.3135e-05
1:26929344 G A 0.066043 -1.3682e-05
1:26929496 T G 0.068841 -8.3496e-06
1:26932756 C A 0.266544 2.7510e-05
1:26940681 G A 0.183675 -1.1240e-05
1:26941151 A G 0.102747 -1.1170e-05
1:26983261 T C 0.098576 -9.3418e-06
1:26987946 C G 0.590276 -1.2431e-04
1:27001711 G A 0.173999 3.0056e-05
1:27011533 C T 0.159133 1.9228e-05
1:27016714 T C 0.069467 1.3939e-05
1:27019744 C T 0.166599 3.1547e-05
1:27037997 G A 0.257157 -8.3076e-06
1:27050453 A G 0.041641 4.0404e-05
1:27070623 C T 0.138009 1.7242e-05
1:27079931 C T 0.163713 3.6477e-05
1:27084575 G A 0.157773 3.3580e-05
1:27093657 G A 0.441426 4.4110e-05
1:27109442 T C 0.074771 1.3244e-05
1:27126943 C T 0.077929 -7.6049e-06
1:27137663 T C 0.159360 2.3040e-05
1:27138393 T C 0.161876 3.0367e-05
1:27181490 A C 0.022932 -1.4812e-05
1:27190324 T C 0.096888 1.4326e-05
1:27209439 G A 0.321674 4.8762e-05
1:27210721 C T 1.212345 1.4703e-04
1:27210722 A G 0.029462 1.4239e-05
1:27219768 T C 0.042475 6.7962e-06
1:27225093 T C 0.037411 1.6053e-05
1:27234944 A G 0.109897 2.5857e-05
1:27242009 A G 0.771312 -4.9015e-04
1:27248275 T C 0.046561 -2.2911e-06
1:27254450 G A 0.020634 -5.5022e-06
1:27271698 C T 0.076481 -1.3172e-05
1:27278023 T C 0.087709 -2.8471e-05
1:27278553 A G 0.349858 1.5744e-05
1:27285195 T C 0.159945 2.3787e-05
1:27297312 A G 0.523088 5.4415e-05
1:27308092 C T 0.116840 2.6641e-05
1:27312816 A G 0.210417 -1.7179e-07
1:27323840 A G 0.040453 1.1719e-05
1:27332637 G T 0.026762 -1.3536e-05
1:27353142 A G 0.079747 7.0088e-06
1:27361219 A G 0.668108 2.1835e-05
1:27365710 G A 0.068435 -4.3177e-05
1:27371370 T C 0.034893 -1.4691e-05
1:27372443 A G 1.785938 7.3604e-06
1:27381578 A G 0.137454 -1.3667e-05
1:27381612 G T 1.107930 5.9597e-05
1:27382298 A G 1.926323 2.5875e-06
1:27383717 A G 0.230411 -6.8014e-06
1:27384835 C T 0.049005 -2.6436e-05
1:27388485 G T 0.198395 7.1961e-05
1:27394308 A G 0.046143 1.6525e-05
1:27397604 T C 0.143823 -1.6763e-05
1:27403402 G C 0.422483 1.0684e-06
1:27408062 T C 0.033153 1.5229e-05
1:27409975 G A 0.352071 -3.3022e-06
1:27410274 C A 0.326257 -7.7121e-06
1:27414786 C A 0.826154 -3.5664e-06
1:27415326 T C 0.033932 -1.3064e-06
1:27417917 T C 0.172230 9.6550e-06
1:27418225 C T 0.796441 -1.4567e-05
1:27437834 C A 0.080617 2.6483e-06
1:27444563 T C 0.048450 3.4852e-05
1:27445406 G A 1.929562 -5.9061e-05
1:27451206 A G 0.192984 -2.9105e-05
1:27467984 T C 0.247790 -2.0459e-05
1:27471887 C T 0.058399 -9.9038e-06
1:27480757 G A 0.740165 -7.4475e-06
1:27482962 C T 0.036447 1.6152e-05
1:27489958 C T 0.623173 1.7210e-05
1:27495700 C T 0.311190 -3.0798e-05
1:27502719 C A 0.711738 -5.8764e-06
1:27521504 G A 0.794439 -5.8332e-06
1:27532431 G C 0.066299 3.4054e-05
1:27540993 A G 0.315611 3.3102e-07
1:27543523 G A 1.897153 2.9111e-05
1:27544630 A G 0.036496 1.4132e-05
1:27558689 T C 0.475598 2.3871e-06
1:27564494 G A 1.898808 4.0767e-05
1:27567729 G A 0.071048 -1.3712e-05
1:27610746 T C 1.604019 3.3202e-05
1:27617040 C A 0.065926 -2.5603e-05
1:27618002 T C 0.046750 -1.9133e-05
1:27628545 T C 0.172629 2.2275e-05
1:27637691 C T 0.034279 -2.2136e-05
1:27640088 G A 0.298282 -1.2563e-05
1:27647082 C T 0.572827 4.0692e-06
1:27652114 A G 0.087176 1.5172e-05
1:27661952 T C 0.020975 -1.2289e-05
1:27662666 G A 0.854717 1.4473e-05
1:27665662 A G 0.038616 2.4812e-05
1:27666378 A G 0.072401 4.9595e-05
1:27675317 G A 0.619583 4.4786e-06
1:27676925 A G 0.795039 2.2162e-05
1:27679797 G A 1.411847 3.1768e-05
1:27682530 G C 0.071074 -2.4051e-05
1:27685108 A G 0.127593 -2.3641e-05
1:27686621 T C 0.021413 -1.3472e-06
1:27687466 T G 0.595421 3.5811e-05
1:27688633 A G 0.751331 5.3692e-06
1:27689763 T C 0.633111 3.3574e-05
1:27690297 T G 0.697765 1.1814e-05
1:27691973 C G 0.040553 -1.3162e-05
1:27696330 C T 0.075699 -1.0261e-06
1:27709020 C T 0.171000 -3.6081e-05
1:27720178 C T 0.534753 7.9160e-06
1:27720353 A C 0.050070 2.5866e-05
1:27727275 T A 0.099683 -3.3967e-05
1:27728208 T C 0.042478 -1.1163e-05
1:27731529 T C 0.038343 1.2183e-05
1:27731651 T C 0.346976 3.1489e-05
1:27739788 G A 0.041832 -1.5253e-05
1:27741071 G T 0.380680 -4.6337e-05
1:27744268 T C 0.026395 7.7901e-06
1:27744375 A G 0.363984 -6.6548e-06
1:27758763 T C 0.167832 -2.8650e-05
1:27762459 A G 0.030546 9.1749e-06
1:27786334 C T 0.272607 -2.4445e-05
1:27795495 C G 0.188349 4.7946e-05
1:27820430 T C 0.168023 -2.7595e-05
1:27830711 C T 0.045075 2.3412e-05
1:27842502 T C 0.041287 -1.4695e-05
1:27844779 T C 0.030929 2.9371e-07
1:27845221 A G 0.476851 -2.2022e-05
1:27849938 C T 0.079406 -3.2238e-05
1:27872199 A G 0.028777 -8.9341e-06
1:27877216 T C 0.021750 7.5281e-06
1:27877418 A G 0.171065 -1.7627e-05
1:27883227 C T 0.158156 -2.0254e-06
1:27887065 T G 0.030660 1.5985e-05
1:27887383 C T 0.027278 1.7829e-05
1:27890533 G A 0.183873 3.7879e-06
1:27894619 T C 0.032896 -1.3485e-05
1:27900939 C T 0.028700 2.7617e-05
1:27901368 T C 0.037152 6.7900e-06
1:27921364 A G 0.063634 -1.6846e-05
1:27923464 T C 0.073193 -1.3049e-05
1:27932135 A G 0.121112 -2.4637e-06
1:27932412 T G 0.091691 -2.5026e-05
1:27932651 A G 0.030274 1.7723e-05
1:27933690 A C 0.123212 -3.7815e-05
1:27936360 C A 0.052722 -2.0022e-06
1:27947812 A G 0.030462 2.8074e-05
1:27951127 T C 1.771004 -4.6106e-05
1:27957142 T C 0.128752 1.2126e-05
1:27957844 T C 0.191903 2.2570e-05
1:27957981 C G 0.312657 5.3306e-06
1:27958102 G C 0.134455 3.4607e-06
1:27958339 T C 0.158348 9.2040e-06
1:27960792 A G 0.143138 -9.9718e-06
1:27963297 C T 0.040453 2.7722e-05
1:27969373 T C 0.031082 -2.4334e-05
1:27971092 G A 0.030342 1.2552e-05
1:27971502 G A 0.250841 -9.7684e-07
1:27973051 A G 0.021390 1.7674e-05
1:27982405 C T 1.940173 1.5093e-05
1:27983303 G A 0.024889 5.8093e-06
1:27988214 G T 0.051687 1.2673e-05
1:27989867 G A 0.061557 3.4451e-05
1:27990938 A G 0.063806 -2.0200e-05
1:27993260 A G 1.943373 -1.7282e-05
1:27998273 T C 0.042465 8.0116e-06
1:27999348 C G 0.084008 1.6913e-06
1:28007026 G A 0.030238 1.7621e-05
1:28011854 G A 0.230937 8.3669e-06
1:28027091 T C 0.023321 1.7115e-05
1:28027689 A G 1.943799 -1.7508e-05
1:28027768 C A 0.031978 1.3530e-05
1:28046034 T C 0.060382 -9.0785e-06
1:28056342 G A 0.950722 3.2817e-06
1:28072708 G T 0.028453 2.5817e-05
1:28086955 A C 1.837459 1.6823e-05
1:28110223 T G 0.091578 -5.6870e-06
1:28115993 C G 0.040313 2.3522e-05
1:28119653 G C 0.066465 -1.6392e-05
1:28133887 A G 1.934876 -2.5750e-05
1:28137264 G A 0.037395 1.0809e-05
1:28160199 T C 0.639567 -1.4184e-06
1:28169402 G A 0.041365 6.0585e-06
1:28184914 T C 0.037729 2.3043e-05
1:28186712 T C 0.044880 1.0344e-05
1:28187716 G A 0.073411 -3.6272e-06
1:28188261 A G 0.207811 -3.2952e-06
1:28193873 C T 0.045851 1.2909e-05
1:28203620 T G 0.568571 6.3468e-06
1:28204326 A G 0.170059 -5.7291e-06
1:28205884 A G 0.721437 -5.1302e-06
1:28206250 C T 0.022354 -4.4005e-06
1:28209366 G A 1.280780 -5.7455e-06
1:28219266 T C 0.033065 2.4557e-05
1:28219658 G C 0.132667 -1.4958e-05
1:28229776 G A 0.217230 -2.3091e-05
1:28234054 G A 0.739464 -3.7312e-05
1:28238176 C T 0.032072 2.9174e-05
1:28240992 T C 0.102708 -2.1229e-06
1:28244026 G C 0.896494 2.9175e-05
1:28262409 T A 1.443516 2.6118e-05
1:28263134 A G 0.559236 1.7670e-06
1:28264659 A C 0.544692 -1.4418e-06
1:28268573 T C 1.491905 2.8597e-06
1:28273016 G T 1.349530 1.2702e-05
1:28274984 G A 1.250153 3.2475e-05
1:28279078 T C 0.502921 -7.8486e-06
1:28282292 C T 0.581457 -5.0872e-06
1:28282819 C T 1.978522 -8.1538e-06
1:28285501 G A 0.055591 -2.1714e-06
1:28292739 A G 1.284477 -3.2210e-06
1:28318207 C G 0.023152 3.3075e-06
1:28342366 A G 0.143076 1.0386e-05
1:28355534 G T 0.551592 -2.4620e-05
1:28364241 G T 0.075345 -2.9366e-06
1:28366015 G A 0.577786 -4.3837e-05
1:28374577 A C 0.095989 -6.2058e-06
1:28380471 G A 0.063235 -5.2808e-06
1:28392536 G A 0.116486 1.1537e-05
1:28393814 C T 1.157442 -1.4736e-05
1:28410518 A C 0.026330 -4.1378e-05
1:28414244 G T 0.116814 -8.0439e-07
1:28417367 C T 0.159000 -2.0858e-05
1:28419222 G A 0.151083 -3.7367e-05
1:28422946 G T 0.025869 1.1840e-05
1:28426871 G A 0.245621 -2.2192e-05
1:28428725 C T 0.123302 9.3854e-05
1:28436313 T G 0.038791 5.0395e-06
1:28439964 T C 0.997669 -2.5599e-06
1:28452889 T G 0.774081 -2.9763e-05
1:28460745 G A 0.362422 -5.1188e-06
1:28466221 A C 0.439826 3.2955e-05
1:28471443 C T 0.360939 -1.2152e-06
1:28493858 C T 0.020884 2.0527e-06
1:28498174 G A 0.048470 6.2277e-07
1:28523342 G A 0.040076 -4.4365e-06
1:28526412 C T 0.129486 8.1060e-06
1:28540221 T C 0.580782 -1.8553e-05
1:28549638 C T 0.058065 -1.4025e-05
1:28550539 T G 0.093726 -7.7666e-05
1:28563008 T G 0.051852 1.0604e-05
1:28564252 G A 0.711868 -1.6768e-05
1:28574043 A T 0.582856 -1.9319e-05
1:28575671 G A 0.114678 3.3747e-05
1:28583146 C T 0.130008 2.3254e-05
1:28586376 G C 0.088351 -5.6906e-06
1:28586984 C T 1.841406 3.4773e-05
1:28588783 T G 0.337903 1.0987e-05
1:28589751 T C 0.049070 -5.9935e-06
1:28590319 C T 0.643839 -2.6581e-05
1:28593227 G A 0.050479 3.9686e-06
1:28608338 G A 0.098001 7.6987e-06
1:28609245 C T 0.118181 -3.0731e-05
1:28609878 G A 0.061151 1.9357e-05
1:28612964 C T 0.069931 2.6819e-05
1:28623600 C G 0.674028 -9.0652e-07
1:28628237 T C 0.208489 3.9526e-05
1:28631300 T C 0.138996 1.3604e-05
1:28648893 T C 0.338108 2.9387e-05
1:28659696 T G 0.819863 2.2989e-05
1:28659975 G C 0.039518 1.3653e-05
1:28687624 T C 0.604081 -1.9724e-06
1:28697082 T C 0.083210 1.4693e-05
1:28701455 G A 0.559373 -7.4731e-06
1:28714064 C T 0.047006 8.1238e-06
1:28719330 G A 0.333424 -8.5604e-05
1:28729526 T C 0.224653 9.1867e-06
1:28739344 T C 0.612728 1.3509e-06
1:28761719 G A 0.147786 2.6935e-05
1:28768043 C G 0.032010 1.6625e-05
1:28778443 A G 0.084168 2.4148e-07
1:28786793 T C 0.043637 -2.5898e-10
1:28793041 A G 0.046600 2.4569e-06
1:28800380 A C 0.566406 -1.0157e-06
1:28806965 C G 0.026236 -2.2090e-06
1:28826832 T C 0.044000 4.0439e-05
1:28836414 A G 0.034445 3.0464e-05
1:28836518 A G 0.092957 3.4378e-05
1:28837880 G A 1.150652 -2.3879e-05
1:28843318 G A 0.165871 2.5445e-05
1:28863075 G A 0.574446 -8.7287e-06
1:28876046 G C 1.966459 -3.9713e-05
1:28888794 C T 0.038758 1.3558e-05
1:28920429 T A 0.026950 -2.2009e-05
1:28921480 A G 0.068205 1.0063e-05
1:28925722 T C 0.219369 6.0155e-07
1:28925800 T C 0.082538 -3.4415e-06
1:28935539 A G 0.428832 -2.4877e-05
1:28950862 T C 0.546282 -1.3976e-05
1:28962633 A G 0.106353 -4.8989e-06
1:28966805 C T 0.055280 -2.2867e-05
1:28990374 T C 0.029868 1.3862e-05
1:29001893 C T 0.846232 5.8000e-05
1:29002253 C G 0.045377 -4.2441e-06
1:29002392 C G 0.034623 -3.0064e-06
1:29007729 T G 0.533799 -1.2478e-05
1:29011678 A G 0.031572 -4.2887e-05
1:29019724 A G 0.843892 5.1749e-05
1:29070659 T C 0.169753 4.7484e-07
1:29074983 G A 0.815157 6.5175e-05
1:29075292 C T 1.769527 1.4089e-05
1:29085466 T C 0.073041 -5.1453e-06
1:29110082 A G 0.021056 -6.1760e-06
1:29111562 G C 0.462822 -1.3997e-05
1:29123290 G A 0.281978 7.9654e-08
1:29124119 T C 0.031799 -7.2065e-05
1:29137280 A G 0.108469 -1.9735e-05
1:29141967 G A 1.779988 4.2909e-05
1:29145188 T C 1.070895 1.9070e-05
1:29146455 A G 0.030342 -3.8306e-07
1:29161825 A G 0.511876 3.4759e-06
1:29162568 G A 0.637513 -6.9642e-06
1:29166323 A C 1.716084 4.1849e-05
1:29169878 T C 0.095070 -4.7980e-05
1:29175846 A G 0.125613 -7.9035e-06
1:29176213 G A 0.380135 1.0171e-06
1:29181525 G A 0.941724 -9.4557e-07
1:29187261 T C 0.055617 2.5380e-05
1:29189597 T C 1.092941 -4.8564e-06
1:29190390 A T 1.258274 7.9471e-06
1:29192722 T C 0.135091 1.3582e-05
1:29197728 G T 1.265005 1.7623e-05
1:29200219 C T 1.117139 1.4932e-05
1:29208956 A C 0.132164 1.1524e-05
1:29209171 A G 0.031725 5.6820e-05
1:29211252 T C 0.232583 -1.7767e-05
1:29228831 T C 1.688427 -1.6538e-05
1:29233046 C G 0.123315 -1.0330e-05
1:29255142 A G 0.071411 -2.0843e-05
1:29263881 T C 0.051407 -7.7849e-05
1:29272057 A C 0.398279 1.0385e-05
1:29298251 C T 0.158490 -2.6400e-05
1:29302049 T C 0.023006 2.6444e-05
1:29305931 G A 0.051813 6.1084e-06
1:29312919 G T 1.968652 -6.9636e-05
1:29313694 A C 1.378428 1.4631e-05
1:29320013 A G 0.101416 -7.9201e-05
1:29331189 G T 0.821123 2.1775e-05
1:29336012 T G 0.038272 -3.5019e-06
1:29357859 C T 0.193870 -5.4510e-05
1:29375105 G A 0.220353 1.3918e-05
1:29388414 T C 0.224481 -8.2798e-06
1:29411190 A G 0.074401 1.5501e-05
1:29415069 G C 0.072411 9.2624e-06
1:29426470 A G 0.293536 6.7752e-06
1:29430131 A G 0.053725 1.4767e-05
1:29442291 T C 0.157926 -2.2711e-05
1:29444109 A G 0.058256 -2.9305e-07
1:29445514 A C 1.411029 1.9410e-05
1:29461638 T C 0.070655 -1.7892e-05
1:29485782 C A 0.044646 -3.7327e-05
1:29486128 T C 0.107671 -9.3771e-05
1:29489691 T C 0.069883 1.5203e-07
1:29497178 C A 0.066040 -2.4193e-05
1:29500995 C T 1.614234 -2.3065e-05
1:29503214 A G 0.572690 -1.0028e-04
1:29521705 T C 0.898584 7.3886e-05
1:29523949 A C 0.100958 -1.9128e-05
1:29529429 C T 0.033211 3.0026e-05
1:29535131 C T 0.156799 3.1597e-05
1:29538421 A C 0.033513 -1.6777e-05
1:29540511 C T 0.142631 -2.9406e-05
1:29542637 G A 1.804322 1.1792e-05
1:29547495 T C 0.041667 5.0536e-06
1:29556413 A C 0.176161 -1.9341e-05
1:29577470 A G 0.029024 8.4177e-05
1:29584056 T C 0.107748 -1.3042e-05
1:29586188 T C 0.098641 -5.5593e-05
1:29586703 C A 0.166589 1.8859e-05
1:29595369 C A 0.030994 1.7715e-05
1:29596326 T C 0.233969 3.9421e-05
1:29597594 A G 0.391891 -1.2058e-04
1:29606446 A G 0.076387 6.1708e-05
1:29608879 C T 0.030579 -3.7525e-05
1:29621364 T G 0.057084 1.2228e-05
1:29624972 T C 0.029209 6.0407e-06
1:29627438 A G 0.269851 1.1624e-05
1:29630071 G A 0.391206 -7.7625e-05
1:29631909 G A 0.441533 -1.5088e-06
1:29633340 T C 0.102782 -2.2300e-05
1:29637136 C T 0.827520 1.5777e-05
1:29643042 A G 1.971719 -2.3572e-05
1:29643052 T C 0.030826 2.2929e-05
1:29643881 A T 1.699686 1.9941e-05
1:29644328 T C 0.195577 2.9329e-05
1:29654327 T C 0.197070 2.3087e-05
1:29655746 A G 0.262091 -8.3702e-06
1:29658297 C T 0.704149 9.7466e-06
1:29671088 G C 0.058074 -2.4345e-05
1:29672356 G A 0.023370 2.2495e-05
1:29672997 G A 0.719077 2.7255e-06
1:29673211 G A 0.022773 2.3131e-05
1:29676511 T C 0.095486 -3.1020e-07
1:29677031 T C 1.824534 -8.9856e-06
1:29679248 A G 0.047477 4.2092e-05
1:29682031 C T 0.752886 2.4684e-05
1:29684181 A G 0.058542 3.2620e-05
1:29685027 A G 0.026775 -5.8904e-06
1:29685657 A G 0.054462 -6.4917e-06
1:29689331 T C 0.044185 1.9717e-05
1:29695231 G A 0.992587 -1.2487e-05
1:29696498 G T 1.021526 6.6497e-06
1:29698653 A G 0.029651 -6.0989e-05
1:29712983 G T 0.054647 -1.0372e-05
1:29715736 C T 0.056039 2.0759e-06
1:29716931 A G 1.220434 -1.8943e-05
1:29718528 T C 0.021861 3.0176e-06
1:29718655 C T 1.001052 -1.9386e-05
1:29722010 T C 0.734095 5.1625e-05
1:29722553 A G 0.622783 -5.3757e-05
1:29723305 C T 1.961719 -2.1638e-05
1:29723749 T C 0.081107 -3.0347e-05
1:29733164 A G 0.074450 -3.8626e-05
1:29735095 G T 0.576627 -4.6653e-06
1:29741282 C T 0.073752 3.2671e-05
1:29743408 G A 1.558496 7.3339e-06
1:29746261 G C 0.034159 9.2733e-06
1:29751247 T G 0.780433 4.6792e-06
1:29758028 C T 0.458869 -1.0111e-05
1:29760646 A C 0.319289 1.3068e-05
1:29766375 T C 0.905981 -2.7768e-05
1:29768550 G A 0.839059 7.9437e-06
1:29773233 C T 0.446441 7.9932e-06
1:29774287 A G 0.844424 4.9531e-05
1:29779744 T G 0.447534 3.3892e-06
1:29781221 C T 1.255313 6.5855e-05
1:29783704 T C 0.029615 -1.3736e-05
1:29786204 T C 0.052677 -1.6301e-05
1:29786516 G A 0.085622 -3.7965e-06
1:29789167 G T 0.859452 -2.5594e-05
1:29792303 G A 1.436333 -3.8433e-05
1:29794648 C A 0.954403 -8.1607e-07
1:29794729 A G 0.079954 -5.7484e-07
1:29796218 T C 1.726724 -5.0036e-06
1:29800853 C T 0.130696 5.5135e-05
1:29800988 G T 0.024097 1.4806e-05
1:29802337 G A 0.194675 3.7345e-05
1:29802519 G C 1.345729 6.3034e-06
1:29804400 A G 0.023130 -3.1859e-05
1:29807864 T C 0.099384 -1.5297e-05
1:29813268 A G 0.453679 2.0455e-05
1:29815645 T C 0.062145 -1.1390e-05
1:29816652 G A 0.048717 1.3154e-05
1:29819877 A C 0.026087 -2.9300e-05
1:29845899 T C 0.043397 7.5167e-06
1:29850135 T C 0.278099 -8.9194e-06
1:29854687 A G 0.557805 -1.9721e-05
1:29856587 C A 0.094713 2.7824e-05
1:29860930 A G 0.023740 1.1596e-05
1:29864986 T C 0.337910 -2.3592e-05
1:29870824 T C 0.785126 1.0008e-05
1:29871779 A G 0.218993 4.3334e-06
1:29872999 A C 0.542624 -7.0251e-05
1:29873726 T C 0.812700 -5.7809e-05
1:29874071 G T 0.140466 -8.8007e-06
1:29874859 T C 0.027911 -5.7818e-06
1:29876810 A C 0.336563 2.1097e-05
1:30028825 T C 0.043750 -2.1305e-05
1:30029058 G T 0.137912 1.3081e-05
1:30029845 C T 0.121806 -4.2503e-06
1:30029958 C T 0.195960 8.3559e-07
1:30030817 T C 0.328770 -2.7458e-05
1:30033707 C A 0.370297 3.1392e-05
1:30036202 G A 0.029232 6.5584e-07
1:30036637 C T 0.101241 1.8771e-05
1:30039970 C T 0.061119 -1.4376e-05
1:30041075 T C 0.085726 -2.4554e-05
1:30042538 A G 0.070593 -4.1614e-05
1:30046554 A G 0.040131 -2.2483e-05
1:30051330 A C 1.044487 -8.0998e-05
1:30058894 G A 0.274662 3.7919e-06
1:30060451 T C 0.144134 -2.3744e-05
1:30071270 C T 1.674979 -3.9772e-05
1:30087385 A G 0.168848 4.9314e-05
1:30099425 A G 0.125604 -3.1838e-07
1:30101048 A G 0.038885 -8.8534e-06
1:30108753 T G 0.057613 1.9988e-05
1:30108889 T C 0.037178 -1.3242e-06
1:30110205 T C 0.268745 -5.2857e-06
1:30113195 G A 0.034659 -1.3748e-05
1:30113436 G A 0.458609 3.2403e-05
1:30117517 G A 1.712241 -2.2861e-05
1:30119454 C T 1.923175 -3.6887e-05
1:30122639 A G 1.627158 -3.7167e-05
1:30137029 C T 0.075465 5.1294e-06
1:30144300 C A 0.707457 -3.1673e-05
1:30151654 T C 0.516661 7.7362e-06
1:30155341 A G 0.394128 -1.4973e-05
1:30158278 A G 0.463072 -2.7823e-05
1:30160934 T C 0.318961 -5.7287e-06
1:30162368 T G 0.394676 3.3222e-05
1:30162417 G A 0.027158 2.6524e-06
1:30162757 G C 0.027492 -6.7305e-06
1:30162959 A G 0.092185 3.6856e-05
1:30163457 T C 0.029793 -2.9866e-05
1:30165211 G A 1.226799 -2.1820e-05
1:30169059 T G 0.101458 2.9581e-05
1:30172734 G A 0.091195 4.8850e-05
1:30174552 G A 0.611549 -2.6386e-05
1:30175870 A G 0.056919 1.4581e-05
1:30176519 C T 0.168312 7.0161e-06
1:30183459 A G 0.764032 1.2534e-05
1:30185088 C T 0.676482 -2.3455e-05
1:30185662 G A 0.788853 7.6243e-06
1:30191323 G C 0.026288 -1.6086e-05
1:30192312 T C 0.091536 3.1989e-05
1:30205887 A C 0.039570 1.8074e-05
1:30211411 T C 0.041702 1.6596e-05
1:30211596 T C 0.052466 4.8204e-06
1:30230736 A G 0.042329 1.5809e-05
1:30235082 T G 0.085498 1.4794e-05
1:30235555 G T 0.350092 -2.6604e-05
1:30235729 T G 0.041809 1.8534e-05
1:30239961 A G 0.039080 -5.8092e-06
1:30244847 T C 0.041491 1.3599e-05
1:30245413 T C 0.874172 3.1386e-05
1:30254854 A G 0.085696 -1.6387e-05
1:30260419 T C 0.426060 -1.6350e-05
1:30263751 G A 1.750896 -2.7368e-05
1:30276685 A C 0.065261 1.9181e-05
1:30277668 A G 1.117184 2.7194e-06
1:30280555 G C 0.076371 -6.5391e-05
1:30285848 A G 0.851912 1.7507e-05
1:30292578 T C 0.823940 -1.5107e-05
1:30295869 C T 1.965383 -2.1374e-05
1:30297711 C T 0.030475 -2.0768e-05
1:30300072 A G 0.096411 -6.8504e-06
1:30310877 T C 0.233242 4.5959e-06
1:30314662 A G 0.020234 -2.0764e-05
1:30317505 G A 0.064793 -2.2800e-06
1:30317978 T A 0.065556 -1.0173e-05
1:30318660 T C 0.032601 6.0756e-06
1:30319498 A G 0.115681 -7.3542e-05
1:30320043 A G 1.422441 -3.0458e-05
1:30324462 T C 0.388970 -2.8819e-05
1:30328390 G A 0.760984 4.0642e-05
1:30333312 A G 0.032273 -6.3014e-07
1:30333898 T C 0.062713 -6.0811e-05
1:30345398 A G 0.148513 -1.8993e-06
1:30347456 G A 0.730084 -6.2673e-05
1:30351688 A G 0.020218 7.4666e-06
1:30363243 A G 0.624997 2.6684e-05
1:30365304 T G 0.044685 -3.7239e-05
1:30369610 A G 1.743778 -6.2643e-06
1:30370647 A G 0.120255 3.4077e-05
1:30370836 A G 0.468600 -5.7555e-05
1:30376346 T C 0.987906 1.9419e-06
1:30380003 C A 0.730775 9.2204e-06
1:30380834 T C 0.124237 2.3440e-05
1:30394090 C T 0.568269 1.6357e-05
1:30396398 A G 0.067896 6.5348e-06
1:30396938 A G 1.700212 -4.5808e-06
1:30397369 T C 0.064024 -5.0844e-06
1:30398349 T C 0.485290 -3.4554e-05
1:30399154 T C 0.594512 -7.1564e-07
1:30403470 T C 1.426336 -1.6272e-05
1:30405460 G A 1.259569 -1.4033e-05
1:30406812 T C 0.050635 3.0485e-05
1:30410526 T C 0.066436 -1.0082e-05
1:30417560 T C 1.549252 -1.5173e-05
1:30420310 C A 0.033059 5.8649e-06
1:30423655 A G 0.038187 4.0833e-05
1:30424009 A G 0.170737 -1.2117e-05
1:30424145 T G 0.291702 -2.1359e-05
1:30432219 C T 1.393524 6.5666e-06
1:30434860 G A 0.059012 -7.1254e-05
1:30441450 C T 0.056533 2.8640e-05
1:30445050 C T 1.393634 8.5946e-05
1:30462681 A G 0.036220 1.5999e-05
1:30463384 T C 1.238328 5.4702e-05
1:30465817 T C 0.059603 2.3406e-05
1:30476727 C T 0.871832 -2.6001e-05
1:30483246 G A 0.020189 2.3787e-05
1:30485510 T C 1.446811 3.4354e-05
1:30486128 C T 1.820022 1.5747e-06
1:30487208 A G 0.099780 1.2816e-05
1:30502897 C A 0.053248 -1.2971e-06
1:30503454 G A 0.054838 -2.8648e-05
1:30507825 C T 0.077987 2.3968e-05
1:30509712 C T 1.356986 4.1120e-05
1:30521812 T C 0.318601 -3.2524e-05
1:30522774 T C 1.049190 3.9157e-05
1:30523979 T C 0.095940 -7.3415e-07
1:30525355 A G 1.047353 -3.2590e-05
1:30529226 G A 0.484456 3.1262e-06
1:30531982 T C 1.439056 1.8181e-06
1:30532342 T C 0.078750 3.9450e-05
1:30533248 A G 0.029842 1.4070e-06
1:30534361 C T 0.037071 1.3335e-05
1:30535269 A G 0.473595 4.4535e-05
1:30538303 C G 0.111410 -4.8019e-05
1:30542925 G T 0.092441 1.6562e-05
1:30543026 A G 0.832736 2.2974e-05
1:30549770 G T 0.112835 -5.2413e-06
1:30552869 A G 0.412259 3.3743e-05
1:30554342 C T 1.557052 -5.7147e-06
1:30567596 A G 0.604597 -4.0691e-05
1:30568723 A C 0.031407 1.8549e-05
1:30569871 A G 0.980067 3.1634e-05
1:30573184 G A 1.814430 -8.4880e-06
1:30573429 T C 1.202488 -9.8264e-07
1:30574015 A G 0.385708 -1.0245e-05
1:30576573 C T 0.598560 3.6688e-05
1:30576763 T C 0.024207 9.2144e-06
1:30577012 G A 0.058639 -9.7498e-06
1:30578212 A G 0.622043 2.0475e-05
1:30578618 G A 1.327124 -2.0019e-05
1:30582806 A G 0.090325 1.2338e-05
1:30590082 T C 0.669650 2.0618e-06
1:30595566 T C 0.137928 -7.6929e-06
1:30596560 A G 0.039898 -1.7829e-05
1:30599096 T C 0.058837 -4.6350e-05
1:30601155 G C 1.118206 2.1229e-05
1:30604836 A G 0.064514 -1.2229e-05
1:30606563 A G 0.188871 -1.0156e-05
1:30608333 T C 0.241006 -5.1932e-06
1:30609989 T C 0.090244 -3.3133e-06
1:30610536 G T 0.813229 -4.6536e-05
1:30612157 A G 0.054186 3.1278e-06
1:30627712 T C 1.377814 -2.7537e-05
1:30632801 C T 0.471732 -1.0357e-05
1:30634242 C T 1.849997 1.3153e-05
1:30635449 C T 0.026603 1.5329e-05
1:30637247 T C 0.069250 7.3143e-06
1:30640243 C T 0.056182 -2.0905e-05
1:30642302 T C 0.120566 -5.8555e-06
1:30655212 T G 0.145429 -1.7118e-06
1:30656664 C A 1.707103 4.6166e-05
1:30658727 C T 0.029355 4.4782e-05
1:30659586 A G 1.192740 3.7782e-05
1:30668405 A G 0.127272 1.0168e-05
1:30670401 T C 0.101611 -1.3167e-05
1:30680744 T C 0.068399 1.1195e-06
1:30687427 C T 0.047409 -3.1238e-05
1:30687698 A G 0.257501 3.4974e-06
1:30692648 C T 0.351815 -4.8321e-06
1:30693904 C G 1.918621 3.8404e-05
1:30716454 A G 0.226734 -3.0180e-05
1:30716942 T C 0.078559 8.7604e-05
1:30720058 C T 0.137597 -3.8742e-05
1:30722611 A G 0.226653 -3.1564e-05
1:30726851 T C 0.026600 2.7843e-06
1:30727316 T C 0.064712 -2.6326e-06
1:30733444 T G 0.040258 9.3240e-06
1:30734163 T C 0.142878 -5.5581e-05
1:30734602 C A 0.188566 -2.4832e-05
1:30735051 A C 0.231096 1.5499e-05
1:30738298 G A 0.201816 -4.6310e-05
1:30742381 G T 0.132456 -1.3656e-05
1:30745210 G C 1.027041 4.4510e-05
1:30745268 T C 0.061265 -3.6822e-05
1:30753639 C T 0.456843 1.1487e-05
1:30755532 A G 0.631453 -2.7137e-05
1:30758377 A G 0.076150 -1.0215e-05
1:30760789 T C 0.034565 -1.0536e-05
1:30762238 A G 0.550245 -7.5476e-06
1:30762830 T C 0.642872 -8.0093e-06
1:30770858 C G 0.040398 2.9811e-05
1:30771983 T G 0.056042 -4.2779e-05
1:30774769 G A 0.024892 -7.6900e-06
1:30777089 C T 1.298340 -1.1622e-05
1:30783875 A G 0.092013 -2.1550e-05
1:30787467 G T 0.628820 2.8770e-05
1:30793060 A G 0.062618 -1.1487e-05
1:30793746 G A 0.210459 -8.1190e-05
1:30795525 A G 0.032906 1.8550e-06
1:30795695 C T 1.231716 -3.1138e-05
1:30802598 T C 0.834424 4.9710e-06
1:30803540 A C 0.053881 -6.2540e-05
1:30803864 A G 1.972803 2.0489e-06
1:30810980 T C 0.097161 1.9421e-06
1:30813508 T C 0.050249 2.8871e-05
1:30814675 T C 0.032195 2.7169e-05
1:30830957 C T 1.782186 2.5950e-06
1:30831123 A G 0.075861 3.2405e-05
1:30833484 A C 1.572762 -6.5605e-06
1:30851428 A G 0.031835 -8.5913e-06
1:30853336 A G 0.060583 -9.2640e-07
1:30854069 C T 1.605522 -2.7321e-05
1:30863705 G A 1.358089 -5.3132e-05
1:30865502 A G 0.049505 7.8726e-06
1:30868345 T C 0.246397 3.0596e-05
1:30872734 T C 0.044708 3.4261e-05
1:30875309 G A 0.555276 -4.5336e-05
1:30880742 G A 0.812067 -3.2623e-05
1:30885082 T C 1.692529 -7.1882e-08
1:30886520 A G 0.377246 4.7092e-05
1:30890587 C T 1.073226 1.6597e-05
1:30891217 T C 0.349932 1.4062e-05
1:30892426 C T 0.431659 5.7519e-06
1:30893321 A C 0.591318 7.8500e-06
1:30893720 T C 0.391726 -3.2847e-06
1:30893792 T C 0.411025 -2.4988e-05
1:30917152 C T 0.520209 -1.8194e-05
1:30918166 C T 0.293257 -1.7384e-05
1:30925014 C T 1.721719 2.1156e-05
1:30933386 A G 0.850264 2.9639e-05
1:30942106 C T 0.253291 2.8209e-06
1:30948709 C A 1.021491 4.7121e-05
1:30949081 A G 0.033581 -8.8138e-06
1:30951214 C T 0.715461 -6.3187e-06
1:30958623 A G 0.260870 -6.4602e-05
1:30977721 T C 0.086868 -4.9217e-05
1:30984574 T C 0.140918 2.0147e-05
1:30984757 T C 0.330075 -1.2691e-05
1:30987097 C T 1.011429 1.4549e-06
1:30988530 T G 0.925859 1.0620e-05
1:30988841 C T 0.093003 -1.6674e-05
1:30991203 G T 0.479496 2.2814e-05
1:30996940 C T 0.252077 1.6006e-05
1:30998096 C A 0.383202 -1.7275e-05
1:30998149 G C 0.056516 3.3091e-05
1:30998579 G A 1.244304 -5.5590e-05
1:30999299 C T 0.028080 3.3141e-05
1:31000635 C T 1.898957 7.4899e-06
1:31003561 T C 0.032455 3.5690e-05
1:31006621 G A 1.516190 -1.3796e-05
1:31008616 G A 0.399519 -4.1743e-05
1:31013182 C T 0.083762 -4.7804e-05
1:31017376 T C 1.494057 9.3491e-05
1:31017448 C T 0.022224 7.9016e-06
1:31027853 A G 0.047671 -4.9442e-06
1:31028520 T G 0.087014 -4.0231e-05
1:31042877 T C 0.026363 -7.5769e-06
1:31059864 C A 0.404505 4.2749e-05
1:31060824 T C 0.029871 4.4350e-05
1:31063285 T C 1.481950 1.1128e-05
1:31063818 A G 0.356622 -7.8474e-06
1:31073453 G A 0.123461 1.1641e-06
1:31073926 G T 0.648620 -1.5831e-05
1:31077465 A G 1.233080 -1.5490e-05
1:31078347 C T 0.045334 2.6279e-05
1:31081173 C T 0.058178 -6.1026e-05
1:31086005 T C 0.025782 -3.8914e-05
1:31088967 C T 0.528382 5.3852e-06
1:31100185 C T 0.363218 1.8310e-05
1:31103303 A C 0.047658 -2.4839e-05
1:31108321 C G 0.046928 1.5428e-05
1:31112243 T C 0.077393 -1.4262e-05
1:31113723 A G 0.815968 -2.9111e-05
1:31115380 G A 1.607388 -4.6080e-06
1:31116964 C A 0.047334 5.2178e-06
1:31118741 G A 0.595025 1.3765e-05
1:31119073 G A 0.109254 1.2772e-05
1:31119486 A G 0.028726 -1.2473e-06
1:31125281 T G 0.564102 7.4779e-06
1:31125802 G A 0.027421 1.3234e-04
1:31138789 T C 0.107210 6.4586e-05
1:31151219 A G 0.065790 8.9963e-06
1:31151319 A C 0.982830 3.1735e-05
1:31156610 A G 0.568065 1.3427e-05
1:31158102 T C 0.413866 2.0648e-05
1:31163876 A G 0.285396 -3.2228e-06
1:31167561 A G 0.548434 1.9008e-05
1:31174053 T C 0.456425 -5.4337e-07
1:31179008 G A 0.225406 -9.6235e-06
1:31179720 T C 0.092853 1.6668e-05
1:31183057 T G 0.033357 2.0158e-05
1:31188901 G A 0.954769 1.1641e-05
1:31192330 T G 0.230025 7.1303e-06
1:31198094 A C 0.040982 2.1988e-05
1:31205279 T C 0.025334 1.3003e-05
1:31207781 T C 0.963160 3.0608e-06
1:31208042 T C 0.535772 -7.8766e-06
1:31208162 A G 0.027473 2.3586e-05
1:31212241 A C 0.453121 -8.2315e-06
1:31212376 G A 1.308396 -6.5116e-05
1:31213854 A G 0.033880 2.7233e-06
1:31214971 C T 0.853328 -3.9665e-05
1:31219289 C T 0.105807 3.1373e-05
1:31220219 A C 0.076014 -2.8221e-05
1:31222316 G A 0.652729 -5.0337e-07
1:31222529 A C 0.026908 1.4405e-05
1:31223269 G A 0.079123 -4.4155e-05
1:31231680 T C 0.364688 -2.5840e-06
1:31232276 G A 0.084904 -1.0852e-05
1:31241777 C T 0.596158 7.7472e-05
1:31243913 C T 1.033413 6.9240e-05
1:31245764 T G 0.068510 -9.8657e-06
1:31251723 G A 0.035750 2.1032e-05
1:31254970 A G 0.067403 5.0074e-05
1:31258724 T C 0.617356 7.9777e-05
1:31258827 C T 0.862776 1.0355e-05
1:31260625 A G 0.029803 -2.7988e-06
1:31262823 G A 0.034886 -4.2687e-06
1:31266717 A G 0.053731 7.0712e-06
1:31268508 A C 0.175550 -2.9573e-05
1:31268728 A C 0.296918 -2.1565e-05
1:31278481 G T 1.560609 -2.3620e-05
1:31287831 T C 0.485679 2.1764e-07
1:31288343 T C 0.102260 -1.4760e-05
1:31288786 A G 0.287898 -8.1624e-06
1:31290147 A G 0.230512 -3.2371e-05
1:31290280 C A 0.481827 -2.7956e-05
1:31291539 A G 0.301216 1.2461e-05
1:31292684 G A 1.908867 -1.1231e-04
1:31309717 G A 1.368005 -1.2884e-06
1:31311418 G A 1.515616 8.4002e-06
1:31312571 A C 1.745001 -5.5147e-05
1:31314613 G A 0.618820 3.3688e-05
1:31315318 C T 0.190199 -6.6470e-05
1:31316596 A C 0.027232 4.6973e-05
1:31317692 C T 0.168040 -1.1877e-05
1:31318133 T C 0.251081 1.1644e-05
1:31319403 A G 0.043351 2.2387e-05
1:31319683 C A 0.792511 -4.0298e-05
1:31320174 T C 0.144653 -2.2231e-05
1:31323072 A G 0.032091 1.4661e-05
1:31326169 A G 0.066640 -2.8045e-05
1:31326527 G A 0.517596 -6.1069e-06
1:31327941 C T 0.617080 3.0135e-05
1:31331137 G A 0.415667 -2.9302e-05
1:31333599 T C 1.719285 3.4785e-06
1:31337739 A G 0.334995 -1.5940e-05
1:31340436 T G 0.196742 8.0257e-08
1:31341480 C A 1.121942 1.7554e-05
1:31344250 G A 0.400194 2.2169e-05
1:31347399 T C 0.385052 2.4817e-05
1:31349642 T C 0.082700 2.8226e-06
1:31349647 T C 0.451053 -4.0099e-05
1:31349983 T C 0.028950 2.9078e-05
1:31350122 G T 0.064644 -5.7641e-06
1:31350566 C T 1.368138 6.8752e-05
1:31354077 T C 0.170773 -6.7896e-06
1:31356450 A G 0.105415 1.9541e-05
1:31357700 C T 0.376305 9.9956e-05
1:31366222 T C 0.508494 -8.2213e-06
1:31366771 A G 1.127545 3.1939e-06
1:31367980 G C 0.239808 2.9943e-07
1:31369290 T G 0.041121 1.4051e-05
1:31369979 A T 0.032406 -1.4004e-06
1:31375569 A G 0.117035 4.7584e-06
1:31377743 A G 1.356346 2.2958e-05
1:31382708 C T 0.026778 -3.4793e-05
1:31383854 G A 1.380972 7.7983e-05
1:31416003 T C 0.049541 -5.9930e-05
1:31423361 G A 0.048746 1.5982e-06
1:31438545 T C 0.841919 6.2416e-05
1:31438872 A G 0.033286 7.9141e-06
1:31439860 A G 0.095755 -1.2113e-05
1:31447078 A C 0.034941 1.8300e-05
1:31448091 A G 0.120089 2.9923e-05
1:31452788 C T 0.029404 2.6873e-05
1:31462683 G A 0.055429 4.3083e-05
1:31464327 T C 1.199287 5.8363e-05
1:31464385 A C 0.067627 -1.5850e-06
1:31469062 T C 0.434194 2.0224e-05
1:31480994 A G 0.058915 7.5003e-06
1:31490096 A G 0.367427 7.4926e-07
1:31496302 T C 0.115918 -1.9345e-04
1:31497986 C G 0.052446 -1.9177e-07
1:31500738 C T 0.704042 4.4992e-05
1:31503151 T C 1.444905 1.1583e-04
1:31519638 C T 0.023143 3.4358e-05
1:31522618 G A 0.053566 -3.4880e-05
1:31556264 C T 0.375055 -3.5328e-06
1:31584480 T C 0.042971 1.9990e-05
1:31585427 A G 0.029742 -1.5479e-05
1:31593640 T C 0.259137 1.2221e-05
1:31597657 C T 0.242655 1.8112e-05
1:31603125 T C 0.384845 3.0432e-05
1:31622707 G A 0.262409 1.2480e-05
1:31628551 G A 0.102902 4.2938e-06
1:31652004 T G 0.047977 -9.9349e-06
1:31658678 G A 1.409941 -1.3707e-05
1:31673046 A C 1.598693 -1.1978e-05
1:31675090 C A 0.062063 -3.8482e-05
1:31681014 C T 1.479071 -3.8701e-05
1:31683500 G A 1.513042 -3.1883e-05
1:31683878 G A 0.067266 -5.4726e-06
1:31687774 C T 1.134027 -3.5490e-05
1:31689088 T C 0.827157 2.5437e-06
1:31691577 T G 0.337358 -8.2960e-06
1:31692242 A G 0.424518 -2.6290e-07
1:31695201 A G 0.075394 2.3532e-06
1:31703318 C G 0.061826 9.1954e-06
1:31706636 A G 0.484326 -9.1240e-06
1:31707857 T C 0.401398 -1.3622e-05
1:31710888 C T 1.258189 1.4844e-05
1:31734353 T C 0.070081 3.6773e-05
1:31741816 G A 1.601351 1.2890e-05
1:31747895 T C 0.044672 4.3897e-05
1:31749064 C T 0.043105 -6.1115e-06
1:31755974 C T 0.057049 1.6614e-07
1:31770588 A G 0.067961 -3.8618e-05
1:31770944 C T 1.240240 2.1445e-05
1:31775789 T C 0.027447 2.3747e-05
1:31775796 A G 0.031845 -3.0836e-05
1:31779131 T C 0.048869 2.2351e-06
1:31792220 G A 0.027054 2.8269e-05
1:31820225 A C 0.032630 -1.1858e-05
1:31835598 A G 0.059532 -2.0059e-05
1:31842320 C T 0.069948 -3.8923e-05
1:31844441 T C 0.106083 -4.5033e-05
1:31845154 T C 0.072018 -6.2372e-06
1:31857998 G A 0.413570 -2.1299e-05
1:31895931 G A 0.857953 -1.4128e-05
1:31898687 T C 0.073619 -6.9618e-07
1:31902279 A G 0.235897 1.6463e-05
1:31903634 C T 0.342678 1.8818e-05
1:31907102 G A 1.958382 2.0840e-05
1:31910050 A G 0.021750 2.5318e-05
1:31918023 G T 1.428764 3.5761e-05
1:31920189 T C 0.025876 4.2389e-06
1:31921872 T C 0.032819 -3.6910e-05
1:31933446 C T 0.042955 -8.1615e-06
1:31934701 G A 0.084466 4.6201e-05
1:31953000 A G 0.051206 3.8905e-05
1:31954249 C T 0.701563 -6.1981e-06
1:31959410 A C 0.024022 4.5259e-05
1:31961711 G T 0.042085 -2.3917e-05
1:31973975 T G 0.184944 -2.5313e-05
1:31982383 T G 1.041949 2.3596e-05
1:31988568 A G 0.024779 6.5360e-05
1:31991138 C T 0.154479 -3.4832e-05
1:31991501 A G 0.029888 -5.6566e-05
1:31994930 G A 1.186122 -5.1126e-06
1:31995042 G A 0.071661 -1.7533e-05
1:32002727 T G 0.038216 2.7804e-05
1:32009993 A G 0.073583 1.9589e-05
1:32012664 A G 0.036045 -2.6947e-05
1:32018105 T G 0.088978 2.6765e-05
1:32018261 G A 0.057730 -7.2556e-06
1:32019153 A C 1.022500 3.6755e-06
1:32019454 T C 1.227883 2.4940e-05
1:32028531 T C 0.127366 2.5981e-06
1:32035828 C T 1.813612 -2.7557e-05
1:32036927 C T 0.911171 1.9356e-06
1:32039991 C T 0.145234 2.5598e-05
1:32041829 T C 0.039044 2.1277e-05
1:32042421 T C 0.145760 2.8091e-05
1:32042486 T C 0.042069 -7.6674e-06
1:32045197 A G 0.020656 -4.1439e-06
1:32047632 T G 1.287032 -3.2308e-06
1:32048451 G A 0.022276 9.9621e-07
1:32052529 A C 0.029849 1.4041e-05
1:32056510 G A 1.406069 -3.6362e-06
1:32061639 G A 0.207324 6.2232e-05
1:32061693 A G 0.146705 2.0500e-05
1:32084904 T C 1.100364 -1.5417e-05
1:32085777 A G 0.020351 -4.9989e-05
1:32091410 C T 0.022451 -2.4092e-05
1:32092525 G A 1.233118 -1.3008e-05
1:32096746 C T 1.243557 -8.5601e-06
1:32104206 C A 0.126123 1.3605e-06
1:32110087 A C 0.031978 -9.1699e-06
1:32118912 A G 0.029154 -1.0161e-05
1:32123324 T C 0.101094 3.0511e-05
1:32125668 T C 0.066189 2.1436e-05
1:32127911 T C 0.826644 2.0262e-05
1:32136501 A G 0.030267 -4.2656e-05
1:32138045 A G 0.042955 1.0559e-05
1:32140733 T C 1.151418 -1.5997e-05
1:32143077 C T 0.118294 -3.2050e-05
1:32143138 A G 1.131443 -2.2540e-06
1:32146065 G A 0.032069 -1.1866e-05
1:32146764 T C 1.196645 -2.4709e-05
1:32147610 G A 1.876850 2.8433e-05
1:32149721 C G 0.048489 2.4808e-06
1:32149982 T A 0.698038 1.6564e-05
1:32152518 T C 1.152427 -2.1336e-05
1:32155717 A G 0.064261 -5.4802e-05
1:32156940 A C 0.245657 -2.2134e-05
1:32157531 C T 1.039946 -1.7457e-05
1:32158374 C T 1.288226 -3.6334e-05
1:32165495 T G 1.286503 -3.0652e-05
1:32173360 A G 1.292582 -3.1939e-05
1:32178489 C T 0.259686 2.7759e-06
1:32191798 C G 1.233313 -1.8608e-05
1:32197257 A G 0.343194 -5.0005e-06
1:32199004 T C 0.073930 1.2013e-05
1:32209469 G A 0.082652 -2.0523e-05
1:32221913 A G 0.255726 -4.4406e-06
1:32241333 C T 0.942912 -3.5893e-05
1:32245883 T C 0.022240 -6.0373e-06
1:32253110 A G 0.026895 -1.9859e-06
1:32258636 A G 0.099413 1.0674e-05
1:32259791 T C 0.042131 -2.8117e-05
1:32260034 G A 0.327712 7.1892e-06
1:32266026 G A 1.495780 -8.4515e-05
1:32268337 A C 0.086777 -1.1242e-05
1:32279629 A G 0.896591 1.2791e-05
1:32280063 A G 0.065183 4.3594e-05
1:32280369 A G 0.036379 2.3986e-05
1:32280610 C T 1.385909 2.3448e-05
1:32290304 T C 0.088858 2.5491e-05
1:32290373 C G 1.384390 2.1784e-05
1:32292022 A G 0.052829 -1.7980e-05
1:32297561 G A 0.806477 1.5841e-05
1:32300966 G A 0.059311 -1.0085e-05
1:32302990 T C 0.057604 4.2616e-05
1:32311328 T C 0.232479 -2.0472e-06
1:32311335 A C 0.389762 3.1115e-05
1:32313808 A G 0.049427 -1.8454e-05
1:32315147 T C 0.603938 1.6965e-05
1:32327437 C A 0.476520 4.0545e-06
1:32328622 G A 0.062580 -1.1462e-05
1:32337534 G A 0.043299 -2.1603e-05
1:32342268 A G 0.437589 -2.4952e-06
1:32345980 C T 0.208226 -3.0683e-05
1:32371408 C A 0.078692 1.6055e-05
1:32372881 T C 0.265090 -2.3424e-05
1:32386834 T C 0.089812 2.3967e-05
1:32390324 T C 1.420734 9.5315e-07
1:32396003 T C 0.087368 1.1803e-05
1:32396615 T C 0.087783 1.8813e-05
1:32398472 C A 0.148750 -8.2304e-08
1:32411341 A C 0.034383 -1.1292e-05
1:32422077 T C 0.029462 1.4258e-05
1:32426454 G A 0.042274 1.8054e-06
1:32428260 A C 0.207084 -7.3717e-05
1:32430368 G A 0.062310 -5.3412e-06
1:32437268 C T 0.292829 2.1999e-05
1:32438231 G A 0.286133 2.3507e-05
1:32438515 C T 0.101192 -3.5257e-05
1:32443326 C G 0.100309 -3.1055e-06
1:32443329 A G 0.111439 1.0650e-05
1:32445498 A C 0.053316 2.6604e-05
1:32446282 G A 0.033228 -2.2451e-05
1:32453108 A G 0.056078 -2.2056e-05
1:32466048 C T 0.057886 -6.9636e-06
1:32475236 T C 0.031741 -2.6487e-05
1:32480657 A G 1.879667 3.0250e-05
1:32502361 A G 0.242658 1.9267e-05
1:32509859 G A 0.027784 4.1212e-05
1:32522327 A G 0.042780 2.2110e-06
1:32524691 A G 0.053251 -7.6748e-07
1:32538782 A G 0.244550 6.7129e-05
1:32543318 C T 0.127051 -7.1026e-06
1:32550853 C G 0.024162 -4.2250e-06
1:32571986 T C 0.030894 -3.4942e-06
1:32572611 T C 0.168854 4.7447e-05
1:32575593 A C 0.022078 1.0161e-05
1:32581335 G A 0.127360 -9.2331e-06
1:32593237 C G 0.063284 -2.9163e-06
1:32604173 T G 0.075095 -4.8894e-06
1:32616032 T C 0.059243 1.0744e-05
1:32627383 G C 0.598404 -1.8336e-05
1:32639057 C G 0.450612 -2.2124e-05
1:32639637 T C 0.046373 3.8503e-06
1:32650895 G C 0.041430 -6.5138e-06
1:32652400 T C 0.029245 3.5822e-06
1:32653818 A G 0.039369 1.0209e-06
1:32656741 T C 0.030829 4.5517e-06
1:32657287 G T 0.049908 -5.8247e-06
1:32660473 T C 0.099361 -1.0049e-05
1:32663442 T C 0.056818 5.5913e-06
1:32667609 T C 0.033094 -1.1683e-05
1:32669645 T C 0.025048 -9.2398e-06
1:32671234 T C 0.033374 -1.2434e-05
1:32672932 A G 0.106749 -8.1042e-06
1:32682947 C T 0.030313 1.8398e-05
1:32682962 A C 0.127295 -7.2180e-06
1:32686594 G A 0.143982 -1.4776e-05
1:32697934 A G 0.108596 -7.8132e-06
1:32699227 C T 1.919465 2.4830e-05
1:32705115 T C 0.076407 -7.4483e-06
1:32712395 T G 0.029988 -2.2161e-05
1:32715641 T G 0.372147 3.8778e-05
1:32718415 G C 0.050761 1.0477e-06
1:32729702 T G 0.285045 1.6403e-05
1:32743866 A G 1.016940 7.7333e-05
1:32751510 G A 0.169247 4.5899e-05
1:32756439 C T 0.593363 4.0365e-05
1:32762321 G A 0.068675 2.9075e-05
1:32762733 C A 0.032312 3.0202e-05
1:32789439 A G 0.028592 -9.4558e-06
1:32795632 C T 0.060281 -1.1110e-05
1:32799203 C T 0.060801 -3.1385e-05
1:32803782 G A 0.141869 -7.3176e-05
1:32810683 T C 0.057104 -4.8526e-06
1:32814196 A G 0.047269 6.8048e-05
1:32816930 A G 0.026918 8.4461e-05
1:32831543 T C 1.727435 1.9321e-05
1:32833764 T C 0.048918 -9.8045e-06
1:32841193 C T 0.059262 3.4004e-05
1:32842319 C T 0.069175 1.6144e-05
1:32857145 G T 0.030770 2.4014e-05
1:32862797 T C 0.076874 -5.7315e-06
1:32875280 C A 0.154894 7.2136e-05
1:32879586 C T 0.257462 3.8292e-05
1:32879970 G C 0.057756 1.8248e-05
1:32887031 T C 0.139574 -5.8966e-06
1:32889544 G A 0.091441 -2.5651e-06
1:32903765 C T 0.287071 5.8697e-05
1:32923077 T C 0.022948 -1.6309e-05
1:32932434 G A 0.189118 -2.3573e-06
1:32947097 T C 0.039537 5.7609e-05
1:32952494 C A 0.097329 1.2155e-05
1:32958483 A G 0.159987 -2.7679e-05
1:32963106 A G 0.117359 -5.1377e-06
1:32973271 A G 0.144936 5.5565e-06
1:32973788 T C 0.079896 -2.5001e-05
1:32975573 C G 0.278703 2.3817e-05
1:33001090 G A 1.835888 5.2676e-05
1:33006437 A G 0.029972 9.4455e-06
1:33029653 T C 0.034529 -1.9858e-05
1:33030461 G A 0.359543 9.4332e-06
1:33034616 G A 0.337387 1.2077e-05
1:33043475 T C 0.136889 2.2201e-05
1:33045559 A G 0.213682 1.8435e-05
1:33068754 C T 0.854568 3.0378e-05
1:33070778 A G 0.107167 4.4566e-06
1:33082821 T C 0.068312 1.8215e-05
1:33098518 C T 0.034678 1.0939e-05
1:33099798 G A 0.423275 2.1162e-05
1:33116359 G A 0.036843 -5.7322e-06
1:33123776 T C 0.080831 1.6490e-05
1:33137199 T C 0.102484 -8.8094e-07
1:33139360 G A 0.109586 3.3485e-06
1:33146501 G A 1.933383 -1.2389e-05
1:33150598 C T 1.929673 -1.5814e-05
1:33152172 A G 0.175992 -1.6759e-05
1:33152342 A G 1.148123 -1.9104e-05
1:33155093 A G 0.044679 -1.9905e-07
1:33160644 G T 0.071155 6.4879e-06
1:33161806 T C 1.930802 -1.2713e-05
1:33176208 G A 0.090266 2.1058e-05
1:33178252 T C 0.044961 -6.0335e-06
1:33179156 G A 1.751610 -5.7429e-05
1:33182479 A G 0.053141 3.0399e-05
1:33187046 T C 1.935986 -2.0671e-05
1:33190621 A C 0.054481 2.7086e-05
1:33190697 T C 0.035957 3.3052e-05
1:33199754 A G 0.025275 2.1876e-05
1:33203461 C T 0.060220 1.6514e-05
1:33212012 T C 0.169085 -1.0019e-05
1:33215947 T C 0.077721 2.7674e-05
1:33223737 A G 0.183113 1.3857e-05
1:33225791 A G 0.029667 2.9979e-05
1:33229127 G A 0.378106 -5.2697e-05
1:33229962 A G 0.317964 -3.1248e-07
1:33231403 T G 0.335839 -3.4865e-05
1:33257919 G A 1.185505 3.0433e-06
1:33261029 G A 0.103733 -2.3338e-05
1:33282392 A G 0.251925 2.7920e-05
1:33283287 A G 0.064764 9.0477e-06
1:33285568 T C 0.046938 1.4860e-07
1:33289388 G A 1.229288 4.1117e-06
1:33298822 G T 0.777057 -2.0880e-06
1:33320601 G A 0.229665 6.3835e-06
1:33321877 C A 0.098923 3.2759e-05
1:33328165 A G 1.209015 8.0520e-06
1:33328982 A G 0.058668 2.7438e-05
1:33331919 C T 0.183798 -2.3860e-05
1:33332898 T C 0.195532 2.8803e-05
1:33342304 T C 0.353545 -3.8656e-05
1:33348442 A G 0.945035 4.9404e-05
1:33355923 T C 0.395867 -3.0344e-05
1:33356620 C T 0.044718 3.1849e-06
1:33361287 A G 0.062518 6.2446e-06
1:33376682 A T 0.400321 -1.1846e-05
1:33385720 C T 0.030757 -1.7991e-06
1:33388435 T C 0.399993 -4.9678e-06
1:33394724 C T 0.183175 -2.2455e-05
1:33400355 C T 0.031754 9.2779e-06
1:33401773 C T 0.418530 -1.7864e-05
1:33408138 G T 0.148214 -6.1730e-07
1:33409551 T C 0.581376 -1.2690e-05
1:33410040 G A 0.063057 3.1689e-06
1:33428241 C T 0.059970 6.5185e-06
1:33443379 C G 0.162742 3.3163e-06
1:33444135 T C 0.467954 -1.9458e-05
1:33444571 G T 0.034850 -4.1137e-06
1:33445837 T C 0.185398 -2.6864e-06
1:33448220 G A 0.563764 -1.1588e-05
1:33448347 G T 1.876704 -4.4153e-06
1:33448509 A G 0.334414 1.6992e-05
1:33450632 T C 0.139937 -1.5182e-05
1:33454264 A G 0.022649 1.3752e-05
1:33457879 T C 0.066010 -2.0194e-06
1:33463006 A G 0.525678 -2.7205e-05
1:33476811 C T 0.105311 1.0586e-05
1:33478877 T C 0.031715 1.2961e-05
1:33483740 A G 0.069798 2.6545e-05
1:33484455 A G 0.058581 4.8179e-05
1:33497070 A G 1.881940 -1.6729e-05
1:33497377 C T 0.021085 1.8762e-05
1:33511655 C T 0.564154 -2.4847e-05
1:33513291 A C 0.024194 1.7976e-05
1:33531257 T C 0.021124 5.7888e-06
1:33546596 G A 0.553845 -2.0344e-05
1:33550494 T C 0.040105 -4.8703e-06
1:33563281 T C 0.074008 4.1397e-05
1:33568052 A G 0.177689 1.0291e-05
1:33568619 C T 0.042235 -2.4301e-05
1:33596018 T C 0.032007 -1.2908e-05
1:33597788 G A 0.477360 1.2520e-06
1:33600115 G A 0.313274 -1.7287e-06
1:33610468 A G 0.371738 5.7129e-06
1:33616957 T C 0.089825 5.8315e-05
1:33626833 A G 0.085193 -4.1284e-05
1:33638425 T C 0.476111 -2.0690e-05
1:33648363 T C 0.031355 1.7399e-05
1:33655859 T G 1.583548 1.0586e-05
1:33658887 C G 0.138827 5.3577e-06
1:33659069 T A 0.249812 -3.6187e-05
1:33659770 C T 0.118641 -6.7247e-06
1:33666925 T C 0.193737 4.0835e-06
1:33678566 T C 1.537405 1.7227e-05
1:33687320 C T 0.058418 1.6113e-06
1:33687608 T G 0.043848 -2.1433e-05
1:33690886 A G 0.098751 -1.0748e-05
1:33694424 A G 1.463426 -5.7872e-06
1:33714603 A G 0.499396 -5.0733e-06
1:33720846 C T 0.128684 4.5290e-05
1:33732192 T G 1.392044 1.8592e-05
1:33732772 T G 1.007699 2.4255e-05
1:33733980 A T 0.515700 -1.6677e-05
1:33737713 C G 0.112552 -1.8942e-05
1:33739855 G T 1.052238 7.5303e-06
1:33743256 C A 0.470502 -1.2649e-05
1:33745349 G C 0.053634 -2.0108e-05
1:33751047 T C 0.041537 8.3037e-07
1:33766791 T C 0.048967 1.3915e-05
1:33770515 G A 0.051385 3.6985e-05
1:33776184 G A 0.095632 1.0240e-05
1:33781206 C T 0.054244 -9.3195e-06
1:33781593 G C 0.239337 -1.8772e-05
1:33781657 T C 0.070727 -1.3651e-05
1:33788884 A G 0.346804 -1.8753e-05
1:33790496 A G 0.493989 -2.8405e-05
1:33796879 A G 0.026489 9.8842e-06
1:33798204 T G 0.042046 1.2472e-05
1:33798565 T C 0.081269 -1.6245e-05
1:33798726 C G 0.612679 -1.6430e-05
1:33800684 C T 0.062216 7.7799e-06
1:33801138 T C 0.564345 -1.4777e-05
1:33808043 G A 0.035464 -5.3180e-06
1:33809437 G A 0.411509 5.5750e-05
1:33827771 C T 0.029952 2.2670e-05
1:33832933 A G 0.117638 2.9309e-05
1:33833211 A G 0.214773 2.8193e-05
1:33837334 A C 0.657189 2.7897e-05
1:33844786 T C 0.112900 2.0042e-05
1:33857107 T C 0.251876 1.4627e-05
1:33860966 G T 0.046639 1.7479e-05
1:33871246 C T 0.120092 -6.3145e-06
1:33887888 T C 0.022098 -1.1677e-05
1:33889930 G A 0.040320 -9.0537e-06
1:33890480 T C 0.479230 -3.4229e-05
1:33894387 G A 0.141034 1.7168e-05
1:33895130 A G 0.044565 -3.6719e-06
1:33895718 C A 0.069292 -7.9417e-06
1:33897445 C T 0.168127 2.7512e-05
1:33899702 C T 1.286392 -1.3916e-05
1:33908833 A G 0.387967 -2.0462e-05
1:33911068 C T 0.042037 -1.6143e-05
1:33911934 G A 0.082441 -2.1280e-05
1:33920586 A G 0.324641 -3.5566e-05
1:33921878 T C 1.134497 3.5354e-05
1:33922453 T C 0.162622 -8.0222e-05
1:33925967 T C 0.984329 -2.7727e-05
1:33927233 A G 0.073859 1.0469e-05
1:33935287 C T 0.353461 2.4499e-05
1:33935841 G A 0.064202 -2.0590e-05
1:33944993 G A 0.103587 2.2329e-05
1:33949843 A G 0.059483 -7.9491e-06
1:33952287 C T 0.073599 -2.2214e-05
1:33952656 C T 0.227334 4.4598e-06
1:33964984 A G 0.365525 1.4052e-05
1:33966111 C A 1.581457 6.7505e-06
1:33971943 G T 0.094356 1.9334e-05
1:33984723 G T 0.062774 2.7842e-05
1:33984970 T G 0.729925 2.0299e-05
1:33986179 A G 0.117204 -7.4163e-06
1:33988036 T C 0.026389 -7.9240e-06
1:33988251 C T 0.197119 -1.1110e-05
1:33993323 T C 0.034526 1.2868e-05
1:33994201 A G 1.175430 3.4956e-05
1:34001335 T C 1.370245 1.0590e-05
1:34004912 A G 0.441101 3.6787e-05
1:34005106 C T 0.123328 4.1620e-05
1:34012652 A G 0.031929 -9.1610e-06
1:34022746 C A 0.031686 2.5727e-05
1:34026613 T C 0.024035 9.6701e-06
1:34026673 C T 0.164839 -2.9156e-05
1:34033512 C G 0.426807 -1.3656e-06
1:34034691 G T 0.093110 -8.4834e-06
1:34035114 C T 0.058418 -1.3660e-06
1:34035481 A G 0.106745 5.4118e-06
1:34036264 C T 0.155683 1.5092e-05
1:34037669 C T 1.291660 3.4740e-05
1:34038413 C A 0.923408 2.6981e-05
1:34038620 A G 0.915618 1.8178e-05
1:34040023 C T 0.534571 -8.2999e-06
1:34040483 G A 0.336070 -2.7977e-05
1:34044525 T C 0.058055 1.3355e-05
1:34044616 G A 0.412392 -2.2115e-05
1:34046034 A G 0.055945 1.0607e-05
1:34047213 C A 0.021939 6.5374e-06
1:34047990 T C 1.277934 1.0361e-05
1:34048281 A G 0.158854 -1.0014e-05
1:34050753 C T 0.110082 -6.6176e-06
1:34054229 G A 0.372634 1.2359e-05
1:34054792 T C 0.616486 1.9914e-05
1:34058911 C T 0.091454 -1.0478e-05
1:34060822 T C 0.024191 -6.9425e-07
1:34061741 C G 0.292988 5.2921e-06
1:34070372 G A 1.464150 -5.6928e-06
1:34071525 T C 1.153511 -2.4007e-05
1:34081194 G C 0.050476 -4.1720e-06
1:34081408 A G 0.063881 -4.9128e-05
1:34091591 C T 0.217967 4.1891e-05
1:34094584 T G 1.905550 -3.3758e-06
1:34096755 A G 0.166855 1.7066e-05
1:34100394 A G 0.370076 1.9494e-06
1:34104247 G A 0.023824 6.5012e-06
1:34109053 A G 0.198567 2.9424e-05
1:34111097 C T 0.172422 3.4692e-05
1:34119049 T C 0.052209 5.2371e-06
1:34127109 G A 0.021504 6.3297e-06
1:34128051 C T 0.053907 -1.1331e-05
1:34134505 A G 0.064313 1.8269e-05
1:34136452 T G 0.336917 5.2454e-06
1:34149074 A G 0.381521 6.1489e-06
1:34151260 C T 0.260098 3.9609e-05
1:34153088 T G 0.044536 -2.3114e-05
1:34155501 A G 1.126457 -3.3516e-05
1:34167109 C G 0.142800 2.9973e-05
1:34173820 T C 1.667410 -2.1632e-05
1:34179436 G A 0.770682 3.6666e-07
1:34180842 T G 0.247575 4.2280e-05
1:34184776 A C 0.096401 -7.8546e-06
1:34184790 T C 0.101997 -5.4577e-06
1:34186193 T C 0.064644 -8.3227e-06
1:34189429 T C 0.514622 -2.0706e-05
1:34189917 T C 1.301550 -3.4909e-05
1:34194958 A G 0.069558 3.8123e-06
1:34195422 T C 0.110085 -5.2412e-06
1:34196267 A G 0.034769 -3.6696e-06
1:34198988 C T 0.041904 2.3568e-05
1:34201152 C T 0.089750 4.5639e-06
1:34205845 T C 0.071226 5.8232e-05
1:34206861 G A 1.950605 -4.4280e-05
1:34208142 G C 0.870615 -4.3034e-05
1:34208399 T G 0.977812 -7.0873e-05
1:34211677 G A 0.141252 -2.0108e-05
1:34220298 C A 0.409763 -4.4162e-05
1:34221216 A C 0.167507 -1.5262e-06
1:34222115 C T 0.058045 -2.8903e-05
1:34226001 G T 0.452371 4.3552e-05
1:34229130 C G 0.203150 1.9431e-05
1:34231789 C T 0.102117 -9.2664e-06
1:34232006 G C 0.257134 1.7230e-05
1:34236593 C T 0.044484 4.0487e-06
1:34237912 A G 0.041498 1.9926e-05
1:34238283 C T 0.501808 2.7496e-05
1:34240338 A G 0.100903 -5.6710e-05
1:34244450 G C 0.176067 -5.8569e-06
1:34246222 T C 0.596086 -1.2869e-05
1:34248064 A G 0.241782 -6.6929e-06
1:34249160 G C 0.372481 1.4153e-05
1:34249330 C T 0.121540 4.6505e-05
1:34254967 G A 0.636055 2.6288e-06
1:34255072 C T 0.187271 -1.8117e-05
1:34256734 C T 1.889450 1.5524e-05
1:34257471 T C 1.261471 2.0718e-05
1:34264138 G A 0.132030 -5.3258e-06
1:34270498 A G 1.363266 4.0702e-06
1:34273967 A G 0.033776 1.8519e-05
1:34274228 C T 0.044257 3.3400e-05
1:34278771 T G 0.065111 -1.3326e-05
1:34279849 C T 0.243090 1.0615e-05
1:34283222 C T 1.144228 1.1761e-06
1:34283720 T C 0.051839 5.8958e-06
1:34285342 A G 1.035383 -4.9399e-06
1:34288842 C T 1.150645 5.0145e-06
1:34288935 C A 0.116723 1.0217e-05
1:34289132 G A 1.936538 1.2665e-05
1:34303521 A G 0.037249 1.4354e-05
1:34314519 T C 0.301615 1.6472e-05
1:34318524 C T 1.042738 2.1922e-05
1:34320638 A G 0.039112 -6.2432e-05
1:34327943 C T 0.043877 6.3086e-06
1:34329897 C T 1.890804 2.5330e-05
1:34330067 C A 1.510452 2.3972e-05
1:34330137 A C 0.020345 2.8092e-05
1:34332530 C T 0.020754 -1.5195e-05
1:34336265 A C 0.055805 -2.0034e-05
1:34337704 A G 1.086255 3.0204e-05
1:34340467 G A 0.275379 -3.9320e-05
1:34342399 G T 0.137487 6.7721e-06
1:34345005 G A 0.044046 2.7424e-06
1:34346184 C T 0.058516 -6.8488e-05
1:34349737 T C 0.107213 -3.4191e-05
1:34352741 C T 0.092470 1.1403e-05
1:34359858 C G 1.461453 -1.0595e-05
1:34360686 T C 0.031407 1.0798e-05
1:34361301 T C 0.102549 -2.0104e-07
1:34363864 T C 0.054134 2.5834e-05
1:34370967 C T 0.875993 -2.0293e-05
1:34372123 C T 0.461745 2.1156e-06
1:34372643 T C 0.036259 -1.1908e-05
1:34373977 G A 0.087050 6.2594e-06
1:34375199 C A 0.414622 -1.5173e-05
1:34379845 A C 0.042287 7.9218e-06
1:34381408 C T 0.285120 -6.1144e-06
1:34381854 G A 1.239198 -1.2679e-05
1:34382005 G A 0.134267 4.7331e-05
1:34382520 A G 0.189835 1.6390e-05
1:34383108 G C 0.288392 -2.2010e-05
1:34385826 A G 0.028641 1.9562e-05
1:34394229 C T 0.158474 -6.6812e-05
1:34395835 G A 0.264278 3.4993e-05
1:34400715 G A 0.972475 1.4974e-05
1:34402352 T C 0.059704 -4.4856e-06
1:34405264 C A 0.137983 2.8986e-05
1:34406684 G A 0.069120 -4.2347e-05
1:34408609 C T 0.031981 -2.7471e-06
1:34410093 A C 0.038388 4.7533e-05
1:34415050 T C 0.049700 -2.4632e-05
1:34415927 A G 0.031514 -5.5910e-07
1:34418942 G A 0.687557 6.6042e-07
1:34419276 A G 0.032027 3.6227e-06
1:34420683 G A 0.061911 -7.3309e-06
1:34421567 G A 0.031244 -2.4740e-06
1:34422163 C T 0.181578 4.2527e-05
1:34424393 C T 1.067688 -1.7167e-05
1:34424462 T C 0.635581 -1.5673e-05
1:34428082 G A 0.095005 1.2088e-05
1:34428130 G T 0.028823 -3.8346e-05
1:34436438 A G 0.065783 -1.4824e-05
1:34440316 C T 0.848138 -2.7900e-05
1:34441384 C T 0.081568 3.8626e-06
1:34441463 A G 0.021231 -2.3303e-05
1:34446766 G T 0.030728 -3.8965e-05
1:34451360 T C 0.243599 -9.7575e-06
1:34451877 G A 0.036009 2.3166e-05
1:34452372 G C 0.148539 -5.3407e-06
1:34460711 T C 0.091263 3.0409e-06
1:34461027 T C 0.084846 -3.5053e-05
1:34465384 C T 0.083778 -2.6805e-06
1:34470308 G A 0.951488 -7.2142e-06
1:34473786 A G 0.204049 4.3564e-05
1:34475200 A G 0.598660 -4.7573e-05
1:34476726 T C 0.047516 -1.8605e-05
1:34492628 A C 0.221791 -6.6949e-06
1:34495464 C T 0.108206 1.1095e-05
1:34502161 A G 0.439777 -2.7738e-05
1:34503535 C T 0.106814 4.5759e-05
1:34516663 G T 0.253431 -1.8343e-05
1:34521308 G A 0.469311 -2.6014e-05
1:34521566 C G 0.120605 3.2423e-06
1:34523335 T C 0.729704 -3.5728e-05
1:34526609 G T 0.096765 -7.1160e-06
1:34526763 A G 0.040135 1.4570e-05
1:34528359 C T 0.056734 2.2950e-08
1:34536489 A G 0.038596 -2.1825e-05
1:34538145 C T 0.032867 -3.0841e-06
1:34539107 C T 0.151148 6.8438e-06
1:34539358 A C 0.062229 3.9552e-06
1:34540942 G C 0.040268 6.9187e-06
1:34548951 C G 1.373283 -2.2851e-05
1:34549238 T C 0.024788 -3.0606e-05
1:34556489 C G 0.237747 -8.9997e-06
1:34564086 T G 0.915891 -2.0884e-04
1:34566862 G C 0.034503 -7.5085e-06
1:34568402 A G 0.060574 -4.3885e-06
1:34574824 T C 0.052884 -1.0508e-05
1:34577949 A C 0.098108 5.2795e-05
1:34579507 A G 0.053417 -4.4180e-06
1:34596068 G A 0.782890 -2.2954e-05
1:34600411 A G 1.628973 -4.5122e-05
1:34603218 G C 0.027908 -8.2756e-06
1:34606617 T C 1.696532 -3.1797e-05
1:34609144 C T 0.029602 4.3019e-07
1:34609786 T G 1.951916 -1.3215e-05
1:34612026 A C 0.814163 -2.3094e-05
1:34614290 T C 0.064228 -6.9588e-05
1:34614520 A C 1.740133 -5.3770e-05
1:34617472 T C 0.612111 1.7170e-06
1:34620023 G A 0.121472 -2.8605e-05
1:34620770 C T 1.496751 -3.3054e-05
1:34621822 T C 0.067406 -2.9216e-05
1:34622725 T C 0.108135 3.9537e-05
1:34623220 T C 0.038132 -2.1634e-05
1:34626053 G C 0.122838 6.1992e-05
1:34627949 C T 1.715224 -2.7392e-05
1:34629297 A G 0.127843 -9.7960e-06
1:34631709 C T 1.441092 -5.5063e-05
1:34633204 C A 0.191747 -4.4073e-05
1:34636192 G T 0.041975 1.0178e-05
1:34637199 C T 0.386831 2.9250e-05
1:34640262 A G 0.294984 1.5798e-05
1:34643450 A G 0.065270 -1.1572e-05
1:34643837 G A 0.262970 4.2502e-06
1:34649634 T G 0.030644 -5.7159e-06
1:34651502 G A 0.726984 -6.7676e-06
1:34652626 A G 0.037629 -2.2740e-05
1:34653278 A C 0.352941 7.9983e-06
1:34653468 G A 0.712813 -8.2987e-06
1:34657007 C T 0.144975 -3.8025e-07
1:34657611 T C 0.023162 -2.6680e-05
1:34662919 C A 0.038044 1.7787e-05
1:34663180 A G 0.385059 8.2840e-05
1:34663208 G C 0.534831 6.0766e-05
1:34663411 G C 0.476490 5.1870e-05
1:34664839 T C 0.033101 -8.2057e-06
1:34665219 A G 0.120365 5.5224e-06
1:34669080 G A 0.041534 1.5634e-05
1:34669698 T G 0.069185 -4.5446e-05
1:34672172 C A 0.381229 8.8105e-05
1:34674814 C T 0.502363 5.6904e-05
1:34674928 T C 0.549995 8.8558e-05
1:34676964 C A 0.050284 6.8202e-05
1:34678040 G T 0.025587 2.1624e-05
1:34679066 A G 1.042400 1.8667e-05
1:34680487 T C 0.035032 3.3600e-05
1:34684463 A G 1.472193 1.2182e-05
1:34684797 G A 0.043702 -3.1040e-05
1:34691983 T C 0.339663 1.3592e-05
1:34700889 A C 0.046776 3.5175e-05
1:34710182 C T 0.051271 1.6978e-05
1:34712112 C A 0.186765 -1.9581e-05
1:34715170 T C 1.604259 3.5973e-06
1:34726167 A G 1.078591 -1.9613e-05
1:34726806 A C 0.042618 1.5525e-05
1:34727439 T C 0.105389 -6.9388e-06
1:34729713 A G 0.035302 -3.1836e-06
1:34743076 G T 1.425239 -1.7664e-05
1:34749535 C G 0.029754 5.1375e-06
1:34750936 C T 1.557987 -2.4177e-05
1:34754344 C T 0.448732 2.1347e-05
1:34763961 T C 0.134105 2.9183e-05
1:34782459 G A 0.114542 -2.1265e-05
1:34784542 T C 0.102802 -2.4619e-05
1:34790866 G T 1.224855 -1.3465e-05
1:34792758 T C 0.052501 9.0193e-06
1:34793830 G T 1.086865 -4.2401e-06
1:34794588 C G 0.490048 7.7812e-06
1:34795754 G T 1.038599 7.8901e-06
1:34800556 C T 0.828861 4.3473e-05
1:34800719 C T 0.026041 -1.8383e-05
1:34800936 A G 0.031475 1.2899e-05
1:34805625 A C 0.438303 2.0231e-05
1:34809903 A G 1.178358 -5.9514e-05
1:34812189 T C 0.321051 -4.6206e-05
1:34813617 T G 0.306662 4.2958e-05
1:34825385 G A 0.417962 3.6990e-05
1:34829829 G A 0.078137 1.0074e-05
1:34832080 A G 0.027924 1.7939e-05
1:34832241 C T 0.723696 -3.6917e-05
1:34833473 A G 0.022484 3.1715e-06
1:34835285 A G 0.065374 -4.7556e-05
1:34838655 G A 0.366610 4.8154e-05
1:34848132 A G 0.222014 2.6563e-05
1:34853136 T G 0.040398 7.6589e-06
1:34858718 A G 0.217613 6.5530e-06
1:34871092 T C 0.031111 -2.2019e-05
1:34874401 C T 1.296613 4.6489e-05
1:34874905 A G 0.899133 2.9289e-05
1:34878397 A G 0.071992 -3.2782e-06
1:34879232 T C 0.095479 3.5926e-06
1:34880261 T C 0.243242 6.0355e-06
1:34882644 T C 0.102737 -8.9626e-06
1:34883889 T C 0.259251 2.6844e-05
1:34884015 T C 0.053368 -3.7489e-05
1:34884836 G A 0.067549 1.9790e-05
1:34886997 A C 0.884880 3.1163e-05
1:34888093 A G 0.076809 -3.4987e-05
1:34890164 T C 0.426693 -1.2440e-05
1:34890702 A G 1.243171 -1.0194e-05
1:34893995 C T 0.060658 -6.9053e-06
1:34896656 C T 1.159828 4.5676e-06
1:34898332 T C 0.255865 1.8876e-05
1:34902736 T G 0.201384 1.0553e-05
1:34904106 G A 0.030702 -1.7587e-05
1:34914724 A G 0.186469 -1.6903e-05
1:34916427 T C 0.037200 -5.0411e-06
1:34918669 G C 0.052271 2.7578e-05
1:34918705 C A 0.067000 1.8559e-05
1:34921613 C T 0.452802 -3.7572e-06
1:34922823 T C 0.395861 3.8345e-06
1:34924352 T C 0.245423 2.2559e-05
1:34925930 A G 0.044075 -2.3481e-05
1:34928321 A G 1.272620 9.0863e-06
1:34929148 T C 0.043887 2.7170e-05
1:34938380 A G 0.062774 -2.7544e-05
1:34938475 A G 0.034889 -1.3718e-05
1:34939339 G A 0.450212 -4.4036e-06
1:34939967 C T 1.502723 3.0925e-06
1:34942073 T G 0.102691 2.6873e-05
1:34943209 T C 1.136354 -1.3319e-05
1:34944310 A G 0.058340 3.4050e-05
1:34946501 T C 0.030657 -2.4452e-06
1:34958515 A G 0.241113 1.5801e-07
1:34967830 G T 0.184155 -1.0383e-05
1:34970041 A C 0.063875 -1.4851e-05
1:34981177 T C 0.141865 -5.0583e-06
1:34983309 T C 0.916663 -1.4502e-05
1:34989237 A G 0.508566 -2.1870e-07
1:34993991 T C 0.046630 -1.4212e-05
1:34995028 A G 1.341376 -3.9663e-05
1:34996348 C T 0.862332 -1.9267e-05
1:35003356 A G 0.144468 -5.4106e-06
1:35010633 T C 0.040622 -1.0682e-05
1:35011315 T G 0.105145 2.6926e-05
1:35013690 T C 0.063998 -7.9652e-06
1:35028057 G A 1.189693 -1.5295e-05
1:35028213 G A 0.023370 3.8672e-05
1:35040991 C T 0.136575 -2.9560e-05
1:35044934 G A 0.082272 3.4669e-05
1:35045526 A G 0.086939 1.0935e-05
1:35049307 T C 0.105502 -2.7999e-06
1:35053357 C A 0.058905 -1.3199e-05
1:35055281 T C 1.138363 2.1186e-05
1:35057900 A G 0.465789 -2.8793e-05
1:35060339 C G 0.270020 4.1044e-05
1:35061399 C T 0.023906 3.0366e-05
1:35064164 T C 0.114055 6.9745e-06
1:35065885 G A 0.229262 4.6924e-06
1:35069943 T C 0.049713 -1.0100e-06
1:35080381 T C 0.029485 1.5797e-05
1:35081074 C T 0.095820 -2.9877e-06
1:35083234 C T 0.997773 1.3061e-05
1:35083266 G A 1.762964 1.6853e-06
1:35084308 A G 0.031377 -9.8298e-06
1:35090340 A G 0.136685 2.3635e-06
1:35096870 A C 0.457528 1.8834e-05
1:35097197 G A 0.332285 -3.1680e-06
1:35114777 G A 0.481070 -2.4603e-06
1:35116437 A G 0.061220 -2.8981e-05
1:35116619 A T 0.391911 2.9966e-07
1:35117118 C G 0.036408 -3.9722e-06
1:35118282 A G 0.676232 8.8789e-06
1:35130648 G A 0.026168 1.5784e-05
1:35142875 G A 0.652405 -1.6261e-05
1:35152181 C T 0.146682 -1.3174e-08
1:35158958 T C 0.336495 -1.6212e-05
1:35159859 T C 0.173012 9.0701e-06
1:35162163 C A 1.602010 -3.3543e-05
1:35171620 A C 0.061073 1.1936e-05
1:35175364 A G 0.062154 -1.2411e-06
1:35177448 T G 0.154222 -1.1481e-05
1:35183509 G A 1.459898 3.0228e-05
1:35185337 T C 0.503431 8.8208e-06
1:35185414 T C 0.060626 -1.4441e-05
1:35186615 T G 0.889824 6.0113e-06
1:35190138 G A 0.530981 3.7041e-06
1:35191361 G A 0.433207 2.1911e-06
1:35198042 T C 0.462361 1.0319e-05
1:35200077 A C 0.192477 -1.4425e-05
1:35206192 C T 0.844827 3.0940e-05
1:35211551 C G 1.200946 1.3463e-05
1:35215224 T C 0.022705 -1.1020e-05
1:35215946 T C 0.071541 -1.6682e-05
1:35219595 T C 0.495907 2.0457e-05
1:35220117 C T 0.123176 -9.6183e-06
1:35224844 C T 0.781838 1.0875e-05
1:35225395 A G 0.079364 -7.3921e-06
1:35226074 C G 0.167098 5.4389e-06
1:35226281 T G 0.080302 1.1740e-05
1:35226417 T C 0.034987 2.0639e-05
1:35227162 T C 0.057198 -4.0093e-06
1:35227362 G C 0.080526 1.9004e-05
1:35227673 G A 0.077319 -1.1649e-05
1:35231378 G A 0.683999 3.3678e-05
1:35235502 T C 0.021241 2.5921e-05
1:35240573 A G 0.616405 -2.7370e-05
1:35240770 G A 1.769566 7.1555e-06
1:35242584 T C 0.354370 -6.4171e-05
1:35250720 T C 0.102344 6.6334e-05
1:35252002 T C 0.042907 -1.8656e-05
1:35256386 C T 0.700884 -5.7197e-06
1:35259946 A G 0.408302 -7.9593e-05
1:35259961 G A 1.274305 -6.9179e-05
1:35260202 A G 0.274707 -4.7208e-05
1:35261971 G C 0.578341 -5.4538e-05
1:35262776 G A 0.419604 2.2744e-05
1:35264151 T C 0.169925 1.3218e-05
1:35265300 G A 0.403528 -9.0572e-05
1:35269529 A G 0.086183 -5.2296e-06
1:35273580 T C 0.043465 2.3111e-05
1:35274218 A G 0.510039 1.3678e-05
1:35274354 C T 0.084200 -9.0165e-06
1:35281308 A C 0.465646 -6.6494e-05
1:35289873 T G 1.833918 5.6466e-06
1:35293235 A G 0.066955 3.9590e-05
1:35294156 G T 1.056594 -5.9073e-05
1:35295446 T C 0.046078 -7.7467e-06
1:35303483 T C 1.085031 -2.1109e-06
1:35308474 G C 0.057928 -8.1263e-06
1:35308591 G A 0.177693 1.2632e-05
1:35315919 G A 0.752249 -1.6124e-06
1:35317388 C T 0.298411 -8.0954e-06
1:35318027 C T 0.299304 -5.5330e-05
1:35320690 G T 0.091691 -1.7426e-05
1:35323674 A G 0.028690 -2.9564e-06
1:35324786 T C 0.147003 -2.7935e-05
1:35328245 G A 0.677277 2.1025e-05
1:35328275 G T 1.777658 4.7973e-05
1:35330496 G C 0.265139 -1.7443e-04
1:35340545 G A 0.887214 1.2395e-06
1:35346060 C A 0.084288 -1.2358e-05
1:35360078 G A 0.726731 -3.4726e-06
1:35360212 A G 0.060694 -8.1064e-06
1:35362713 A G 0.049242 -4.2251e-07
1:35366056 T C 0.358583 3.3279e-05
1:35367221 A G 0.075527 1.5576e-05
1:35367290 T G 0.478863 1.5055e-05
1:35368771 G A 0.750179 -1.0487e-04
1:35369246 A G 0.049080 -3.4352e-05
1:35371083 T C 0.020715 2.3218e-06
1:35374818 C T 1.139814 5.8248e-05
1:35378934 G T 0.865396 6.8567e-05
1:35379430 A G 0.034792 1.3270e-05
1:35379494 T C 0.304780 -1.9068e-05
1:35381295 T C 1.753587 -1.8821e-06
1:35387315 C T 0.083612 2.3217e-05
1:35416760 A C 0.104723 -9.9543e-06
1:35450360 C T 0.085888 1.2567e-05
1:35463373 T C 0.057854 2.3858e-06
1:35476239 C T 0.049103 7.8791e-06
1:35549021 T C 0.163843 -1.9843e-05
1:35562965 A G 1.865769 -1.4900e-05
1:35567194 T C 1.764853 8.5263e-06
1:35628590 T A 1.838910 -3.4620e-06
1:35628705 T C 0.046214 6.7857e-06
1:35629761 C T 1.814582 6.0353e-07
1:35633937 G T 0.114000 9.7376e-06
1:35636143 A G 0.022688 -2.3310e-05
1:35645343 C A 0.024811 -1.5494e-05
1:35656664 A G 0.031868 1.3513e-05
1:35677039 T C 0.146091 1.4805e-05
1:35687815 C T 0.162135 4.1792e-05
1:35688541 T G 0.165940 -1.3865e-05
1:35696312 A G 0.131810 3.0993e-05
1:35722025 G C 0.162327 -1.7289e-05
1:35745141 T C 0.049512 1.4115e-05
1:35748867 T C 0.122715 1.3168e-06
1:35755403 C T 0.024425 2.2151e-05
1:35771901 T C 0.079727 -2.8621e-05
1:35790622 A G 0.028073 -1.0515e-05
1:35804395 T C 0.024081 1.5100e-05
1:35815123 T C 0.032708 2.0251e-05
1:35844449 T C 0.133511 4.5537e-05
1:35859658 G A 0.075741 1.4779e-06
1:35872476 C T 0.055260 1.1428e-05
1:35875915 T G 0.087089 -1.5136e-05
1:35888147 C T 0.183613 6.2435e-05
1:35890306 C T 0.076494 -2.0921e-05
1:35892939 C T 0.078951 1.7432e-05
1:35897101 T G 0.050862 4.2974e-06
1:35926150 C T 0.222410 5.0345e-05
1:35939272 T G 0.121193 4.4666e-05
1:35944609 C T 0.021442 1.8043e-06
1:35948618 C T 0.041631 8.2996e-07
1:35950705 G A 1.777677 3.1559e-05
1:35968899 G A 0.423509 -3.0681e-05
1:35974520 C T 0.032666 3.2124e-05
1:36001984 T C 0.068234 2.3081e-05
1:36002505 A G 0.107528 4.9562e-05
1:36002894 T C 0.111325 2.4497e-05
1:36007914 G A 0.024736 -1.6642e-06
1:36008113 C T 0.047779 1.2616e-05
1:36009665 G A 1.937102 -7.6368e-06
1:36011034 G A 0.535769 1.0722e-06
1:36035271 G A 0.027567 -2.0513e-05
1:36037222 G A 0.212332 2.6384e-05
1:36049163 T G 0.023643 2.7660e-05
1:36051972 C T 0.044822 1.6321e-05
1:36053642 T C 0.538181 8.2538e-06
1:36086990 A C 0.086407 1.7143e-05
1:36087865 G T 0.050645 6.1577e-06
1:36106253 A G 1.953153 -1.7348e-05
1:36109683 C A 0.077900 -3.2594e-06
1:36123539 T G 0.037957 -1.0601e-05
1:36132546 T C 1.818598 -2.8022e-05
1:36155418 T C 1.828857 -3.5254e-05
1:36164677 G T 0.238948 2.0148e-05
1:36166782 G A 0.052342 -5.2018e-06
1:36167456 C A 0.184477 2.9318e-05
1:36181813 C G 0.027171 -3.3572e-05
1:36195372 T C 0.143216 2.5191e-05
1:36196957 C G 0.125714 1.3812e-05
1:36202585 A G 0.120991 1.2100e-05
1:36219636 A G 0.052813 1.8814e-05
1:36227588 A G 0.035483 -3.5726e-05
1:36235455 T C 0.097784 -2.5850e-05
1:36238054 A G 0.037580 -8.1020e-06
1:36238168 G T 0.244482 4.0152e-06
1:36261577 G A 0.042575 -4.1430e-05
1:36268618 T C 0.155348 -1.2841e-05
1:36288635 A G 0.092259 2.2034e-05
1:36307120 A G 0.156965 -2.3543e-05
1:36314861 G A 1.753804 -3.2732e-06
1:36316571 C A 1.744784 -1.1624e-05
1:36317380 T C 0.123403 1.9265e-05
1:36317835 T C 0.098936 -3.0359e-05
1:36347574 G A 0.079192 -5.4735e-06
1:36362321 A G 0.079195 -3.4533e-05
1:36375226 C G 0.076202 -2.3140e-05
1:36376992 G A 0.029430 -1.4057e-05
1:36380290 G T 0.081999 -9.9656e-07
1:36385824 G C 0.044643 1.6817e-05
1:36393158 G A 1.931552 -3.2421e-05
1:36397398 A G 0.071947 1.4533e-05
1:36424985 G A 0.144485 2.9310e-05
1:36432506 G A 0.124588 -3.4972e-05
1:36439346 T C 0.051131 -1.3783e-05
1:36451061 A G 0.088841 1.3031e-05
1:36470971 T C 0.145458 -1.1117e-05
1:36474130 A G 0.058642 -2.1755e-05
1:36489600 A G 0.100056 5.2479e-06
1:36496696 G A 0.048684 -1.9156e-05
1:36532316 C T 1.669406 1.0702e-05
1:36534644 T G 1.830471 -2.5338e-05
1:36555758 T C 0.156394 -1.0696e-04
1:36562084 T C 0.069441 3.7471e-05
1:36565999 G A 1.619748 1.2712e-05
1:36568264 A G 0.088971 1.2038e-05
1:36574023 T C 1.777677 -5.2496e-05
1:36579024 A G 0.042459 1.5207e-05
1:36579458 G A 0.127243 -4.3711e-05
1:36582871 A G 0.095719 -4.6305e-06
1:36600307 T C 1.526872 1.3192e-05
1:36600773 C A 0.058685 5.0444e-06
1:36602202 C T 0.039794 2.1415e-05
1:36605602 C A 0.023315 -2.0949e-05
1:36625556 G A 0.022299 2.2016e-08
1:36627445 T G 0.092902 2.0765e-05
1:36627542 T C 1.387698 2.0574e-05
1:36633308 T C 0.034007 2.0126e-05
1:36634414 A G 1.393534 1.9630e-05
1:36636854 A G 0.088394 -8.7486e-06
1:36640267 C A 0.094385 1.1668e-05
1:36653540 A G 1.142307 4.3282e-05
1:36655346 T C 0.072901 -1.0497e-05
1:36661705 C T 0.136393 2.8733e-05
1:36672422 T C 0.049810 1.6829e-06
1:36672850 A G 0.031033 -5.0272e-05
1:36673358 G C 1.416738 1.2893e-04
1:36677585 C T 1.969058 1.6843e-05
1:36678610 A G 0.066423 3.1101e-05
1:36690748 T C 0.070873 1.2466e-05
1:36722309 A G 0.094739 3.3274e-05
1:36726496 G A 0.047662 2.8368e-06
1:36732774 T C 0.070207 8.9584e-06
1:36752433 T C 1.775713 -1.5854e-05
1:36758605 A G 0.222625 1.6259e-05
1:36766086 A G 0.065673 -1.0661e-05
1:36773405 G T 0.997978 4.2584e-05
1:36785270 T C 0.506427 1.5948e-05
1:36789546 G A 0.773617 -5.2053e-05
1:36802459 A G 0.052573 -6.2126e-06
1:36807481 T C 0.532741 2.1482e-05
1:36818066 A G 1.382183 -4.1204e-06
1:36818791 C T 0.226578 1.1786e-05
1:36822604 T C 0.225465 7.0548e-06
1:36824332 G A 0.043358 -2.3453e-06
1:36834478 A G 0.481758 5.5372e-06
1:36840464 A G 0.243226 2.9232e-06
1:36849583 T C 0.044614 1.0395e-05
1:36850279 C T 0.046928 1.7924e-05
1:36853005 C A 0.180585 -8.4615e-06
1:36858145 C A 1.512665 -1.0015e-05
1:36858534 A G 0.043948 1.1407e-05
1:36858680 G A 1.248770 -5.8297e-06
1:36859163 C T 0.062174 3.3272e-06
1:36860764 A C 0.036331 -5.1267e-06
1:36860826 A G 0.646478 5.4441e-05
1:36872665 C T 0.449323 3.6983e-05
1:36874735 C T 1.904595 -1.1459e-05
1:36878126 G A 0.099179 -4.4916e-05
1:36878682 G A 0.635565 6.6198e-05
1:36881345 A C 0.186083 5.8437e-06
1:36883909 A G 0.034364 1.5361e-05
1:36886117 T C 0.439417 2.7366e-05
1:36887813 A C 0.046230 -1.0561e-05
1:36888462 G A 0.197307 3.3566e-05
1:36893968 G A 0.201984 3.0693e-05
1:36898067 C T 0.437547 3.1405e-05
1:36904720 C A 0.131677 3.7235e-05
1:36916454 T C 0.115697 1.4043e-05
1:36921371 T G 0.597823 -2.7713e-05
1:36921408 A G 0.020923 -5.5359e-06
1:36924234 A C 0.360900 2.6816e-05
1:36924676 G A 0.659756 -3.8979e-05
1:36925932 T C 0.193419 4.5662e-05
1:36934805 G C 0.021825 3.4797e-06
1:36941751 G A 0.406254 1.4491e-05
1:36945653 A G 0.788564 -1.2639e-05
1:36945795 A G 0.047207 3.3977e-05
1:36947936 T C 0.020790 8.7315e-07
1:36954057 G T 0.443331 1.5832e-05
1:36960398 C T 0.031011 2.6589e-06
1:36960776 T C 0.029492 -1.3725e-05
1:36968141 G T 0.040316 5.5021e-06
1:36972428 C T 0.040200 7.0987e-06
1:36974104 T C 0.035555 -2.6989e-05
1:36975893 C T 0.408052 1.5674e-05
1:36976253 G A 0.532591 -3.4343e-05
1:36980368 T C 0.048298 1.5537e-05
1:36980804 C T 0.274704 2.2054e-05
1:36981687 A G 0.057419 2.4774e-05
1:36984312 G T 0.211271 8.8601e-06
1:36985006 T C 0.045373 -9.3506e-06
1:36986354 C T 0.020303 -2.3611e-05
1:36989167 T G 0.042679 3.7451e-07
1:36991285 T C 1.022237 -9.7613e-06
1:36992058 A G 0.033266 5.7515e-06
1:36993383 A G 0.036837 4.0164e-06
1:36994379 T C 0.353604 1.8849e-05
1:36998494 T C 0.057318 -3.3034e-05
1:37005348 C T 0.040151 -2.9616e-05
1:37006177 C T 1.265031 -3.4938e-05
1:37007129 C A 0.025798 -4.6223e-06
1:37008945 T C 0.763701 -5.1250e-05
1:37011096 A G 0.165008 -8.5493e-06
1:37011936 G A 0.443876 2.6044e-05
1:37017877 C T 1.326128 -1.8525e-05
1:37019501 C G 0.174963 2.1836e-05
1:37020422 G A 0.062489 2.2316e-05
1:37020563 G A 0.106583 8.6146e-06
1:37020631 G A 0.034097 -2.2628e-05
1:37021214 G C 1.145020 -1.6614e-05
1:37021978 T C 0.034743 -9.5047e-06
1:37022019 T C 0.038213 1.9874e-05
1:37023791 C T 0.360186 7.6641e-06
1:37029283 T G 0.343554 5.2603e-06
1:37033128 T C 0.346115 9.6622e-06
1:37040637 G A 1.901502 -2.4913e-05
1:37041357 C A 0.192562 3.7214e-05
1:37044096 A G 0.436499 4.0577e-05
1:37044846 A G 0.179079 3.5740e-06
1:37046455 A G 0.110851 -7.3491e-06
1:37051420 C T 0.230697 2.7930e-05
1:37051961 G A 0.919640 1.5178e-05
1:37055687 G C 0.205714 4.1154e-05
1:37063921 G A 1.033971 5.8311e-05
1:37069185 T C 0.101409 -7.7704e-07
1:37070552 A G 0.056461 1.7400e-05
1:37071501 C T 0.236030 1.3397e-05
1:37078924 G A 0.064767 9.3393e-06
1:37079884 C T 0.295568 1.5847e-05
1:37085688 G A 0.065676 9.1450e-06
1:37085905 A G 0.248757 -1.3408e-04
1:37087187 C T 0.066874 1.5245e-05
1:37088984 A G 0.707152 4.0970e-05
1:37089923 T G 0.634517 3.2648e-05
1:37092134 C A 0.102766 1.4764e-05
1:37106619 G T 0.087657 4.3195e-05
1:37111178 G A 0.245391 -3.4783e-05
1:37112426 G A 0.148604 -6.8127e-05
1:37116673 T C 0.068565 -3.2642e-05
1:37117328 T C 0.104921 -2.8373e-05
1:37117448 C T 0.581772 1.2366e-05
1:37130444 A G 0.203059 7.1255e-05
1:37135485 T G 0.041222 -2.8290e-05
1:37140923 T C 0.373698 4.2342e-05
1:37148156 T G 0.094986 -5.4789e-06
1:37155058 G A 0.217204 -2.7076e-05
1:37155843 C T 0.306299 -6.0816e-06
1:37159579 T C 0.096304 -3.4571e-06
1:37166715 T G 0.611147 3.2590e-05
1:37170745 G A 0.392102 1.1429e-04
1:37172272 A G 0.234064 -4.1953e-05
1:37185225 A G 0.054994 4.9425e-05
1:37185260 C T 0.163009 -1.8283e-05
1:37186410 T C 0.036149 3.3971e-06
1:37196280 C T 0.229386 -5.4115e-05
1:37199222 C T 0.044994 1.9657e-06
1:37200680 G A 1.182490 5.0229e-05
1:37203962 A G 1.403054 1.4410e-05
1:37221254 T C 0.057039 1.0289e-05
1:37222762 A G 0.223589 -3.3799e-05
1:37227219 A G 0.040768 -4.8160e-06
1:37237170 G A 0.154641 5.8611e-05
1:37242743 A G 0.455857 5.3299e-05
1:37252801 C T 0.040884 -1.0902e-05
1:37254339 C T 0.679325 2.1601e-05
1:37263445 C G 0.021750 6.3015e-08
1:37270560 C T 0.020205 1.1836e-05
1:37272788 C T 0.115334 2.7424e-05
1:37276409 T C 0.021221 2.3527e-05
1:37281112 T C 0.197564 9.9245e-05
1:37282398 C T 0.058269 -4.7968e-06
1:37283083 T C 0.311132 -3.0957e-05
1:37288793 A G 0.073041 2.1354e-06
1:37291910 C T 0.323843 -3.1244e-05
1:37294592 A G 0.322716 -2.8197e-05
1:37305208 A G 1.931630 3.0544e-05
1:37306947 C T 0.036259 2.1154e-05
1:37309953 T C 0.335988 2.5133e-07
1:37310745 A G 0.118417 2.3744e-05
1:37312022 A G 0.036853 1.6372e-05
1:37317590 G C 0.094548 3.8365e-06
1:37320313 T C 0.295046 -1.1563e-06
1:37321046 T C 0.399584 1.1945e-05
1:37324935 C T 0.525947 5.3184e-05
1:37325477 C A 0.532624 4.6479e-05
1:37327331 C T 0.082048 -1.4427e-05
1:37328140 T C 1.885224 2.2439e-05
1:37329530 T C 0.267940 -6.6358e-06
1:37330701 G A 0.101604 1.1534e-05
1:37333495 A G 1.921217 8.3563e-06
1:37344532 G T 0.051089 -3.8464e-06
1:37350805 C T 1.839935 -1.9021e-05
1:37368011 G A 0.042728 1.0963e-05
1:37375275 T C 0.055968 3.4565e-06
1:37375640 T C 0.179796 8.4771e-06
1:37378971 A G 0.062219 2.3756e-05
1:37391420 A G 1.817685 -2.4499e-06
1:37394174 T G 0.039330 -1.7329e-05
1:37394566 T G 0.053611 -1.9732e-06
1:37394948 A G 0.123601 2.0146e-05
1:37396219 T C 1.756271 1.2856e-06
1:37396729 G A 0.048970 6.6237e-06
1:37402184 A G 1.668676 -3.2946e-06
1:37402540 A T 0.282056 -1.5536e-05
1:37403412 G A 1.328273 -4.4238e-07
1:37403900 A G 0.069188 -6.7659e-06
1:37408114 C T 0.382183 2.9317e-06
1:37410906 C A 0.724958 2.0114e-05
1:37412587 A G 0.057678 -2.5757e-05
1:37412798 C T 0.044007 1.3631e-05
1:37415673 C T 0.102321 -1.5680e-05
1:37419029 C T 0.030754 3.5392e-05
1:37419857 T C 0.703250 4.0932e-06
1:37420035 A G 0.035928 -3.5022e-06
1:37420132 C T 0.936560 4.6966e-06
1:37421333 T C 0.073843 2.5492e-05
1:37422200 C A 0.845070 1.8885e-05
1:37426393 C T 1.376513 1.6484e-05
1:37426574 G C 0.039076 -8.9986e-06
1:37427336 A C 0.091094 -1.4071e-05
1:37427453 A G 0.035883 5.0602e-05
1:37432463 C T 0.378087 -1.0275e-05
1:37450505 T G 1.183412 -2.9156e-05
1:37450698 G A 0.052005 1.0007e-05
1:37457302 A G 0.035685 -4.3246e-06
1:37458865 C A 0.528193 -2.4350e-05
1:37469193 G A 0.022896 -3.7913e-06
1:37471609 A C 0.749929 -3.7126e-05
1:37472959 C G 0.208908 -5.0919e-06
1:37473463 A G 0.527041 -2.6633e-05
1:37479786 A G 0.038431 -9.5563e-06
1:37485205 T C 0.130086 -3.6340e-05
1:37496894 T C 0.221946 -1.6134e-05
1:37505129 C T 0.952023 -3.2394e-05
1:37507909 T C 0.086125 -1.5223e-05
1:37512085 G A 0.071794 3.7139e-05
1:37515862 C G 0.052096 1.2320e-05
1:37522957 A G 1.148597 -2.6047e-05
1:37523510 G A 0.050391 3.2754e-05
1:37525546 T C 0.021013 3.1312e-05
1:37533178 G T 0.870855 1.7356e-06
1:37534052 C T 0.259734 -4.5225e-05
1:37534326 A G 0.256615 -4.4952e-05
1:37537293 T C 1.305426 1.1596e-05
1:37537641 A G 0.492983 -1.4446e-05
1:37539482 A G 0.076592 -4.3367e-05
1:37541617 A G 0.154469 7.6587e-06
1:37544223 G A 1.567630 -3.3823e-06
1:37549803 T C 0.052826 -2.0722e-05
1:37555362 T C 0.161519 -2.1674e-05
1:37557676 A C 0.086128 -1.6742e-05
1:37561742 A G 0.288616 -3.6798e-05
1:37572630 C T 1.049090 2.1339e-05
1:37578124 T C 0.151551 1.6090e-05
1:37592303 A G 0.026739 -4.5818e-06
1:37596240 T G 0.771254 2.2213e-05
1:37596458 T G 0.065300 3.7454e-05
1:37596760 A G 0.194899 -2.6825e-05
1:37599303 T C 0.172785 2.6004e-05
1:37599553 A G 1.462498 -1.6110e-05
1:37605127 A G 0.177926 -1.1512e-05
1:37609180 G C 0.021945 -1.2972e-05
1:37617059 A G 0.073505 -2.2775e-05
1:37628966 T C 0.413814 5.2108e-05
1:37636117 A G 0.818045 -1.3092e-04
1:37642693 A C 1.349699 -2.6126e-05
1:37657118 A G 0.102166 1.1556e-05
1:37663208 A G 0.456717 -5.0263e-05
1:37670102 T C 0.609706 2.2886e-06
1:37698820 C T 0.033263 8.2092e-06
1:37699184 A C 0.030212 1.0598e-06
1:37702904 T C 1.831886 1.8872e-05
1:37708801 C T 1.823161 1.2266e-05
1:37712422 G A 0.276019 -1.4260e-05
1:37723690 A G 0.042511 4.0178e-05
1:37724432 A G 1.060239 6.5829e-06
1:37727819 G T 0.062008 -5.8779e-06
1:37732045 A C 1.109933 6.5944e-06
1:37736250 C A 1.157552 1.1220e-05
1:37744361 T C 0.130206 8.6100e-06
1:37747400 C T 0.395345 1.9063e-05
1:37752385 T C 0.020543 1.7013e-05
1:37752707 A G 0.098861 2.1046e-05
1:37752812 T C 0.054546 -1.8783e-06
1:37753819 A G 0.083090 -2.4703e-05
1:37760147 T C 0.101802 2.7410e-06
1:37768483 T C 0.058178 -7.6099e-06
1:37772682 T C 0.042128 -3.0844e-05
1:37774697 G T 1.643057 5.4518e-05
1:37779280 T C 0.253496 4.0600e-05
1:37780922 C G 1.313232 3.0974e-05
1:37791745 A G 0.386717 -1.6104e-05
1:37792912 T C 0.059775 1.7763e-05
1:37799276 A G 0.044734 -6.1752e-06
1:37800285 A G 0.356145 1.9935e-05
1:37808473 G A 0.233953 1.7355e-05
1:37809549 T G 0.718613 -2.6696e-05
1:37814215 T C 0.036717 -2.5933e-05
1:37814390 A G 0.235303 1.1194e-05
1:37818383 A G 1.068500 3.8192e-05
1:37821732 C A 1.364344 3.2822e-05
1:37839088 C T 0.093733 3.0838e-05
1:37860200 G A 0.138769 6.7106e-06
1:37860940 T C 0.039051 -2.4894e-05
1:37863828 T C 0.051203 -2.6646e-05
1:37870995 T G 0.025821 7.1451e-06
1:37872298 C T 1.543452 3.7061e-05
1:37874019 G A 0.114078 -1.8240e-05
1:37876195 T C 0.054127 3.0881e-05
1:37878099 A T 0.139619 1.0424e-05
1:37880752 C T 0.508202 -2.3298e-05
1:37884236 T C 0.122088 -3.4079e-05
1:37886113 C T 0.086427 -1.0572e-05
1:37892238 A G 0.031884 1.1882e-05
1:37896055 T C 0.135150 8.8394e-06
1:37896496 A G 0.223793 1.4477e-05
1:37902620 T C 0.372257 -2.7599e-05
1:37904582 G A 0.327296 6.6584e-06
1:37913653 A G 0.245647 1.4750e-05
1:37914557 A G 0.466036 -1.4820e-05
1:37917854 A G 0.233300 -2.0813e-05
1:37923006 A G 0.037025 -8.2865e-06
1:37931489 G A 0.033416 -1.8744e-05
1:37931878 G T 1.049281 -1.6726e-05
1:37932566 G A 0.632787 -1.5453e-05
1:37939376 A G 0.038502 -2.2040e-06
1:37941920 T C 0.026197 1.5882e-05
1:37953221 C T 0.040644 -1.7261e-05
1:37954413 A G 0.709086 2.5743e-05
1:37955866 T C 0.197213 2.5538e-05
1:37958813 G C 0.354993 -5.0710e-05
1:37977771 A G 0.345583 5.7665e-05
1:37978773 C T 0.917352 -8.2902e-07
1:38015372 T C 1.728117 -3.0480e-05
1:38019747 T C 0.365013 -2.7510e-05
1:38023316 T C 0.509432 -4.5178e-05
1:38023822 A G 0.171948 5.5436e-05
1:38027796 C A 0.020059 1.6272e-05
1:38028374 T G 0.903472 -6.0767e-06
1:38034069 C T 0.031433 6.1652e-06
1:38040981 C T 0.064793 4.4123e-05
1:38042866 T C 0.033812 8.5644e-05
1:38054140 A G 0.078575 1.0661e-05
1:38054729 C T 0.137146 -5.6332e-06
1:38068943 A G 0.531783 -5.4287e-05
1:38073356 C T 0.085498 -1.3026e-05
1:38075627 G A 0.064874 -6.9581e-06
1:38097430 C T 0.061719 4.3247e-05
1:38098036 A G 0.423493 5.2017e-06
1:38104456 G A 0.454299 5.4997e-05
1:38115035 A C 1.763908 1.3406e-05
1:38115672 C A 0.113117 4.0448e-05
1:38117142 C T 1.346583 -4.1732e-05
1:38117597 G A 0.194753 -4.5218e-05
1:38127154 G A 1.344463 3.1475e-05
1:38129324 T C 0.074803 1.0987e-05
1:38130948 C T 0.277349 1.7044e-05
1:38131035 C A 0.140661 3.7454e-05
1:38133626 A G 0.037213 -1.4589e-05
1:38134606 C A 0.338893 -3.8212e-05
1:38139445 T C 0.080250 3.1731e-05
1:38139870 T C 0.594892 2.9005e-05
1:38143688 T C 0.701709 -2.8348e-06
1:38151705 C T 0.540076 -1.5497e-05
1:38154873 G A 0.888344 -2.3883e-06
1:38157947 T C 1.482067 -4.4094e-06
1:38163747 T C 0.347959 1.5681e-05
1:38164826 A G 0.176615 2.3053e-05
1:38166022 C T 0.876519 4.9507e-06
1:38168800 A G 0.064754 1.8445e-05
1:38169046 G T 0.054650 2.5285e-05
1:38175950 T C 0.098985 3.2567e-05
1:38177303 C T 0.033984 5.5359e-06
1:38184382 T C 0.045042 -1.9709e-05
1:38186189 T C 0.338614 -1.2910e-05
1:38188574 A G 0.041073 7.4395e-06
1:38188787 G A 0.190102 3.8984e-06
1:38189446 G A 0.063453 -2.0710e-05
1:38196841 C T 0.628301 -8.4074e-06
1:38197864 G A 0.087998 -5.2456e-06
1:38198105 C T 0.505963 -3.7661e-05
1:38201412 C T 0.029582 -5.9024e-06
1:38209234 G A 0.628953 2.8776e-05
1:38213507 T C 0.075235 4.1924e-06
1:38213615 G T 0.047925 -2.4561e-05
1:38221380 A C 0.419559 2.8990e-06
1:38227086 T A 0.609751 4.4353e-06
1:38228016 C T 1.645627 4.7291e-05
1:38228124 G T 0.051239 4.7805e-06
1:38235091 A G 0.071746 -3.4867e-06
1:38235343 C A 0.519426 2.9538e-05
1:38244761 A C 0.263986 -2.8639e-05
1:38247153 A T 0.020329 1.9962e-05
1:38247673 G T 0.676553 -1.3076e-06
1:38254611 C T 0.438965 -2.7455e-05
1:38265653 C T 0.061940 -2.1756e-05
1:38271495 A G 1.102516 -9.7740e-06
1:38289383 C T 0.588556 1.2678e-05
1:38290796 C T 0.040521 1.0593e-05
1:38291962 C T 0.116009 2.1831e-05
1:38296719 A G 0.519946 2.6816e-05
1:38304192 G A 0.198800 3.4940e-05
1:38329999 G C 0.272214 -3.9044e-05
1:38334318 A C 0.610770 -1.1670e-05
1:38335678 A G 0.044630 -1.6540e-06
1:38338795 G A 1.468701 -2.6694e-05
1:38340640 C T 0.079289 5.8962e-06
1:38348192 C T 0.045146 1.2764e-06
1:38353941 T G 0.069182 6.1065e-05
1:38358090 C T 0.070022 -6.1707e-06
1:38366907 C T 0.549606 6.8122e-06
1:38380285 A G 1.465867 -9.7901e-06
1:38387044 T C 0.052125 -9.1955e-06
1:38397369 T C 1.176349 1.5020e-05
1:38406175 T C 0.049775 -6.7646e-06
1:38406946 T C 0.032315 -6.3668e-06
1:38408164 A G 1.190131 1.3098e-05
1:38411651 A G 0.102523 -1.4323e-05
1:38412196 T G 0.074690 -3.4735e-05
1:38412270 C T 0.268219 -1.3346e-05
1:38418496 T C 0.908698 2.6617e-05
1:38423521 G T 0.087809 -6.4157e-06
1:38434306 A G 0.828773 -8.7372e-06
1:38442547 A G 1.738971 2.4222e-05
1:38444209 A G 0.043147 -1.4438e-05
1:38453576 C A 0.548775 6.3284e-06
1:38461319 A C 1.111108 2.9198e-05
1:38465315 A G 0.445856 -2.0635e-05
1:38465418 T C 0.116655 4.1085e-05
1:38465783 G C 0.073888 6.0145e-05
1:38466015 G A 0.061992 -5.3631e-05
1:38467422 T C 0.699537 1.9023e-05
1:38472516 G C 0.969970 -7.5992e-05
1:38476231 G A 0.062184 -2.7908e-05
1:38486480 C T 0.250526 -4.5660e-05
1:38488626 C T 0.261597 -5.7634e-06
1:38502163 T G 0.069204 -2.3162e-05
1:38505696 A C 0.076637 -1.3370e-05
1:38515685 A G 0.032822 2.0706e-05
1:38518043 G A 0.396020 -7.3397e-06
1:38520177 A G 0.124374 -4.1802e-06
1:38522092 C T 0.911593 -4.3993e-05
1:38525033 G A 0.252350 4.9631e-06
1:38525311 T C 0.062119 -1.5351e-05
1:38528568 A T 0.072070 -3.3138e-05
1:38529827 A G 0.124299 -1.1237e-06
1:38537770 A G 0.041368 5.5960e-07
1:38542378 A C 0.302268 4.2897e-05
1:38550105 G A 0.341591 1.1967e-05
1:38555026 T C 0.094759 4.4870e-06
1:38559352 G A 0.709810 -4.2155e-06
1:38559394 G C 1.171961 2.6176e-05
1:38559509 G A 0.023435 -3.2414e-05
1:38559533 A G 1.466974 5.8546e-05
1:38559794 C G 0.070136 -1.6210e-05
1:38560968 A G 1.630982 -2.0540e-05
1:38563923 A G 1.352734 2.9046e-07
1:38568161 G C 0.124007 1.0183e-04
1:38569023 A G 0.123783 -2.1688e-05
1:38569714 T C 0.111783 -3.1924e-05
1:38578692 A G 1.517368 -2.0183e-06
1:38579223 A G 0.053933 5.7024e-05
1:38580825 T C 1.147750 1.2322e-05
1:38584551 G A 0.153768 -4.9842e-05
1:38589863 G A 0.022912 2.5156e-05
1:38590810 A G 0.064579 -2.1211e-05
1:38593200 T C 0.077757 -7.8873e-05
1:38593411 C T 0.057292 -1.1957e-05
1:38593771 T C 0.802261 -5.9912e-05
1:38596468 G T 0.834171 -4.1379e-05
1:38597671 T C 0.068221 -6.7062e-06
1:38601003 A G 0.040758 -4.1610e-06
1:38602073 A C 0.201842 -6.2897e-05
1:38606455 C T 1.248267 -2.9840e-05
1:38609183 G A 0.289508 -1.8651e-05
1:38609325 G A 0.833083 -4.9180e-05
1:38618758 T C 0.163249 -4.4152e-06
1:38624129 A G 0.520861 -1.9276e-05
1:38630589 G T 0.950728 4.0950e-05
1:38630862 G A 0.121637 1.6876e-05
1:38632609 C A 0.273568 1.4053e-06
1:38649311 T C 1.231995 1.9699e-05
1:38658717 A G 1.397451 3.3327e-05
1:38661814 C A 0.067137 1.5902e-06
1:38664433 G A 1.573586 2.6604e-05
1:38667704 G T 0.950414 4.7418e-05
1:38669509 A C 0.136123 -5.6618e-06
1:38676352 T C 0.108388 -7.2194e-06
1:38677205 T C 0.052998 2.8745e-05
1:38683956 C T 0.124886 -2.9183e-05
1:38687741 T C 0.088309 8.2400e-06
1:38691199 C T 0.179738 1.1978e-05
1:38694395 G A 0.225264 -3.8544e-05
1:38694737 A G 0.027103 5.0806e-05
1:38702381 T C 0.023802 4.8767e-05
1:38704189 G A 0.088981 -3.2041e-05
1:38705409 G A 0.076897 -1.2230e-05
1:38706286 G A 0.030326 -2.9713e-05
1:38710834 A G 0.817487 -1.3927e-05
1:38711641 A G 0.038508 5.4637e-06
1:38715353 G A 0.796139 -1.7447e-06
1:38723785 A G 0.248517 -2.0566e-05
1:38726615 G T 0.040154 -4.0695e-06
1:38731242 T G 0.203624 -1.9229e-05
1:38731439 G A 0.859469 -1.3199e-05
1:38731931 A C 0.793929 2.0856e-06
1:38732708 C T 0.298960 -3.3209e-05
1:38733788 G T 1.118924 -1.6973e-05
1:38737021 T C 0.065319 -1.2185e-06
1:38738214 G A 0.861780 -1.7137e-05
1:38738930 G A 0.028797 -4.5237e-05
1:38745265 A C 0.311174 9.7518e-06
1:38749134 C T 0.279891 -2.7815e-06
1:38750949 T C 0.144787 2.8989e-05
1:38753925 G A 1.195146 -1.2075e-05
1:38764389 G A 0.070866 -6.1681e-06
1:38790703 T C 0.168228 1.0618e-05
1:38792712 T C 0.551320 -5.7504e-05
1:38797237 C T 0.100679 1.1393e-05
1:38798200 T C 0.027512 1.1793e-05
1:38799441 A G 0.768478 -2.7134e-05
1:38804339 T G 1.817004 -2.6402e-05
1:38805436 T C 0.057263 2.6349e-05
1:38809580 C T 0.892716 4.6087e-06
1:38814466 T C 0.070772 3.7016e-06
1:38826020 G A 0.038466 -4.3118e-05
1:38829582 T C 0.064157 -2.7231e-06
1:38831738 T C 0.049317 3.6016e-06
1:38836186 G A 0.446243 6.3337e-06
1:38843689 T C 1.325732 -2.6347e-05
1:38847469 T C 0.246241 5.7129e-05
1:38848637 C G 0.139454 -2.9771e-05
1:38851959 C A 0.094269 -4.9029e-06
1:38858526 C T 0.027067 -7.8096e-06
1:38868362 A G 0.036740 -1.8537e-05
1:38868991 C T 0.242548 1.7708e-05
1:38875630 G T 0.374802 6.3420e-06
1:38878626 G C 1.232865 -9.7618e-06
1:38890389 C T 0.476750 6.7361e-06
1:38890598 C T 0.862831 6.4372e-06
1:38900273 A G 0.859443 1.1488e-05
1:38902650 T C 0.103389 1.1196e-05
1:38908727 A G 0.025775 1.6449e-05
1:38909453 A C 1.573687 4.8681e-05
1:38909596 T G 0.712903 1.9398e-05
1:38914304 A G 0.312891 -3.5085e-05
1:38917810 G T 1.044306 8.4953e-06
1:38922053 G A 0.781887 1.1434e-05
1:38924857 C T 0.183529 2.8046e-06
1:38925397 T G 0.919455 2.3088e-05
1:38931261 C T 0.740535 2.9486e-05
1:38932385 G T 0.062184 2.6888e-06
1:38940464 C T 0.511490 -8.3599e-06
1:38948269 C G 0.379301 -6.5856e-06
1:38952168 C T 0.024116 1.1006e-05
1:38954566 T C 0.459499 -6.2802e-06
1:38958094 T C 0.052881 -2.4618e-05
1:38961037 T C 1.342853 -2.2075e-05
1:38962920 T C 0.051307 -1.1897e-07
1:38965611 T C 0.021543 -1.4583e-05
1:38966163 A G 0.065199 2.1286e-05
1:38971133 C T 0.066208 3.9756e-05
1:38986061 C T 0.020267 1.7838e-05
1:38987713 T C 0.028135 2.2799e-05
1:38989193 A G 0.260835 3.7319e-06
1:38993810 C T 0.066341 -4.7270e-06
1:38999394 G A 0.387036 3.4316e-05
1:39009790 G A 0.082619 9.8979e-06
1:39010464 T C 0.175794 -3.7162e-05
1:39014239 C T 0.147348 1.5080e-05
1:39014741 A G 1.874919 -2.2151e-05
1:39026383 T C 0.028953 1.5590e-05
1:39028537 T C 0.151557 -1.1698e-05
1:39030526 T C 0.040255 -2.3332e-05
1:39034708 T C 1.802875 -5.3560e-06
1:39037257 A G 0.119674 1.4815e-05
1:39040776 T C 1.800408 -5.6232e-06
1:39041234 C T 1.188771 -2.5149e-05
1:39041667 C T 1.056127 -3.1107e-06
1:39043186 C T 1.904027 2.0307e-05
1:39044366 C T 0.039128 2.0354e-05
1:39045588 C A 0.200459 -9.6589e-06
1:39047419 C T 0.038846 -7.6474e-06
1:39048109 A C 0.065293 1.5736e-06
1:39048388 C T 0.146004 2.4208e-06
1:39049625 A C 0.859089 -2.3579e-05
1:39051320 G A 0.459161 1.5125e-05
1:39051904 T C 0.059873 -8.8820e-07
1:39051978 G T 0.021857 1.9486e-05
1:39053684 C T 0.534604 -9.9021e-05
1:39054515 T C 0.396026 -1.3156e-04
1:39055106 A G 0.041803 1.6052e-06
1:39057848 C G 0.137811 2.7021e-06
1:39060900 G A 1.808353 -3.1081e-05
1:39061771 C T 1.202468 -5.4539e-05
1:39064289 C G 0.052147 8.6901e-06
1:39067475 G A 0.951696 1.2120e-05
1:39070358 A C 1.143673 -4.1004e-05
1:39071141 T C 0.268754 -1.9086e-05
1:39071436 T C 0.367246 -1.1394e-04
1:39074338 C G 0.087670 -2.3539e-05
1:39077644 A C 0.115882 -3.8184e-06
1:39092056 C A 0.378415 -1.0358e-05
1:39092134 A G 0.192870 -3.6955e-05
1:39092449 G A 0.642865 -4.4868e-05
1:39121231 C A 0.497377 -2.9162e-06
1:39122886 G T 1.558110 -4.4170e-05
1:39125052 A T 0.069753 2.7027e-05
1:39134880 C T 0.824862 -2.6479e-05
1:39145901 T C 0.525574 2.5037e-05
1:39146672 C T 0.062060 1.2330e-05
1:39147553 C T 0.116986 -2.7594e-05
1:39150925 A G 0.046821 -3.4198e-06
1:39159890 T C 0.081925 9.0739e-06
1:39161755 A C 0.049483 1.2413e-05
1:39163002 C T 0.040521 3.6143e-05
1:39166086 T C 0.076835 1.3364e-05
1:39167809 T C 0.198869 5.4417e-05
1:39169274 A C 0.100978 3.8550e-06
1:39178647 C G 0.038911 2.1528e-05
1:39180158 A G 0.037755 -6.2129e-05
1:39194716 T C 0.249146 -4.1540e-06
1:39197064 C T 0.901499 -2.6975e-05
1:39197149 T G 0.059064 1.9266e-05
1:39199381 A C 1.687242 1.7885e-06
1:39200413 T C 0.050963 -3.7062e-05
1:39202252 T C 0.070116 6.5866e-06
1:39205993 C T 1.361264 3.5176e-05
1:39211748 G T 0.144884 -1.4974e-06
1:39212021 G A 0.395673 2.7740e-05
1:39214067 T C 0.073346 1.3374e-05
1:39216213 C T 0.917426 5.2947e-05
1:39220376 C T 0.021812 -1.4768e-06
1:39222532 A G 0.112104 -6.7767e-05
1:39222775 C T 1.580841 -9.4484e-06
1:39228906 T C 0.595765 -1.8641e-06
1:39229471 C T 0.136240 -3.7137e-06
1:39230383 A C 0.247043 -1.2575e-04
1:39231628 T C 0.271056 -1.0999e-05
1:39243530 T G 0.498085 6.3025e-06
1:39246309 A G 0.044942 2.7330e-05
1:39248701 T C 1.507907 -1.7749e-05
1:39254992 C G 0.066163 -3.3642e-05
1:39255728 G A 0.174817 -1.8646e-05
1:39257678 G A 0.028904 1.2461e-05
1:39258674 T C 0.381362 -7.2244e-06
1:39264821 A G 0.123906 -3.4984e-07
1:39270873 G A 1.941361 -3.1401e-05
1:39279037 G A 0.152466 -2.1624e-05
1:39280617 G C 1.948583 -2.6731e-06
1:39283048 T C 0.150116 -2.9786e-06
1:39283085 A G 0.046961 -3.4118e-05
1:39284434 C T 0.142609 -1.5270e-05
1:39284478 A G 0.049246 -2.3377e-05
1:39284747 G A 1.010773 6.5844e-06
1:39286089 T C 0.062774 -1.8646e-05
1:39289120 C T 1.457366 1.0925e-04
1:39289914 C T 0.104886 3.9714e-05
1:39290059 T C 0.169990 -5.8488e-05
1:39290372 G A 0.035999 -5.4379e-06
1:39295490 A G 1.090575 -1.4268e-05
1:39297954 C A 1.545419 1.1815e-06
1:39302931 C T 1.464744 1.3704e-05
1:39305403 T C 0.420240 -1.2469e-06
1:39318993 C A 0.133413 1.6931e-05
1:39324859 G C 1.330438 1.0026e-06
1:39329700 T G 0.308798 1.2566e-05
1:39339164 A G 0.067361 -3.0792e-05
1:39340504 G T 0.117106 1.1830e-05
1:39340558 A G 0.076481 -2.5249e-06
1:39340607 G A 0.196567 -6.3931e-08
1:39340862 G A 0.437294 -8.2128e-07
1:39353939 C T 0.357674 -3.9957e-06
1:39355351 T G 1.361958 1.0960e-05
1:39355371 G A 0.923983 8.8918e-06
1:39364788 C G 0.440147 3.5070e-07
1:39365283 C A 0.116843 1.6435e-05
1:39367695 G A 0.082950 -1.8348e-06
1:39381452 A G 0.051252 -1.2300e-05
1:39385086 C A 1.927125 2.7601e-08
1:39386734 A G 0.169224 3.2514e-05
1:39396424 T C 0.550284 -6.2945e-05
1:39404551 T C 1.900597 -2.6567e-06
1:39406644 C T 1.807234 1.1070e-05
1:39407589 A C 0.432500 -1.9754e-05
1:39425127 C T 0.042524 -1.1442e-05
1:39425489 G A 1.845872 2.4722e-05
1:39428028 A C 1.245268 3.7729e-05
1:39431813 C T 0.632774 6.5469e-05
1:39433371 T C 0.128733 -2.1497e-05
1:39439538 A G 0.462920 -3.0134e-06
1:39448388 G A 1.902067 9.7702e-06
1:39451488 G A 0.844999 2.2440e-05
1:39457910 G A 0.062855 7.5298e-06
1:39462571 G A 0.320532 -3.2165e-05
1:39477807 T G 0.795870 2.5387e-05
1:39480917 T C 0.131797 -1.0608e-05
1:39482180 G A 0.096872 8.3766e-06
1:39482815 A G 0.026833 -2.2545e-05
1:39492462 T C 0.612500 -5.0721e-06
1:39505618 G A 1.726130 -3.0185e-06
1:39528071 A G 1.728503 -1.8503e-06
1:39542062 G T 0.039911 5.2935e-06
1:39542129 A G 0.673275 1.7615e-05
1:39543257 A G 0.159464 -1.8559e-05
1:39549146 G T 0.080509 -5.1758e-05
1:39549449 C T 0.070963 -1.9742e-05
1:39549983 A G 0.373913 2.4702e-06
1:39550621 C T 0.552242 3.2995e-05
1:39551242 A G 1.598069 -5.0567e-05
1:39551423 C A 0.305595 5.9779e-06
1:39553037 C T 0.301209 -5.9771e-06
1:39556749 C A 0.115181 1.3541e-05
1:39556983 C T 0.195817 -2.8905e-05
1:39558052 A G 0.058461 -1.1203e-05
1:39568765 C T 1.312972 2.9010e-05
1:39576621 G T 0.415706 2.1202e-05
1:39578808 T C 0.413349 4.2191e-05
1:39623786 G A 0.025087 1.8444e-05
1:39624761 G A 1.937466 2.9613e-05
1:39626251 A G 0.037301 1.9372e-05
1:39630310 G A 0.046957 -1.3276e-05
1:39647038 A G 1.394024 -1.5847e-05
1:39658518 A G 0.053881 -7.1228e-06
1:39662602 T C 0.135435 5.5678e-05
1:39665359 T C 0.167270 2.6188e-05
1:39681410 C A 0.060639 1.3916e-06
1:39748921 A G 1.395121 -2.5989e-05
1:39755755 G A 0.087530 9.8967e-06
1:39759743 G A 0.102795 -1.9902e-05
1:39763365 T G 0.020945 1.3318e-05
1:39783457 T C 0.145666 1.4068e-05
1:39797055 G A 0.427849 3.0493e-05
1:39798946 C T 0.026064 2.8142e-05
1:39799679 C T 0.031949 2.2555e-05
1:39800558 A C 0.032643 -1.4571e-05
1:39802168 C A 0.037619 1.2663e-05
1:39802381 C A 0.058181 6.7891e-06
1:39806566 G A 0.081947 1.4632e-05
1:39816546 A G 0.157023 -4.1272e-05
1:39816612 A G 0.040768 -1.1991e-05
1:39841513 A G 0.052819 -1.2370e-06
1:39844028 T C 0.063875 -3.5024e-06
1:39857192 A G 0.422363 3.5964e-05
1:39857950 T C 0.084667 -1.8658e-06
1:39858498 T A 1.683211 -2.0328e-06
1:39880892 A C 0.092746 8.7155e-06
1:39882001 G C 0.059100 -1.2508e-05
1:39908506 A G 0.604970 2.5807e-05
1:39910704 A C 0.028382 -2.0230e-05
1:39914363 C G 1.152775 2.6323e-05
1:39915035 A G 0.728500 -2.9356e-06
1:39917888 A C 0.091990 -1.2735e-05
1:39934499 C G 0.154485 1.0271e-05
1:39938849 T C 0.025684 -9.7450e-06
1:39938948 T C 0.162116 -4.3933e-05
1:39942297 G C 0.469106 3.1283e-05
1:39945297 T C 1.320960 -7.0310e-06
1:39949254 G A 0.093126 -5.5837e-06
1:39955678 G A 0.054507 -8.9303e-06
1:39962593 A G 0.028917 2.6881e-05
1:39966718 C A 1.789687 3.2037e-05
1:39970575 T C 1.882027 4.4458e-05
1:39991474 C A 0.363747 5.8032e-06
1:39993432 C T 0.902742 -3.3173e-05
1:40005134 G C 0.232826 -9.2166e-07
1:40006052 C T 1.103707 -2.7479e-05
1:40007013 C T 0.126396 -8.3399e-06
1:40028180 G A 0.470616 2.8614e-05
1:40032442 G A 0.193003 7.1909e-06
1:40032832 T C 0.176605 3.1208e-06
1:40043909 C A 0.043864 -2.2954e-05
1:40049511 T C 1.342019 -2.9883e-05
1:40055469 G T 1.707642 -2.6250e-05
1:40055568 C G 0.089124 -9.1988e-06
1:40064961 A G 0.450053 3.5364e-05
1:40066622 A G 0.860160 2.1073e-05
1:40083476 G A 0.075138 2.7447e-05
1:40089425 T G 0.096352 7.9553e-05
1:40093331 T C 0.142291 -3.1900e-05
1:40093903 A G 0.165664 2.2371e-05
1:40104584 A G 0.590081 2.4835e-05
1:40106514 G C 0.204445 -1.7247e-06
1:40112371 C T 0.333849 -9.2247e-06
1:40117210 C T 0.196794 -4.3476e-05
1:40118037 C T 1.002165 3.7315e-06
1:40119207 T C 0.082720 -2.3645e-05
1:40120023 C T 0.272072 4.3817e-05
1:40121354 A G 1.873695 -5.0341e-05
1:40125325 T G 0.165690 -6.5564e-06
1:40130993 C T 0.103876 3.4080e-05
1:40138278 C T 0.122280 1.4799e-05
1:40141049 C T 0.143329 -2.1765e-05
1:40145297 T C 0.911428 3.8303e-05
1:40146930 A G 0.034428 1.1287e-05
1:40152429 A G 0.179669 -5.3603e-05
1:40154634 T C 0.260026 -4.6320e-05
1:40155866 G C 0.305241 2.5086e-05
1:40156767 C T 0.636594 2.5253e-05
1:40160585 A G 0.326757 2.2560e-05
1:40166020 T C 0.196421 1.3393e-05
1:40168865 A G 0.277044 4.4358e-05
1:40170389 C T 0.627691 -2.9857e-06
1:40171226 T C 0.385189 7.8681e-05
1:40173354 A G 0.217876 -2.0101e-05
1:40179614 C T 0.034221 1.3899e-05
1:40183242 A G 0.058003 2.7158e-05
1:40183578 A G 0.235121 -1.4030e-05
1:40190102 A G 0.201955 -3.4107e-05
1:40195031 A G 0.101020 -9.7310e-06
1:40195574 T G 1.569227 4.6331e-06
1:40199854 A G 0.192393 -6.7420e-05
1:40202174 T C 0.535948 8.7094e-06
1:40210055 A G 1.253015 1.5357e-05
1:40211926 G A 0.284513 -8.3025e-06
1:40216234 G A 0.749007 2.4524e-05
1:40221155 T C 0.076092 -3.6923e-06
1:40221464 C T 1.344408 3.0653e-06
1:40226134 T C 0.039703 1.9023e-05
1:40227501 G A 0.142255 -2.7200e-05
1:40229368 G A 0.989412 8.7446e-06
1:40243042 C T 0.524107 -7.5279e-06
1:40245369 C T 0.365483 -1.0308e-05
1:40245485 C T 0.067023 1.4862e-05
1:40247229 C G 0.141985 -2.9150e-05
1:40247555 A G 0.073869 -8.7606e-06
1:40248119 A G 0.368349 1.9098e-05
1:40255872 G T 1.309636 8.8530e-06
1:40261243 A G 0.031462 -8.4392e-06
1:40263266 T C 0.035081 3.6066e-05
1:40267352 C T 0.049061 2.0684e-05
1:40271565 G A 1.010672 1.0299e-05
1:40279909 G T 0.178965 1.0262e-05
1:40282445 A G 0.086741 3.3978e-05
1:40282637 G A 0.705214 6.2888e-06
1:40284933 C T 0.041336 -1.9442e-05
1:40288051 A G 0.674684 -2.9832e-06
1:40288417 A G 1.745407 2.7630e-05
1:40289812 C A 1.087835 3.0147e-06
1:40290436 A C 0.044870 8.5132e-07
1:40292464 T C 0.130800 -2.4772e-06
1:40295880 A C 0.294922 5.3803e-06
1:40299195 C T 0.472962 -4.2034e-06
1:40303627 T C 0.206103 -7.4976e-06
1:40307719 G A 1.521075 2.3563e-05
1:40308052 C T 0.260127 4.9080e-06
1:40310221 A G 0.036561 -6.2363e-06
1:40315888 T A 0.090059 2.3217e-05
1:40318038 T C 0.071866 -5.2335e-05
1:40319587 C A 0.908591 4.7100e-06
1:40349131 A G 0.807302 5.8861e-06
1:40358726 A G 0.100494 1.2240e-06
1:40363054 C G 1.747864 -2.8517e-05
1:40364988 T C 0.133072 -1.3277e-05
1:40374386 C T 0.781407 2.5137e-06
1:40376944 T C 0.048116 -8.4374e-06
1:40387110 G T 0.173850 1.4413e-06
1:40387371 C T 0.027573 -2.7299e-06
1:40389420 C T 1.371900 3.5823e-06
1:40392289 C T 0.054455 2.3409e-06
1:40393160 G A 0.531494 -9.6893e-06
1:40400258 A G 0.026184 1.7825e-06
1:40402326 A G 0.083320 -4.4709e-05
1:40408951 A C 0.175791 7.0684e-06
1:40416437 T C 0.563982 -2.4657e-06
1:40418564 C T 0.627571 -1.1137e-05
1:40428291 C T 0.078815 -1.5861e-05
1:40429727 A G 0.031144 1.8149e-05
1:40433771 G A 1.081814 -2.1095e-05
1:40438329 T C 0.901324 2.5409e-05
1:40443056 C A 0.063891 4.7399e-05
1:40443206 C T 0.063875 6.3718e-07
1:40445954 G A 0.052813 -1.0318e-05
1:40449604 G A 0.074079 9.8223e-06
1:40459468 C T 0.121816 -3.2249e-05
1:40462662 C T 1.705178 -7.3485e-06
1:40470194 A G 0.143410 -1.0976e-05
1:40471464 G C 0.042991 2.8022e-05
1:40479434 G A 0.205552 -2.0193e-05
1:40480784 T C 0.120115 -1.7906e-05
1:40496200 C T 0.116438 -1.2395e-04
1:40507168 G A 0.203572 -2.2743e-05
1:40513710 C T 1.331415 -3.1118e-06
1:40515448 C T 0.086871 1.0238e-05
1:40521517 G A 1.457785 2.6209e-05
1:40523099 T C 0.072648 1.2129e-05
1:40527996 A G 0.069578 6.7815e-06
1:40531664 C G 0.113565 2.1046e-05
1:40533358 A G 0.039541 1.2658e-05
1:40543425 T C 1.659217 1.1634e-05
1:40552095 T C 0.044929 -3.0093e-05
1:40555274 G C 0.132994 -2.2179e-06
1:40557033 G A 0.084310 4.4899e-05
1:40560320 G A 1.421113 1.9747e-05
1:40560458 G A 0.820133 2.9040e-05
1:40561471 T C 1.789372 3.8634e-06
1:40568757 T C 0.179312 7.8616e-07
1:40569476 C T 0.091769 -4.9644e-06
1:40601974 G A 0.124042 -1.8338e-05
1:40602827 T C 0.108456 2.1165e-05
1:40606538 G A 0.035298 6.4257e-07
1:40621052 G T 0.111978 1.2925e-05
1:40663398 G T 0.131979 -1.1833e-05
1:40683536 T C 0.051693 1.2406e-06
1:40690754 A G 0.028953 6.8066e-06
1:40696754 G A 0.424986 2.1332e-05
1:40697008 A G 0.054962 5.4805e-06
1:40702231 G A 0.084969 1.0229e-05
1:40703244 A G 0.053826 2.0458e-05
1:40705427 G C 0.086521 -5.1060e-06
1:40711556 G A 1.047827 -4.5156e-06
1:40717144 G C 0.048058 -2.3492e-05
1:40719889 A G 0.199615 3.4170e-07
1:40721159 C G 1.768336 2.0008e-05
1:40732368 C T 0.521296 7.5666e-06
1:40734290 C A 0.073492 -1.4540e-05
1:40737589 C T 0.144034 -7.7964e-06
1:40739498 T C 0.037324 -3.1852e-05
1:40747919 C A 0.866142 1.5526e-06
1:40761998 A G 0.067244 -3.9046e-05
1:40765549 T C 0.217084 -7.3780e-07
1:40768191 A G 0.026590 -2.2372e-05
1:40768238 A G 0.030832 -2.3187e-05
1:40768344 T C 0.031520 -2.6001e-05
1:40773123 C G 0.273623 2.0850e-06
1:40773149 C T 0.443302 -4.0430e-05
1:40773289 T C 0.055715 4.4901e-06
1:40774484 G T 0.036389 3.1295e-05
1:40781613 C T 0.358034 -2.3439e-05
1:40783608 A G 0.175129 1.9554e-05
1:40784599 G A 0.057136 -3.1379e-05
1:40784935 A C 0.572528 -1.7511e-05
1:40787666 G A 0.025808 1.0215e-06
1:40803855 A G 0.585914 -2.1447e-05
1:40804861 G A 0.153696 -2.3188e-05
1:40806911 C A 1.665043 -6.5970e-07
1:40806933 A T 1.957243 -6.4545e-06
1:40810011 T C 0.122150 -1.1174e-05
1:40813389 C T 0.029313 -1.1004e-05
1:40815975 T G 1.311969 -1.4118e-05
1:40816144 A G 0.066384 -1.0504e-05
1:40818664 T C 0.163252 -2.1763e-05
1:40828843 G A 0.873247 -1.8700e-05
1:40841006 A C 0.050710 -1.4969e-05
1:40842564 G A 0.217227 -2.1107e-05
1:40845121 C T 0.037353 -1.4896e-05
1:40845981 C T 0.782101 3.1847e-06
1:40845992 T C 0.878729 -1.2656e-06
1:40846705 C T 0.142583 7.2126e-05
1:40851369 T C 0.054530 -4.0242e-06
1:40855691 G A 1.836005 -2.7586e-05
1:40869272 G A 0.228237 -2.7010e-06
1:40879254 A G 0.136503 1.0970e-06
1:40883523 T C 0.100007 -5.2103e-06
1:40884288 G A 0.023633 1.9477e-05
1:40885832 G A 0.334658 1.9938e-05
1:40891936 T C 0.055932 -4.2057e-05
1:40899138 C T 0.192773 1.7041e-05
1:40904757 T C 0.859735 2.1696e-05
1:40911374 T C 0.441546 1.4767e-05
1:40911861 A G 0.052014 1.3945e-05
1:40912301 G A 0.177011 1.3200e-05
1:40913438 C T 0.053348 -2.6083e-05
1:40915006 A C 0.103289 -8.2895e-06
1:40915365 C T 0.280861 1.1455e-05
1:40916312 G A 0.053121 -3.6026e-06
1:40918545 G C 0.084729 -3.1265e-05
1:40919123 G A 0.038070 5.1080e-06
1:40920859 T G 0.158857 2.2229e-06
1:40921145 T G 0.576501 1.5343e-05
1:40922147 G C 0.193883 6.0988e-05
1:40922240 C T 0.436713 1.7976e-05
1:40923019 A G 0.432607 1.8658e-05
1:40924019 T C 0.296065 -9.5887e-06
1:40932539 G C 0.123195 8.7525e-06
1:40933654 G A 0.048980 -5.5218e-06
1:40938668 G A 0.045471 -2.5144e-05
1:40954548 G A 0.107774 -2.5103e-05
1:40956142 T C 0.090559 4.3737e-06
1:40966167 T C 0.060080 -2.9453e-05
1:40966183 T C 1.769731 5.7840e-05
1:40969063 T C 0.067614 -8.1723e-06
1:40980559 A G 0.353613 2.9760e-05
1:40980668 C T 0.134734 -6.2578e-07
1:40980731 T G 0.692442 2.1406e-05
1:40980826 G A 0.021601 -3.6060e-05
1:40991881 G T 0.021741 -3.4160e-05
1:40997033 A G 0.317552 1.4946e-05
1:41008442 G T 0.125088 -5.6904e-06
1:41011395 G A 0.338170 -3.0641e-06
1:41012726 C A 0.040355 -2.1036e-06
1:41012847 G A 0.060061 -3.3446e-05
1:41015640 T C 0.056072 2.4658e-07
1:41034772 A G 0.033043 -8.3685e-06
1:41041946 G A 0.027687 1.1266e-05
1:41053950 C G 0.115808 -1.8608e-05
1:41073472 C T 0.989195 -2.6068e-05
1:41088676 G A 0.128814 1.7377e-05
1:41102542 C T 0.205195 2.7095e-05
1:41105238 G A 0.488630 -5.8011e-05
1:41106043 T C 0.255752 9.7884e-06
1:41106774 G T 0.678806 1.8697e-05
1:41109466 G A 0.045049 -2.4539e-05
1:41115608 T C 0.607421 -2.3944e-05
1:41117249 A G 0.054874 -2.9559e-05
1:41117861 A G 0.181568 -5.1929e-05
1:41123043 A G 0.026895 3.4360e-05
1:41124171 A G 0.110004 -2.1578e-05
1:41128179 A G 0.069986 3.4599e-05
1:41148984 G A 1.552823 -1.0032e-05
1:41160024 T C 0.025113 2.4464e-05
1:41160204 G A 1.312450 -9.4706e-07
1:41167669 G T 0.776174 6.9404e-06
1:41172312 G A 0.113484 1.9451e-06
1:41176395 T C 0.053589 2.6028e-05
1:41185174 G A 0.434860 -2.0676e-06
1:41204569 T C 1.180909 2.2224e-06
1:41215572 A G 0.075128 3.0103e-07
1:41221296 A G 1.758991 1.2211e-05
1:41222215 T C 0.102938 1.3606e-05
1:41234712 G T 1.950904 -9.1736e-06
1:41238700 C A 0.091941 3.3481e-06
1:41239511 G A 0.453033 9.7163e-06
1:41240519 T C 1.611163 1.9589e-05
1:41241787 C T 0.048759 6.6295e-06
1:41245496 A G 1.468869 2.0076e-05
1:41250961 T C 0.045915 -8.1643e-06
1:41253340 A G 1.873692 1.3623e-05
1:41255387 T C 0.186505 2.5189e-05
1:41255476 G A 0.080983 -2.6460e-05
1:41261886 A G 1.172457 3.5286e-05
1:41265626 T C 0.740542 3.8863e-05
1:41266399 C T 0.066770 -2.5216e-05
1:41269239 G A 0.783279 -4.1923e-05
1:41270937 G A 0.762042 -3.7548e-05
1:41275319 C G 0.888055 1.2298e-05
1:41276073 T C 0.362052 1.3729e-05
1:41278224 A G 0.191682 4.1572e-05
1:41280967 G A 0.268125 2.9688e-06
1:41281300 T C 0.031952 -6.7337e-06
1:41289375 A C 0.039408 4.2628e-06
1:41293189 T C 0.269241 3.2256e-05
1:41295542 G A 0.170854 -1.8974e-06
1:41295680 T C 0.140236 1.3768e-05
1:41296181 T C 0.074462 -1.9303e-06
1:41304886 T C 0.255914 -2.8401e-06
1:41306920 T C 0.144267 -5.1531e-06
1:41307308 C T 0.100432 -1.2133e-05
1:41308718 G A 0.197953 -4.3262e-05
1:41317020 G A 0.556698 -1.0596e-04
1:41320568 T C 0.295532 1.0752e-05
1:41321659 T C 0.064274 -1.1312e-05
1:41321966 A T 0.039102 8.5112e-06
1:41322370 A G 0.225079 -1.4644e-05
1:41326433 C T 0.100507 1.5012e-05
1:41327281 A C 0.112581 -4.8666e-05
1:41328588 G T 0.138756 -3.3962e-05
1:41329623 G A 0.112656 -4.1005e-05
1:41332421 A G 0.554760 8.7044e-07
1:41341420 T G 0.353597 -7.6501e-06
1:41346080 G A 1.330298 8.1351e-05
1:41346862 A G 0.057539 1.0021e-05
1:41347277 A G 0.123017 8.7017e-05
1:41353270 G A 1.518800 8.4132e-05
1:41356780 G A 0.201890 -1.0630e-08
1:41362286 G A 0.299541 -4.3898e-05
1:41364721 A G 0.145036 2.9621e-05
1:41364822 A G 0.090227 -7.0639e-05
1:41365445 T G 0.739013 7.2670e-06
1:41366059 A G 0.349339 2.9185e-06
1:41385350 T C 0.060648 -1.2285e-05
1:41388246 T C 0.033273 5.5173e-05
1:41389812 A G 0.637259 -6.7639e-06
1:41394535 C T 0.020689 -3.0770e-05
1:41395136 C T 0.303929 -3.9871e-06
1:41398123 A G 0.116814 1.5240e-05
1:41404596 C T 0.604697 4.2448e-05
1:41405664 T G 0.826205 4.7306e-05
1:41411693 G A 0.051151 9.4944e-06
1:41421308 C T 0.040316 1.8707e-05
1:41421336 A G 0.389093 5.0575e-05
1:41421540 T C 0.258955 -7.6899e-07
1:41422099 T C 0.027599 -1.7469e-05
1:41422196 G A 0.407715 4.4737e-05
1:41432467 T C 0.759965 1.1702e-04
1:41432612 T C 0.030391 -2.0568e-05
1:41447165 T C 0.613529 -4.0465e-06
1:41450389 T C 0.024074 -8.7281e-06
1:41456137 G A 0.033701 -4.2201e-05
1:41477688 C T 0.057555 1.5168e-05
1:41480067 C T 0.085044 8.2468e-06
1:41483780 T G 0.037145 -3.7785e-06
1:41485902 G C 0.643199 -3.0225e-06
1:41486245 T C 0.386003 3.2492e-05
1:41488997 G A 0.041826 8.5244e-06
1:41501878 C T 0.032932 -7.2254e-06
1:41502680 A C 1.559243 8.6775e-06
1:41505882 G T 0.040829 -3.4338e-05
1:41507478 G A 0.133455 -6.5336e-05
1:41508284 T C 0.025464 -1.4037e-07
1:41509834 A G 0.229830 6.0980e-05
1:41512980 G A 0.203627 3.5699e-06
1:41514772 A G 0.073930 2.1007e-05
1:41535338 C T 0.038956 -4.9769e-06
1:41542504 C A 0.358946 4.3712e-05
1:41554913 A C 0.472057 -4.7032e-05
1:41567202 A G 1.125529 -2.7266e-05
1:41615806 G C 0.203588 2.4285e-06
1:41624403 T C 0.053572 2.8923e-05
1:41625146 G T 0.079555 -2.5904e-05
1:41638697 A G 0.119904 -5.8286e-06
1:41651697 A G 0.171402 6.8520e-06
1:41658099 G T 0.026687 1.0019e-05
1:41663734 A G 0.029862 -1.1509e-06
1:41684151 T C 0.216166 -1.1330e-05
1:41686253 T C 0.078916 3.2875e-05
1:41689226 T C 0.040677 -3.7474e-05
1:41711605 C T 0.076822 1.1785e-05
1:41727334 G A 0.033302 -3.2024e-06
1:41727918 C T 0.050541 -2.8254e-06
1:41730151 T G 0.639262 -3.6835e-06
1:41737172 G A 0.090029 -2.7487e-05
1:41748642 A G 0.086910 3.4172e-05
1:41765210 G A 0.293841 -9.5889e-06
1:41767030 C T 1.963202 -1.8986e-06
1:41772845 A G 0.049557 4.3966e-06
1:41773004 C T 0.644916 4.1751e-05
1:41778757 A G 0.090802 -2.5911e-05
1:41788265 A G 0.460768 1.2017e-04
1:41794225 A G 0.087452 -3.6931e-05
1:41797098 G A 0.274717 -1.7043e-05
1:41804234 C A 0.123130 4.1813e-06
1:41817142 T G 0.055494 -2.2786e-05
1:41822123 T C 0.033786 -3.0414e-05
1:41824179 A G 0.072687 -2.6745e-06
1:41826102 A C 0.054533 -1.8025e-05
1:41828859 T G 0.358865 -4.7520e-05
1:41831047 C T 1.072599 5.8678e-06
1:41831361 C G 0.903135 -3.9344e-05
1:41835633 G A 0.791248 7.1233e-06
1:41836209 C A 0.036603 4.5436e-06
1:41838844 A G 0.048811 1.4729e-05
1:41839083 T C 0.225630 1.8856e-06
1:41840197 A G 0.674557 1.8796e-05
1:41850671 T C 0.054416 -1.6082e-06
1:41850733 A G 0.051972 2.0007e-05
1:41853841 G A 0.622890 1.2054e-06
1:41864113 A G 0.431649 1.3975e-05
1:41869172 A G 0.118560 -1.4609e-05
1:41869335 C T 0.296458 -6.0351e-05
1:41869462 C T 0.657702 2.2026e-05
1:41878680 G C 1.390853 5.2338e-05
1:41881488 C G 0.137344 -5.2068e-05
1:41883722 A G 0.857326 -1.2449e-05
1:41893256 C T 1.312622 9.3427e-06
1:41900121 C T 0.061885 -6.4861e-06
1:41900284 T C 0.047123 -2.5298e-05
1:41900961 G A 0.056935 2.9099e-05
1:41909401 T G 0.764863 4.0484e-05
1:41909562 T C 0.029287 1.3127e-05
1:41909730 C T 0.762743 -3.3324e-05
1:41912375 A G 0.106437 1.2298e-06
1:41913146 C T 0.261072 -2.4650e-06
1:41915882 T C 0.080633 -7.4290e-05
1:41918025 C T 0.679225 5.2819e-05
1:41922577 C T 0.222394 -9.9370e-06
1:41930310 T C 0.112328 1.7537e-05
1:41936414 G A 0.064822 -9.0042e-06
1:41938428 G A 1.398776 -4.3947e-05
1:41938619 A G 0.028583 -9.6724e-06
1:41941599 C T 0.178712 1.1305e-05
1:41943795 G C 0.032958 -1.3959e-05
1:41945040 T C 0.031962 2.5749e-05
1:41948991 T C 0.111062 -7.4188e-06
1:41954444 T C 0.534945 -9.0308e-05
1:41957439 C T 0.630982 9.4183e-05
1:41960003 A C 0.354071 4.9049e-05
1:41960889 A G 0.954130 -7.9816e-06
1:41963714 T G 0.111017 3.0099e-05
1:41969428 C A 0.099608 4.9693e-05
1:41972198 T A 1.241661 -3.2962e-05
1:41974164 G C 0.274973 3.3939e-06
1:41974484 A G 0.113153 7.0765e-06
1:41976017 T C 1.181315 4.5366e-06
1:41976529 T C 0.074336 1.3480e-06
1:41984584 T C 0.844441 -3.6673e-05
1:41985941 A G 0.117853 -1.9088e-06
1:41986297 T C 0.026577 7.4299e-05
1:41990686 T C 0.032416 -2.1439e-06
1:41996058 T G 0.038382 1.5911e-05
1:41998246 G A 0.949573 -3.1944e-05
1:42002841 G C 0.051320 -4.2570e-06
1:42003752 A G 0.133952 2.7117e-05
1:42005183 A G 0.131891 3.9463e-05
1:42006005 C T 1.230363 -2.8699e-05
1:42009272 A G 0.114552 2.2386e-05
1:42024537 A G 0.083262 1.2128e-05
1:42027561 T C 0.549035 -5.4435e-06
1:42028527 T C 0.026265 8.8199e-06
1:42037558 C T 0.090107 -1.8252e-05
1:42039507 C T 0.120410 -9.5913e-05
1:42045747 C T 0.107521 1.9009e-06
1:42046491 G A 0.026947 6.2512e-06
1:42047208 G C 0.114535 -1.0158e-05
1:42047300 T A 0.061064 -7.2186e-06
1:42050055 T G 0.053624 6.4010e-06
1:42050366 T C 0.455892 5.0333e-06
1:42055007 A C 0.022597 1.2204e-05
1:42063107 T C 0.065462 3.4828e-06
1:42063592 T C 1.860111 2.3112e-05
1:42072070 T C 0.139035 -8.6428e-06
1:42077009 C T 0.160766 1.5026e-05
1:42086664 T C 1.202595 1.3608e-05
1:42088393 C T 0.027255 8.3850e-05
1:42092152 G A 1.137642 4.9698e-06
1:42095499 C G 0.083152 7.7053e-05
1:42101962 T C 1.122079 1.5933e-05
1:42104732 A G 0.118979 -3.7939e-06
1:42108268 C T 0.040790 -1.5793e-05
1:42112191 A G 0.101004 -1.3510e-05
1:42114198 G A 1.311765 4.3989e-05
1:42121370 C A 1.764869 1.6224e-05
1:42124619 G T 0.030832 -2.0332e-05
1:42131838 G A 0.127967 4.3437e-05
1:42133853 A G 0.208960 -2.0326e-07
1:42141252 T C 0.205195 2.2338e-05
1:42146295 C T 0.611721 9.1362e-06
1:42153335 A G 0.035639 3.2095e-05
1:42160961 T G 0.102951 6.3405e-05
1:42164818 T C 0.113786 -8.2254e-06
1:42175772 A G 0.037499 -2.2540e-05
1:42182303 T G 1.533451 -1.3042e-05
1:42211920 T C 0.054605 -1.0106e-05
1:42215708 T C 0.124841 2.0792e-05
1:42216715 A G 0.706360 6.8753e-06
1:42231984 T C 0.240136 -2.4042e-05
1:42236004 C T 1.104503 -2.9123e-06
1:42252358 T C 1.056890 4.1540e-05
1:42256229 C T 0.141865 4.0910e-06
1:42266525 G T 0.758131 6.5681e-05
1:42276002 C T 0.020387 1.0430e-05
1:42286930 A G 0.046159 -1.3581e-05
1:42289650 A G 1.586063 2.5961e-05
1:42297236 C T 0.733404 2.4722e-05
1:42298673 A G 0.880531 -8.0171e-06
1:42299640 T C 0.098332 7.2792e-06
1:42299995 A G 0.045143 -8.5688e-06
1:42314038 T C 0.328555 2.5091e-05
1:42318062 A G 0.024016 -3.5276e-06
1:42318868 C T 0.765528 3.2684e-05
1:42322619 A G 0.053894 9.8751e-06
1:42331212 C T 0.635179 7.7082e-06
1:42332552 T C 0.110008 1.3665e-05
1:42352513 G A 0.038220 9.0746e-07
1:42354111 C T 0.540362 3.3126e-06
1:42357303 C T 0.315381 1.7651e-05
1:42361102 A G 1.284984 -4.9742e-06
1:42365548 T C 1.121868 -3.6269e-08
1:42366658 A G 0.263454 -1.3713e-05
1:42369174 G T 0.034500 1.9922e-05
1:42373900 C T 1.479928 4.5215e-06
1:42391734 T C 0.026255 -6.2405e-06
1:42419205 T C 0.026700 8.3711e-06
1:42420922 A G 1.083616 1.2771e-05
1:42424713 G A 0.217646 1.5567e-05
1:42429672 G A 0.060788 -7.4854e-05
1:42441121 C T 0.071678 5.4886e-05
1:42445192 G T 0.024019 6.1203e-07
1:42451518 C A 1.474514 7.1492e-06
1:42482032 T C 0.092379 -9.3389e-06
1:42494633 T G 1.430195 8.7994e-06
1:42503219 C A 0.022961 -3.2850e-05
1:42507237 C T 0.055020 1.4741e-06
1:42507429 T A 1.160655 -2.5018e-05
1:42509108 T A 0.139418 1.3632e-05
1:42534523 A G 0.051144 1.1694e-05
1:42551194 A G 0.023850 4.1532e-05
1:42558552 T C 0.875870 1.4232e-06
1:42567280 A G 0.132608 1.1339e-04
1:42576309 C T 0.024389 -2.1239e-05
1:42578787 T C 0.379278 -5.3661e-06
1:42583258 T C 0.219103 1.1500e-05
1:42586776 G A 0.428572 -1.7700e-05
1:42599054 A C 0.083483 -1.6942e-05
1:42612459 C T 1.106814 3.2438e-05
1:42619377 A G 0.373397 -1.6185e-05
1:42619692 G A 0.087430 -4.0636e-05
1:42622942 A G 0.144248 -1.1806e-05
1:42630364 A G 1.259491 3.8772e-05
1:42631437 T C 0.027775 -2.0846e-05
1:42638971 T C 0.089617 -2.0280e-05
1:42643535 G A 0.060580 7.4092e-07
1:42649443 C T 0.093314 2.3231e-05
1:42653947 G A 0.310752 7.6788e-05
1:42657196 G T 0.275655 7.0939e-06
1:42693597 G A 1.572814 3.0179e-05
1:42700540 T C 0.025321 2.6735e-05
1:42716190 C A 0.066380 1.7226e-05
1:42724250 G C 0.497484 7.9846e-06
1:42740963 C T 0.040888 1.7324e-05
1:42748731 A C 1.095840 2.2057e-06
1:42749333 A C 1.498500 3.1534e-05
1:42750460 A C 0.059441 -3.7884e-05
1:42761522 C T 0.585713 -8.6819e-06
1:42768853 C T 0.026408 3.6755e-05
1:42781132 G C 0.076933 6.1918e-06
1:42785703 T C 0.085988 -1.6852e-05
1:42791933 T C 0.032163 -1.1386e-06
1:42793661 A G 0.056958 -6.0340e-06
1:42798204 T C 0.309775 6.4517e-05
1:42804633 A G 0.064968 2.0245e-05
1:42817944 T C 0.038927 -2.6475e-05
1:42818583 T C 0.905670 1.8939e-05
1:42820147 C T 0.026320 -1.3904e-05
1:42824317 C A 0.229441 -1.0980e-05
1:42826632 G A 0.040086 1.5209e-05
1:42829905 G T 1.143397 1.1507e-05
1:42835786 G C 0.135955 -1.6403e-05
1:42841183 T C 0.029407 1.7800e-05
1:42852175 G A 0.082003 -3.3813e-05
1:42853144 A G 0.089844 -3.8104e-05
1:42855090 C T 0.327738 2.9192e-05
1:42863091 T C 0.361949 1.5826e-05
1:42867960 G A 0.117161 -4.7955e-06
1:42880442 A G 0.028382 -1.4643e-05
1:42880516 C T 1.234478 4.6147e-05
1:42882116 T G 0.584417 4.7554e-05
1:42882296 A C 0.243252 2.5089e-05
1:42883151 T C 0.597716 7.1986e-05
1:42895444 G T 0.068240 -3.3655e-05
1:42896441 A C 0.070808 5.5021e-05
1:42898843 G A 1.341899 3.5245e-05
1:42899893 C T 0.240542 -4.6548e-06
1:42901082 C A 0.276171 2.2980e-05
1:42914988 T C 0.080042 4.1420e-05
1:42915973 C T 0.264175 -1.6562e-06
1:42924306 T C 0.114649 -1.3060e-06
1:42934514 T C 0.729632 -2.3398e-05
1:42978592 A G 0.032406 -1.1844e-05
1:43003105 T C 0.120654 -2.8730e-05
1:43009319 C T 0.317867 3.1660e-05
1:43017969 C G 0.086099 -4.3982e-05
1:43021219 T C 0.046656 6.1552e-05
1:43021698 T G 0.414687 -6.4046e-05
1:43042292 G A 0.044650 2.2069e-05
1:43047946 T C 0.414576 -6.1696e-05
1:43053265 A G 0.040531 3.5288e-06
1:43054193 C A 0.888863 1.6356e-04
1:43055036 A G 0.020212 3.5957e-06
1:43057470 A C 0.310661 -4.7143e-05
1:43060736 C G 0.071275 5.3668e-05
1:43084885 C T 0.022825 1.1790e-05
1:43097634 T C 0.034760 -5.2016e-05
1:43101815 G A 0.294864 -3.4268e-05
1:43105085 G A 0.054949 4.1162e-05
1:43119661 A C 0.070129 -3.9717e-05
1:43124859 T C 1.173600 1.6566e-05
1:43131653 A G 0.240717 -4.1376e-05
1:43150098 T C 0.068519 -4.6327e-05
1:43158188 T G 0.029875 8.9198e-06
1:43163527 G A 0.045630 -5.2916e-06
1:43167225 A G 0.038434 -1.7507e-05
1:43182797 C A 0.232051 2.9679e-05
1:43197566 A C 0.036567 3.9448e-05
1:43199115 G A 0.299074 1.9396e-05
1:43200855 A G 0.266599 -8.8477e-06
1:43201216 C A 1.174969 3.3215e-05
1:43201534 A G 0.298915 1.7927e-05
1:43201576 T C 0.031004 5.1817e-06
1:43201614 T C 0.080925 -2.2457e-05
1:43212869 T A 0.217954 3.0123e-05
1:43215052 A G 0.025963 -7.6924e-06
1:43215930 T C 0.172126 -7.1150e-05
1:43223412 A G 0.027661 -7.7725e-06
1:43223489 T C 0.081980 -2.1711e-05
1:43230212 T A 0.624490 4.9924e-05
1:43232504 A C 0.062278 -1.1946e-05
1:43240998 T C 0.050008 -1.8449e-05
1:43243380 C A 0.110991 -1.9810e-05
1:43245560 G A 0.497494 4.1581e-05
1:43263435 T G 0.078578 3.7221e-05
1:43266686 G A 0.041605 -3.0204e-05
1:43269549 A G 0.025713 -3.6300e-06
1:43275593 A G 0.051304 -3.1585e-06
1:43277312 C T 1.235855 -2.9523e-06
1:43297082 G T 0.558779 5.8954e-05
1:43300663 C T 1.449044 1.4136e-05
1:43301454 A G 0.049875 2.2192e-05
1:43306128 A G 0.279790 8.3977e-06
1:43311563 G A 0.370638 5.0932e-05
1:43315531 C T 0.440640 -3.7586e-05
1:43317793 A G 0.358910 5.2466e-05
1:43319272 T C 0.253531 3.1140e-05
1:43327229 C T 0.044942 -9.6406e-07
1:43329460 T G 0.913184 -1.9703e-05
1:43337044 A G 0.024600 7.9904e-06
1:43342043 C T 0.049278 -3.1890e-05
1:43350262 G A 0.049632 1.1999e-05
1:43353775 C G 0.244787 7.6107e-06
1:43354018 A G 0.573268 -1.7263e-05
1:43366503 G T 0.124623 9.0402e-06
1:43367875 C T 0.301310 8.7063e-06
1:43368150 T C 0.479727 -2.6227e-06
1:43369305 T C 0.480178 -4.1200e-06
1:43369810 G A 0.046691 -2.9139e-05
1:43373531 G T 0.849485 -1.6494e-06
1:43379890 A G 0.030069 1.8336e-06
1:43381026 G A 0.979295 4.5733e-06
1:43387452 A G 0.074105 2.1171e-05
1:43395635 T C 0.417770 -1.0241e-05
1:43396414 A G 0.406968 -1.1871e-05
1:43398396 G A 1.389476 3.3024e-05
1:43398775 T G 0.071979 2.8932e-06
1:43401438 C A 1.402684 1.9570e-05
1:43401499 T C 0.425031 2.6262e-05
1:43406700 T C 0.172451 4.4794e-05
1:43408966 A G 0.438177 5.1825e-06
1:43409420 T C 0.345310 -2.0006e-05
1:43412051 A G 0.056980 1.9338e-05
1:43412727 C T 1.572356 -1.0814e-05
1:43417781 T C 0.191935 -3.4679e-06
1:43422981 C A 0.030112 4.9823e-06
1:43434418 C G 0.047662 1.6318e-05
1:43440201 A C 0.399736 -1.3574e-05
1:43448582 A G 1.129314 -2.9754e-05
1:43458423 A G 0.048418 2.4077e-05
1:43459636 G A 0.155469 1.4720e-05
1:43462020 C T 1.699222 -2.6076e-05
1:43466933 C T 0.152859 -9.5866e-06
1:43467085 C T 0.049453 -1.1017e-05
1:43467276 G A 0.066500 3.4683e-06
1:43468739 T C 1.963355 -1.4597e-05
1:43477798 G T 0.208346 6.4694e-06
1:43480798 C T 1.428352 -2.2425e-05
1:43492998 C T 1.932104 3.1436e-05
1:43496533 G A 0.138581 -6.9416e-06
1:43499676 T C 0.764814 -2.0186e-05
1:43501454 C T 0.829932 1.3106e-05
1:43504813 T C 0.925385 -1.5111e-05
1:43506623 A G 0.718094 -2.1224e-05
1:43508932 G A 0.582833 3.1654e-06
1:43514196 G A 0.561482 4.2045e-06
1:43518830 T C 0.161584 2.6744e-05
1:43524599 C T 1.351036 8.4346e-06
1:43526025 G A 1.839718 5.0835e-06
1:43529308 G T 0.074712 -1.2217e-05
1:43536484 T G 0.203189 -1.4696e-05
1:43540053 T A 0.051453 -2.2737e-05
1:43540338 A G 0.143573 -3.2806e-06
1:43540539 G C 0.039557 -7.6772e-06
1:43546820 G T 0.237731 -1.0014e-05
1:43557168 G A 0.189764 -2.7430e-07
1:43557676 C A 1.498500 -1.3235e-05
1:43598749 A G 0.038797 -4.0358e-05
1:43603715 C G 0.212300 1.2418e-05
1:43607770 T G 0.080292 -6.0149e-06
1:43609704 T C 0.041384 1.5088e-05
1:43615607 T C 0.056322 -4.7450e-06
1:43618596 A G 0.511789 -1.0697e-06
1:43618969 T G 0.188449 -4.6869e-06
1:43622560 C T 0.583544 -3.5454e-06
1:43630315 A T 0.027758 5.1125e-05
1:43638436 T G 0.086936 2.6512e-05
1:43638457 A T 0.518517 -6.6365e-08
1:43638874 T C 0.045331 -2.8414e-05
1:43641912 T G 0.818984 1.3346e-07
1:43645411 A G 0.140956 -1.6262e-05
1:43647424 T C 0.034448 8.7135e-07
1:43649508 G A 0.775223 -3.5470e-06
1:43652442 C G 0.092964 -3.5934e-06
1:43655774 A G 0.058957 -1.4240e-05
1:43662598 G A 0.092308 7.0973e-06
1:43664693 G A 0.479116 -8.8078e-06
1:43673645 T C 1.757771 -2.8548e-06
1:43675499 T C 0.072655 2.6834e-05
1:43677637 T C 0.022523 -1.1137e-05
1:43682461 A G 0.099287 1.4575e-05
1:43683312 T C 0.041822 -4.2339e-06
1:43690439 A C 0.057545 2.0715e-05
1:43693016 G A 0.044257 -1.9972e-05
1:43693624 A G 1.876993 -2.0432e-05
1:43694054 A G 0.039453 9.2935e-06
1:43699343 G A 0.169263 1.9223e-05
1:43707220 A G 0.806682 2.5888e-06
1:43719046 C T 0.062089 -2.7623e-05
1:43722959 T C 0.130479 8.9142e-06
1:43723277 T C 0.210936 -5.0282e-06
1:43731341 G A 0.844330 -8.7840e-08
1:43731915 A G 0.021977 -1.2372e-05
1:43732681 T C 0.099822 1.9501e-05
1:43735196 A G 0.192552 -3.5259e-06
1:43737348 A G 0.030332 -1.7415e-05
1:43741224 A G 0.872838 4.5069e-06
1:43748763 A G 0.036171 3.2688e-06
1:43751396 C A 0.281851 -1.1618e-06
1:43751701 T C 0.238315 1.8007e-06
1:43754459 T C 0.041446 3.1311e-06
1:43756512 G A 0.327689 -1.2691e-05
1:43757955 A G 0.761169 6.4599e-06
1:43762782 A T 0.058756 -1.8813e-05
1:43765089 G A 1.217938 1.0883e-06
1:43767747 G A 0.266262 -2.3457e-05
1:43769482 T G 0.304676 1.0965e-05
1:43771090 A G 1.220161 2.2456e-06
1:43774878 T C 0.776025 8.3394e-07
1:43780863 T C 0.083538 -1.3388e-05
1:43787437 G A 0.477325 4.0969e-06
1:43796302 T C 0.098534 3.7007e-06
1:43798234 T G 0.127613 1.5041e-05
1:43800934 G A 0.069490 -2.8663e-05
1:43804340 A G 0.066611 9.9609e-06
1:43805240 G A 0.065121 1.3262e-05
1:43820193 A G 0.100728 -9.3205e-05
1:43826312 A C 1.321223 1.6590e-05
1:43827190 A C 0.293822 9.1231e-06
1:43851797 A G 0.147000 -1.3438e-05
1:43856410 C A 0.782315 8.3017e-06
1:43862158 G A 0.931279 1.8160e-05
1:43871572 A G 0.031741 -4.7849e-05
1:43886494 T C 0.842003 2.1463e-05
1:43895568 A G 0.042890 2.3458e-06
1:43897496 A G 0.034045 9.3231e-06
1:43898053 G T 0.055182 5.1671e-06
1:43900185 T C 0.058334 -8.4123e-05
1:43903433 T C 0.038726 -1.9517e-05
1:43905286 T C 0.052008 -8.1996e-06
1:43906896 G A 0.844045 2.4179e-05
1:43907092 A G 0.388629 3.6402e-06
1:43916642 C T 1.220223 2.5948e-05
1:43919081 C T 0.047129 -2.4242e-05
1:43919413 G A 1.303582 3.3803e-05
1:43964954 T C 0.601705 1.6939e-05
1:43976467 G A 0.672253 2.0525e-05
1:43976985 T C 0.066478 -2.1564e-05
1:43986445 T C 0.044254 3.9472e-06
1:43989419 G A 0.182919 -2.4820e-06
1:43994214 G A 0.070934 5.7682e-06
1:44001813 G A 0.338309 -1.0796e-05
1:44005280 A G 0.465695 1.1456e-05
1:44005928 G A 0.150678 5.3119e-06
1:44010571 G A 0.191556 -5.5451e-05
1:44013474 G A 0.044786 -1.2450e-06
1:44013877 G A 1.058211 2.5529e-05
1:44016549 C G 0.029647 -2.4366e-05
1:44019731 T C 1.258868 4.7141e-05
1:44035352 T C 0.631287 3.2697e-05
1:44037685 A G 0.600715 3.0376e-05
1:44058265 A C 0.812203 1.1642e-05
1:44071796 T G 1.417004 -2.9930e-05
1:44072018 T C 0.698401 1.9321e-05
1:44072066 T C 0.726299 1.3422e-05
1:44073145 G C 0.097946 -1.8963e-05
1:44076630 T C 0.158185 -2.3968e-05
1:44086831 T C 1.349572 -4.0919e-05
1:44106516 A C 1.503181 -7.4057e-05
1:44110656 T C 1.342285 -2.1762e-05
1:44117006 T G 0.695704 -7.3407e-05
1:44124703 C A 0.907935 3.0480e-05
1:44129604 T C 0.055494 -4.8421e-05
1:44129779 G A 1.367638 -4.6491e-05
1:44137257 A C 1.479392 -3.5042e-05
1:44151015 G T 1.441147 -3.4431e-05
1:44178070 G T 1.458427 -2.8941e-05
1:44208306 G T 0.069266 -3.2151e-05
1:44222570 T C 0.620436 -1.8653e-05
1:44236590 A G 0.843236 -4.1990e-06
1:44245018 G A 0.131375 1.5096e-05
1:44248311 A C 0.054046 -2.0143e-05
1:44249344 G A 0.649960 5.3914e-06
1:44252259 T C 0.067400 1.1702e-05
1:44261515 T G 0.113640 1.5527e-05
1:44265655 C T 1.803608 2.2402e-05
1:44266195 A G 0.848540 -1.9456e-05
1:44277600 A G 0.863578 -1.3202e-05
1:44277688 T C 0.042228 4.2204e-06
1:44288944 A G 0.027450 -1.2756e-05
1:44289397 G A 0.706691 4.7015e-06
1:44290530 G A 0.706999 4.9544e-06
1:44297673 C T 0.111741 4.1696e-06
1:44301820 T C 0.245485 4.1186e-05
1:44303095 G A 0.079997 -3.9775e-05
1:44319373 A G 1.566971 -8.6648e-06
1:44320412 G A 0.076225 -1.6119e-05
1:44337083 A G 0.060226 2.6465e-06
1:44343173 G C 0.298188 1.2778e-05
1:44351251 A G 0.050895 3.1568e-06
1:44351300 T G 0.032799 -1.1502e-05
1:44362910 A G 0.057548 -6.3776e-06
1:44363554 C A 0.026382 2.9304e-05
1:44380585 A G 0.074063 -3.2040e-06
1:44395786 T C 1.584333 3.1211e-05
1:44398245 T C 0.097274 -2.6154e-05
1:44401384 G A 1.847423 -1.6476e-05
1:44402785 A G 0.132767 -3.7743e-05
1:44418435 A G 0.068091 2.6170e-05
1:44426948 A G 1.861355 -1.7896e-05
1:44439717 C A 0.037535 7.3616e-06
1:44439785 C T 1.861189 -1.8193e-05
1:44443459 A G 0.193854 -4.3447e-05
1:44446584 A G 0.026723 -8.6541e-06
1:44447413 C G 0.106346 8.1830e-06
1:44448110 T C 0.100526 4.8739e-06
1:44460632 C G 0.104538 -3.6255e-05
1:44465037 T C 0.037359 3.3406e-05
1:44481492 C T 1.744209 1.6011e-05
1:44484945 G A 0.039395 3.0950e-05
1:44488329 A C 0.122997 -1.5526e-06
1:44490723 T C 0.278988 6.5587e-05
1:44493795 G A 1.223358 2.2552e-04
1:44494552 C T 0.274493 -7.0721e-05
1:44497682 A C 0.041881 -4.5827e-06
1:44500750 C A 0.079484 1.4261e-05
1:44506265 A G 0.112101 -1.7070e-07
1:44509551 C A 1.425171 3.6034e-05
1:44511409 C A 0.420704 4.2312e-05
1:44512756 G A 0.120709 -1.0781e-05
1:44521269 A G 0.572440 1.9586e-05
1:44524676 T C 0.402216 -4.4663e-06
1:44525510 A G 0.038103 2.8662e-05
1:44535643 A G 0.224222 5.5127e-05
1:44536931 A G 0.040722 1.3697e-05
1:44541287 A G 0.857930 -1.4147e-05
1:44543401 G A 1.915433 2.1353e-05
1:44543483 T C 0.041722 -6.2523e-05
1:44544664 A G 0.172136 7.3425e-05
1:44555283 A G 0.034958 2.6913e-05
1:44555478 G A 0.185311 -3.0369e-05
1:44568322 G A 1.873195 -1.4488e-05
1:44571746 T G 0.046613 1.2516e-05
1:44572706 A G 0.114497 2.5676e-06
1:44574265 C T 0.046282 1.1273e-05
1:44577967 A G 0.046565 1.0508e-05
1:44578402 G A 0.055432 -2.3489e-06
1:44585816 T A 0.534334 -6.3999e-06
1:44587132 T C 0.660233 -1.3276e-07
1:44594341 T C 0.028479 1.4116e-05
1:44595047 A T 0.601007 -3.1216e-05
1:44595113 C G 1.345385 -9.1395e-06
1:44595410 G A 0.751013 2.1133e-05
1:44607422 G A 0.594577 -3.5611e-05
1:44615555 A G 0.026908 1.6142e-05
1:44619920 T C 0.547697 -2.3231e-05
1:44623428 T C 0.163285 2.8707e-06
1:44634135 C T 0.064770 7.3875e-06
1:44635859 T C 0.046276 4.0005e-06
1:44638382 A G 0.078542 1.8942e-05
1:44652884 C T 0.028628 8.8585e-06
1:44671906 A G 0.069276 -1.6515e-05
1:44689044 A G 0.020975 2.5574e-05
1:44696167 T G 0.140713 -2.8612e-05
1:44698589 C T 0.071295 6.9906e-06
1:44709131 C G 0.038612 2.0396e-06
1:44721739 A G 0.595359 -2.4399e-05
1:44750795 A C 0.290794 1.5395e-05
1:44754588 G A 0.596888 -1.6811e-05
1:44767179 C T 1.441140 9.1799e-06
1:44771485 C T 0.382258 3.0182e-06
1:44773839 T C 0.754969 1.4879e-05
1:44780322 T C 1.352321 -7.8484e-07
1:44783846 G A 0.069565 -1.7037e-05
1:44785571 A G 0.077179 1.9611e-05
1:44788398 T A 1.976140 -1.1612e-05
1:44798044 A G 0.170227 -4.6059e-05
1:44799952 C T 0.064829 3.7277e-05
1:44818803 C T 0.047275 -1.6932e-05
1:44830167 A G 0.059707 -8.2669e-07
1:44836510 A G 0.092444 1.0803e-05
1:44837028 C T 0.076997 2.3978e-05
1:44844971 T C 0.048807 8.2656e-07
1:44845627 A G 0.547305 -9.2100e-06
1:44855819 G A 0.035279 -2.5741e-05
1:44856052 A C 0.681724 -3.1876e-06
1:44858313 C T 1.044108 1.6678e-05
1:44860076 A G 0.128678 -6.5347e-05
1:44860224 A G 0.038259 -4.1986e-05
1:44864534 G A 0.100945 -3.6818e-05
1:44877425 T C 0.056477 2.3442e-05
1:44878509 G C 1.010075 3.9719e-05
1:44878631 T C 0.032676 -3.2144e-06
1:44878688 G A 0.767028 -3.1497e-05
1:44878738 A G 0.145150 1.4883e-05
1:44879221 C A 0.815660 -1.8442e-05
1:44881984 A G 1.877207 8.5420e-06
1:44884263 A C 0.045442 -2.6423e-05
1:44884635 T C 0.445204 1.8409e-05
1:44885343 G A 0.115925 2.1130e-05
1:44888798 G A 0.071947 -1.0708e-04
1:44889061 C T 0.052524 6.2186e-05
1:44889509 A G 1.837060 -3.1921e-05
1:44890257 C A 0.030728 -5.5317e-06
1:44890818 A G 0.040570 -1.4755e-05
1:44895014 G A 0.793715 -4.2664e-05
1:44895912 T C 0.116674 -1.1441e-05
1:44902285 G A 1.436151 3.9998e-05
1:44911812 G A 1.251766 2.4574e-05
1:44914823 T G 0.055221 1.8954e-05
1:44921916 C T 0.045153 2.1683e-05
1:44924618 C G 0.026515 7.3123e-06
1:44925508 G A 0.497111 -1.0733e-05
1:44926227 T C 0.076507 -1.2722e-04
1:44931239 A G 0.920523 2.6012e-05
1:44933484 A G 0.126977 3.0328e-05
1:44934194 A G 0.624503 1.1238e-05
1:44936512 C A 0.041254 6.5770e-06
1:44937974 T C 0.438803 -3.2122e-05
1:44940513 A G 0.156299 9.1972e-06
1:44949529 G C 0.362260 -4.4712e-05
1:44962881 A C 0.123270 -8.1045e-05
1:44963087 C T 0.033455 1.4266e-05
1:44965141 A G 0.082129 1.3288e-05
1:44965376 A G 0.068708 7.2239e-06
1:44967648 A G 0.512630 4.3967e-06
1:44969939 T C 0.062356 -5.1477e-06
1:44972309 A G 0.382017 1.6117e-05
1:44977420 A G 0.499451 7.0307e-06
1:44978184 T G 0.504982 1.2414e-05
1:44982783 T C 0.227117 -1.2911e-05
1:44984861 C T 0.023828 3.5485e-05
1:44986195 A C 0.096459 -1.5392e-05
1:44988477 A G 0.691630 -1.4792e-05
1:44989447 G A 0.459729 3.0958e-05
1:44989685 A G 0.055562 -5.1657e-05
1:44991683 G A 0.161240 -2.5203e-05
1:44991881 G C 0.690760 -2.4632e-05
1:44992321 C T 0.042822 -4.1888e-06
1:44992714 T A 0.485978 -1.7588e-05
1:44999614 A G 0.387013 5.0174e-05
1:45000777 A G 0.182698 -1.0532e-05
1:45001163 T C 0.738903 -1.6281e-06
1:45001824 C A 0.086816 -1.0053e-06
1:45003861 T C 0.056153 -1.9156e-05
1:45004017 A G 0.039051 -1.6165e-05
1:45005996 A G 0.381482 -4.5249e-06
1:45006391 A G 0.657484 -2.7257e-05
1:45007686 G A 0.076046 7.9305e-05
1:45010945 T C 0.092594 -2.7597e-05
1:45013276 A C 0.024078 -1.1718e-05
1:45013941 A G 1.947567 -7.1068e-06
1:45032607 T C 0.167871 2.3288e-05
1:45034366 A G 0.075920 6.1211e-05
1:45054866 G A 1.569941 4.4089e-05
1:45058514 C T 0.690517 -8.8845e-06
1:45068310 G T 0.283033 1.6089e-06
1:45068727 G A 1.095028 6.4730e-06
1:45074911 C T 0.613114 6.4094e-06
1:45077208 T C 1.911337 1.7822e-05
1:45078120 T C 0.052264 -2.5136e-05
1:45080061 T C 0.359693 2.7027e-05
1:45080766 A G 0.088176 -1.9149e-05
1:45082372 C T 0.083466 -9.8109e-06
1:45082440 A G 0.606148 -1.0675e-05
1:45094551 A G 0.630612 3.2604e-05
1:45097317 T C 0.069685 -6.4072e-05
1:45101296 A G 0.025600 1.8522e-05
1:45110557 T C 0.027505 3.0320e-05
1:45110824 C T 0.032893 1.2459e-05
1:45117300 A G 0.616080 1.8214e-05
1:45118992 G A 0.070873 1.8577e-05
1:45121018 C T 0.237409 3.2581e-05
1:45124099 T C 0.043095 -2.2499e-05
1:45128585 A G 0.068357 1.3837e-05
1:45131401 C T 0.316030 9.8233e-06
1:45133561 A G 1.092091 2.8786e-05
1:45137703 A G 0.750328 2.7183e-05
1:45138484 T G 0.066893 -3.6792e-05
1:45139252 C A 0.767641 2.5595e-05
1:45142943 A G 0.021848 1.8032e-05
1:45161845 A C 1.247189 1.5256e-05
1:45166383 C T 0.190786 7.0320e-06
1:45166513 A T 0.405748 -5.8866e-05
1:45166683 T C 0.038814 1.8012e-05
1:45167143 A G 0.719522 7.9681e-06
1:45168480 T C 0.040446 -3.9047e-05
1:45174313 T C 0.027421 -1.6686e-05
1:45177071 A G 0.046681 -2.1490e-05
1:45186245 G A 1.178491 -1.5447e-05
1:45187426 T C 0.029664 -1.2522e-05
1:45194773 C G 0.117415 1.7349e-05
1:45197796 C A 0.046896 3.3559e-06
1:45208876 A G 0.029858 -6.9350e-06
1:45209661 G A 0.298256 -3.1124e-06
1:45212118 C T 0.053472 1.9005e-05
1:45213935 A G 0.776869 1.3908e-05
1:45216516 T C 0.067802 -2.9606e-05
1:45224998 C A 0.360199 -8.3222e-06
1:45225921 T C 0.078926 5.4070e-06
1:45250007 G C 0.385945 1.4528e-05
1:45258141 C A 0.341539 2.2741e-05
1:45268032 C A 0.333411 2.2062e-05
1:45284856 T C 0.039460 4.6840e-07
1:45298252 C T 0.082386 1.2950e-05
1:45299644 T C 0.336748 3.4272e-05
1:45301824 T C 0.090292 8.9028e-06
1:45313150 A G 0.358956 -1.6907e-05
1:45319964 C A 0.725283 1.0930e-05
1:45327163 T C 0.046931 2.7217e-05
1:45329870 T G 0.064329 -2.2391e-05
1:45340342 C A 0.032809 -1.8713e-06
1:45345036 C A 0.028164 -1.1863e-05
1:45352149 G A 0.158065 -1.1434e-05
1:45354632 A G 0.073696 -4.5971e-05
1:45362992 C T 1.100264 -2.0949e-05
1:45374209 T C 0.346472 3.5910e-05
1:45378102 A C 0.078218 -1.9038e-05
1:45399156 A G 0.121066 8.0232e-06
1:45429614 T G 0.082399 -5.8775e-06
1:45434659 T C 0.064725 2.4636e-05
1:45440972 A G 0.341282 3.0183e-05
1:45451477 T C 0.280368 -4.9400e-05
1:45474008 C T 0.512597 -1.3104e-05
1:45476399 A G 0.109358 -2.3518e-05
1:45479709 G A 0.121576 9.6612e-06
1:45481853 T C 0.120608 1.5890e-05
1:45482466 G C 0.036159 -1.5580e-05
1:45483812 G C 0.237741 -4.1668e-06
1:45504720 C G 1.150113 -1.9947e-05
1:45507749 G T 0.024889 -1.4603e-05
1:45511301 T C 0.645121 -1.7829e-05
1:45524213 T C 1.680543 -3.4313e-05
1:45530411 A C 0.022046 -5.4698e-06
1:45555700 T G 0.041962 2.4546e-05
1:45560561 C A 0.789862 8.8818e-07
1:45569347 T G 0.325443 -3.1369e-07
1:45569403 A G 0.049223 -1.3266e-05
1:45579013 C T 0.105074 2.0593e-05
1:45588646 A C 0.254427 2.7850e-05
1:45624138 T G 0.068682 1.8283e-05
1:45654541 G C 0.076933 -1.2902e-05
1:45655550 C A 0.057110 -2.2140e-05
1:45661273 C T 0.246219 -3.3676e-05
1:45672933 T C 0.109170 1.5634e-05
1:45675120 G A 0.580282 5.0671e-05
1:45678924 G T 0.024944 -2.5816e-05
1:45680139 C T 0.053920 1.6608e-05
1:45684562 T C 0.216435 1.9002e-05
1:45687788 T G 0.050606 2.3728e-05
1:45699020 G A 0.029677 4.4200e-05
1:45705100 C T 0.065527 -1.0759e-06
1:45733403 C T 0.325556 2.7735e-05
1:45749622 A C 0.128788 4.3325e-07
1:45763542 G A 0.218791 1.9974e-05
1:45782786 T C 0.059454 9.2492e-06
1:45783656 A G 0.300904 -2.6959e-05
1:45795084 A G 0.025882 -6.7936e-05
1:45796269 C G 1.812109 3.0194e-05
1:45800156 T C 0.150730 7.8416e-06
1:45806933 A G 0.109745 -6.7554e-05
1:45808863 A G 0.082584 -2.1938e-05
1:45810865 A G 0.162463 1.5680e-05
1:45810923 A G 0.200787 7.7039e-06
1:45822440 A G 0.083187 7.9143e-05
1:45827744 A G 0.035464 -1.5010e-06
1:45829549 G T 0.157199 7.0107e-05
1:45838756 T C 0.050674 1.0659e-05
1:45848931 T G 0.505164 -6.2673e-05
1:45851710 T C 0.043819 6.8570e-06
1:45863019 T C 0.231317 3.0329e-05
1:45890155 C T 0.968801 2.7800e-05
1:45917282 T C 0.035785 1.6058e-05
1:45925218 T A 0.077650 -7.0704e-06
1:45926495 G C 0.475293 -4.2862e-05
1:45938386 T C 0.037259 -9.2693e-06
1:45941240 C T 0.130080 1.1362e-05
1:45943753 T C 0.053144 -1.4493e-05
1:45954914 A C 0.116853 -3.9511e-07
1:45962137 C T 0.030410 -6.2962e-06
1:45976249 A G 0.213540 -1.3164e-05
1:45982722 C A 0.041985 6.2961e-06
1:45987574 A C 0.194110 -3.3281e-05
1:45988115 A G 1.322259 -7.2592e-06
1:45988764 T C 0.858576 1.3373e-05
1:45999503 A G 1.321694 -7.9224e-06
1:46001491 A G 0.076066 -2.0568e-06
1:46001578 A G 0.050151 -3.4232e-05
1:46009818 T G 0.456065 -1.9091e-05
1:46010938 A G 0.022227 7.4097e-06
1:46015157 G A 1.308519 3.2722e-06
1:46020654 G A 0.853886 2.2184e-05
1:46021556 A C 0.450430 -1.3520e-05
1:46024535 A C 0.047233 1.5820e-05
1:46024988 C T 0.143099 1.4481e-05
1:46032307 A G 0.021783 -2.9334e-05
1:46050561 T G 0.481781 -3.6219e-05
1:46055600 T C 1.403959 2.0747e-06
1:46075107 C T 0.043932 1.2015e-05
1:46086766 T C 0.028820 -3.9531e-06
1:46090214 G A 0.918514 3.7747e-05
1:46091749 G A 0.048980 -2.0664e-06
1:46094027 G A 0.598761 -1.3417e-05
1:46104548 T C 0.039677 8.2744e-06
1:46108491 C A 0.603152 -5.6346e-06
1:46124663 G A 1.091071 -4.1609e-05
1:46126854 T C 0.198369 6.0289e-06
1:46127618 T C 0.094518 -2.5244e-05
1:46138916 G A 0.048119 -5.1860e-05
1:46154551 A G 0.084148 -7.5357e-06
1:46167552 G A 0.035175 1.3223e-05
1:46169722 T C 0.044744 1.1808e-05
1:46194893 A G 0.074709 -7.5157e-06
1:46218135 A C 1.979110 5.7793e-07
1:46238843 T C 0.183246 -3.9136e-05
1:46241638 G T 0.597634 2.0041e-06
1:46284246 A G 0.867817 2.1160e-05
1:46284441 C T 0.070204 -6.1613e-06
1:46314219 T C 0.052745 -3.2312e-05
1:46322512 A G 0.036743 1.2966e-05
1:46325608 T C 0.147812 -7.1380e-06
1:46348646 A G 0.208307 -1.2499e-05
1:46353332 G A 0.273922 2.3082e-05
1:46357802 T C 0.083742 8.5255e-06
1:46358720 G A 1.466318 7.3277e-06
1:46361025 A G 0.056029 1.3380e-05
1:46388916 T C 0.041254 1.0261e-05
1:46436451 A C 0.595093 -8.6138e-06
1:46440828 C A 0.045763 -5.9419e-05
1:46449685 C T 0.060353 -1.0244e-05
1:46454376 T G 0.119424 3.0106e-06
1:46454390 A C 0.121076 1.9424e-05
1:46472144 G A 0.058039 8.7109e-06
1:46476864 A G 0.099676 1.4439e-05
1:46495434 A G 0.907802 -4.2039e-06
1:46496709 G A 1.417968 -6.6172e-06
1:46499526 G A 0.150145 -6.0276e-06
1:46501270 T C 0.024746 3.3607e-06
1:46501359 G A 0.126766 1.4597e-05
1:46506344 A G 0.080250 -2.0251e-05
1:46537946 G T 0.533361 -1.2846e-05
1:46563680 A C 0.869476 2.9027e-05
1:46566252 G A 0.214627 7.7374e-06
1:46584859 G A 1.408140 5.3037e-06
1:46587530 A G 0.148383 -7.9396e-06
1:46591119 G A 0.022546 6.0850e-06
1:46595329 G A 0.218486 -2.9219e-05
1:46605369 T C 0.919146 2.2118e-05
1:46623097 C T 0.282715 -5.1663e-05
1:46635178 A G 0.137915 1.5586e-05
1:46639016 A G 0.502136 -4.0378e-05
1:46655645 T C 0.027034 8.1596e-06
1:46657063 C T 0.325443 3.3859e-05
1:46657220 T C 0.345220 -8.9301e-06
1:46660295 C T 0.705837 2.9345e-05
1:46664249 G A 0.339659 1.2170e-05
1:46669276 C A 0.060009 -4.9372e-06
1:46671997 G A 0.682597 2.9251e-05
1:46714242 G A 0.038690 1.0588e-05
1:46716368 T C 0.057880 7.6797e-06
1:46722389 G A 1.180802 -8.9899e-06
1:46727304 T C 0.221700 1.6912e-05
1:46728913 G A 0.604379 -3.0814e-05
1:46730398 A G 0.191325 -4.2053e-06
1:46746164 T C 0.219408 6.8174e-06
1:46754486 A G 1.479574 9.3406e-08
1:46766583 T C 0.127798 9.9885e-06
1:46774783 G A 0.190838 1.5253e-05
1:46806550 T C 0.608391 -2.0756e-05
1:46808042 T C 0.023003 -4.8861e-06
1:46809419 G A 0.601529 -2.9249e-05
1:46810530 G A 0.633332 2.5502e-05
1:46818502 G A 0.114114 -3.5003e-05
1:46827214 C A 1.951352 1.0111e-05
1:46827456 G A 0.245725 -2.2524e-06
1:46828110 A C 0.222716 -2.4604e-07
1:46832084 A G 0.053923 1.1735e-05
1:46843216 C T 0.846979 -3.0569e-05
1:46870761 A C 0.412739 2.1027e-06
1:46874279 A G 0.045542 -1.2395e-07
1:46877180 A G 0.614633 -3.4767e-05
1:46883668 A G 0.206811 -1.7931e-06
1:46887090 C T 0.082210 -1.3269e-05
1:46888579 T C 1.206964 -1.6697e-05
1:46890686 T C 0.025941 2.4422e-05
1:46904539 A G 0.128687 1.4470e-05
1:46905201 G T 0.569389 5.3331e-05
1:46911290 T C 0.441864 -2.9284e-06
1:46912532 C G 0.055929 1.8926e-05
1:46912769 T C 0.067672 3.2229e-05
1:46921187 C T 0.743181 3.2254e-06
1:46921869 T C 0.112215 3.5831e-06
1:46928012 G T 0.147055 -6.9689e-05
1:46940089 T C 0.433610 -1.1779e-06
1:46945270 A G 1.884475 8.3464e-05
1:46947168 A G 1.788612 1.7683e-05
1:46953362 A G 0.905488 -3.4771e-06
1:46959845 C A 0.117207 -6.2059e-05
1:46962605 T C 0.030968 -1.8287e-05
1:46963568 T C 0.159013 -2.6846e-05
1:46972105 C T 0.030102 -2.6026e-05
1:46972958 G A 0.323667 1.7955e-05
1:46975294 A G 0.410143 6.0345e-06
1:46981145 C G 1.773776 2.1764e-05
1:46981702 G C 0.586748 2.4320e-05
1:46982309 C T 0.153352 3.5856e-05
1:46982455 A G 1.512289 4.2256e-05
1:46990044 T G 0.996848 1.0858e-05
1:46991890 T C 0.237581 5.3101e-05
1:46993203 G A 0.051829 7.7585e-06
1:46994349 G T 0.097797 1.5223e-06
1:47000996 C T 0.399636 -1.4019e-05
1:47005597 T C 0.059356 -3.6186e-06
1:47008883 A G 0.538956 -1.1446e-05
1:47012144 A G 1.424278 -1.0350e-05
1:47013180 G A 1.491191 -1.2602e-05
1:47013431 A G 0.031248 -6.0003e-05
1:47016761 T C 0.114380 1.1253e-05
1:47017706 G T 0.955149 -1.4374e-05
1:47024609 T C 0.032832 -6.3624e-06
1:47028700 T C 0.100588 1.4457e-05
1:47028921 T C 0.044799 7.2556e-06
1:47031542 A G 0.369388 -9.6799e-07
1:47033849 C T 1.423285 1.6532e-05
1:47051881 A G 0.029128 -3.5886e-05
1:47055992 C T 1.051378 2.5659e-05
1:47062900 A G 0.487504 -2.2769e-05
1:47065344 G A 0.071437 4.6273e-05
1:47065426 C T 0.460693 -7.8423e-06
1:47078637 C T 0.949949 -2.8297e-05
1:47080741 T C 0.487160 -1.3781e-05
1:47087968 G A 1.491610 -6.7621e-07
1:47089334 A C 0.036025 5.7914e-06
1:47091250 T C 0.027434 5.2936e-05
1:47097606 T G 0.109527 -2.0188e-06
1:47131734 T C 0.057990 1.0145e-06
1:47132446 A G 0.135604 1.7051e-05
1:47138819 G T 0.505408 -1.0122e-05
1:47139103 T C 0.498627 -1.3405e-05
1:47153704 A G 0.027755 -7.4818e-06
1:47159084 C T 0.228373 -2.3316e-05
1:47166043 C A 0.021633 -2.1198e-05
1:47179310 G A 1.525330 -3.9005e-05
1:47186979 A G 0.137633 -1.5154e-05
1:47187263 T C 0.491879 -4.6917e-06
1:47192898 G C 0.039242 7.2164e-06
1:47210510 G A 0.468262 -9.9779e-06
1:47211238 G C 1.971414 2.5685e-05
1:47215191 T C 0.091828 -2.3134e-05
1:47218621 T C 1.723355 1.0314e-05
1:47219823 T C 0.819178 -1.2684e-05
1:47226082 C T 0.561233 1.7796e-05
1:47227250 T C 0.097514 -4.5130e-05
1:47230591 C T 0.023133 -7.4762e-06
1:47231478 T C 0.074732 1.9153e-05
1:47233733 G A 0.161425 2.8631e-05
1:47237476 T C 0.226990 1.3925e-05
1:47250084 T C 0.185437 -3.0071e-05
1:47259138 C T 1.880404 5.5518e-06
1:47268594 A C 1.622978 1.9098e-05
1:47276194 A G 0.051544 -8.0276e-06
1:47279175 T C 0.260809 -1.6372e-05
1:47280830 G A 0.024032 1.3667e-05
1:47280884 T C 0.266752 -6.7868e-06
1:47281782 A C 0.180143 -1.1673e-05
1:47282772 T C 0.266135 -8.4518e-06
1:47289636 A G 0.533685 -1.2240e-05
1:47290446 C T 0.122627 1.0228e-05
1:47298518 C G 0.152606 2.2354e-06
1:47309632 G A 0.074248 -6.6469e-07
1:47321982 C T 0.250980 -1.9766e-05
1:47325758 T C 0.057133 -1.1125e-04
1:47326693 C T 0.065313 4.7938e-05
1:47366050 T G 0.146929 -1.0800e-07
1:47374039 C T 0.256638 -1.5825e-06
1:47387913 A G 0.147357 4.3312e-07
1:47389700 A G 0.147150 -1.7762e-06
1:47392054 T C 1.738893 -5.5304e-06
1:47396903 T C 0.154333 -7.7920e-06
1:47396949 T C 0.077319 4.7511e-05
1:47398496 G A 0.277531 -3.9127e-06
1:47420334 C T 0.049814 3.7472e-05
1:47436334 T C 0.538087 3.5082e-06
1:47460532 T A 0.028596 -3.8135e-05
1:47461876 C T 1.965812 -2.3294e-05
1:47463732 G T 0.049716 1.9139e-05
1:47467308 T C 0.060006 -1.1258e-04
1:47467796 T C 0.509604 -7.3332e-06
1:47468964 C T 0.082067 -2.5170e-05
1:47481640 C T 0.547256 -2.9662e-06
1:47487568 C T 0.705964 -4.2172e-05
1:47495605 G A 0.162668 -4.9223e-05
1:47497292 A G 0.047866 7.6678e-06
1:47504795 C T 0.677673 -2.1851e-05
1:47512543 C T 0.060898 2.8904e-06
1:47514753 A G 0.097180 1.5708e-05
1:47569868 A G 0.063660 4.8850e-06
1:47572502 C T 0.526048 -1.2506e-05
1:47573206 A G 0.698554 -2.0718e-05
1:47594374 T A 0.154816 -3.4428e-05
1:47608197 G A 0.437239 1.9207e-05
1:47612672 G A 0.712728 -1.9006e-05
1:47627246 C T 0.258777 4.9655e-05
1:47628781 T C 0.109553 1.4091e-05
1:47642230 C T 0.739461 -7.0412e-06
1:47645995 C T 1.116908 -3.0282e-05
1:47651189 A G 0.074109 2.3165e-06
1:47651494 A C 0.364941 -9.4833e-06
1:47654057 T C 0.033289 -1.1966e-05
1:47654345 T C 0.046071 -6.0598e-06
1:47656998 A T 1.598566 -1.0323e-05
1:47661564 G A 1.509974 -1.2226e-05
1:47663960 A G 0.060278 -7.0834e-06
1:47664233 C G 0.104100 1.4417e-05
1:47678458 G A 1.162372 -3.2223e-05
1:47679486 A G 1.085336 -1.4606e-05
1:47684567 C T 0.035152 -5.1824e-05
1:47687177 C A 0.028378 -3.5643e-06
1:47692281 T C 1.850111 -1.5977e-05
1:47694080 A G 0.104451 -1.0238e-06
1:47702368 C T 1.166076 -3.2705e-05
1:47705139 A C 0.301417 8.6800e-07
1:47709525 A G 0.039447 1.3533e-05
1:47709673 T C 0.677479 -7.7598e-06
1:47713175 A G 0.814248 2.2079e-05
1:47718105 T C 0.049995 1.9524e-05
1:47721529 A C 0.030365 -4.6999e-06
1:47738651 G A 0.653732 9.8644e-06
1:47743152 T C 0.305173 1.7325e-05
1:47743490 T C 0.670542 -2.3174e-05
1:47746678 C G 0.158763 9.7845e-06
1:47752996 C T 0.341068 2.5955e-05
1:47778520 C T 0.995420 3.4954e-05
1:47800845 C A 1.013658 3.7828e-05
1:47815165 A C 0.066066 -2.1783e-05
1:47834209 T G 0.100987 1.9480e-05
1:47853326 C G 0.078530 -8.4508e-06
1:47856611 A G 0.339247 1.8096e-05
1:47857075 A G 0.984673 -8.1392e-05
1:47860423 C T 0.124893 1.0938e-05
1:47863026 G A 0.066978 -3.5241e-05
1:47869316 G A 0.305338 -5.0040e-06
1:47873311 T C 0.073635 -1.0496e-05
1:47874094 T C 0.092470 -1.9001e-05
1:47875627 T C 0.145721 5.4264e-06
1:47876421 A G 0.113851 2.1692e-05
1:47880483 G A 0.025723 2.8664e-07
1:47894575 T C 0.748887 3.0635e-05
1:47902319 C A 0.162833 7.2990e-05
1:47904000 A G 0.107693 -1.9073e-05
1:47907662 C A 1.087219 -4.3876e-05
1:47915425 A G 0.025915 -7.0358e-09
1:47927545 G A 0.110819 -1.8105e-05
1:47930893 G T 0.045795 2.0392e-07
1:47948028 A G 0.033163 4.0451e-05
1:47950551 A G 0.380722 -2.2934e-04
1:47960079 C G 0.068149 -2.7119e-05
1:47961032 C T 0.173418 -7.5961e-06
1:47961629 C T 0.158445 -6.2990e-06
1:47968691 G A 0.053871 1.2440e-05
1:47969496 A G 1.761010 -1.2793e-05
1:47972349 A G 0.099134 2.3795e-06
1:47974381 T C 1.251577 -8.3435e-06
1:47977192 G A 1.866077 1.2712e-05
1:47984438 T C 1.773357 -1.0828e-05
1:47984692 G T 0.371215 3.4330e-05
1:47994868 T C 0.077968 -1.4850e-05
1:47997403 A G 0.024386 -2.5238e-05
1:47998522 G A 0.209638 -4.4097e-05
1:48001334 T C 0.062184 3.8506e-05
1:48002204 G A 0.196645 3.9624e-05
1:48002377 G C 1.458184 1.9541e-05
1:48002447 A G 1.725702 3.8166e-06
1:48003678 A G 0.847696 -6.5246e-07
1:48006123 T C 0.084697 1.3161e-05
1:48006353 C T 0.201202 7.0294e-06
1:48006500 G A 0.131245 1.1657e-05
1:48010926 A G 0.041754 -3.7738e-05
1:48011533 T C 0.241463 1.0763e-05
1:48013582 A G 0.068185 3.8754e-07
1:48018869 A G 0.025993 2.7668e-06
1:48021132 C T 0.617385 8.8807e-06
1:48027619 A G 0.083324 9.2336e-06
1:48028705 C T 1.960420 -5.4101e-06
1:48029787 T C 0.325384 -3.3117e-06
1:48030249 T C 1.117317 -2.4515e-05
1:48030350 A G 0.190958 -3.4376e-05
1:48041651 G T 0.036584 -2.3287e-05
1:48041786 A G 0.057302 -6.5473e-06
1:48043215 T C 0.493427 2.2584e-05
1:48049358 T C 0.061447 -1.2229e-05
1:48052723 G A 0.713098 1.3427e-05
1:48053626 T C 0.337296 2.9579e-06
1:48056405 A G 0.637649 -1.0442e-05
1:48059935 A G 1.888882 2.2316e-05
1:48063350 A G 1.264775 3.0519e-05
1:48063902 A G 0.065322 -1.2557e-05
1:48065019 G A 0.213780 -4.2953e-05
1:48071281 A G 0.038590 -1.9398e-05
1:48074850 A G 0.044133 -1.1472e-05
1:48076597 G C 0.045250 9.3791e-07
1:48078527 G T 0.031819 -2.4717e-05
1:48078810 G A 0.124007 -1.2490e-05
1:48080840 A G 0.175249 -3.0495e-05
1:48081838 C T 0.506057 -1.3059e-05
1:48089310 C T 0.880654 2.9225e-05
1:48089973 C T 0.020299 -1.1100e-05
1:48093718 T G 0.095061 4.0136e-05
1:48096906 T C 0.092733 -2.1440e-05
1:48097886 A C 0.043770 -7.6051e-06
1:48098051 C A 1.009601 -3.5475e-05
1:48098297 A G 0.868791 1.7172e-06
1:48098459 T C 0.945765 3.0936e-05
1:48100829 G A 0.996667 2.9187e-05
1:48101462 A G 0.036382 -1.3250e-05
1:48102121 C T 1.160175 -1.5761e-05
1:48102145 C A 0.202218 -9.9295e-05
1:48103023 A C 0.608446 -2.0153e-05
1:48105616 A C 0.099306 -4.0502e-05
1:48106775 A G 0.074862 -5.7496e-06
1:48108020 A G 0.084972 4.9236e-06
1:48109075 A G 0.078588 2.4089e-07
1:48110450 G A 0.129739 -6.6662e-05
1:48112362 A G 0.059123 -2.8861e-06
1:48113078 G A 0.046630 1.3260e-05
1:48115746 T C 0.119002 2.0001e-06
1:48117693 T C 0.147503 -1.6379e-05
1:48120277 G A 0.273315 -3.5073e-06
1:48123748 A G 0.096560 -8.0067e-06
1:48126632 G A 0.972868 1.8153e-05
1:48128134 A G 0.038820 1.8760e-05
1:48142053 T C 0.100851 7.9063e-06
1:48150309 C T 0.756118 -2.4615e-05
1:48160598 C T 0.075689 2.2499e-05
1:48167390 T C 0.032124 -1.1316e-05
1:48171974 A G 0.041264 1.7101e-05
1:48172837 G A 0.378564 -4.0180e-05
1:48182037 C G 0.370027 -5.7014e-06
1:48185268 T C 0.097057 -6.3432e-05
1:48192754 A G 0.550486 -7.6289e-06
1:48193450 A G 0.106651 3.6960e-05
1:48195360 C T 0.037596 -6.1647e-06
1:48195380 A G 0.034020 -1.0079e-05
1:48196251 A G 0.531050 5.3802e-07
1:48203990 A C 0.457720 -8.9648e-06
1:48204438 G A 0.087920 -7.0911e-05
1:48204857 T C 0.422370 -3.8638e-05
1:48210563 T C 0.028265 2.8915e-05
1:48213641 C T 0.360520 3.7365e-05
1:48213736 C G 0.274042 -8.9982e-06
1:48214207 A G 0.087894 -6.3857e-05
1:48215259 C T 1.964526 2.7264e-05
1:48216629 T C 0.876545 1.9886e-05
1:48217341 A G 0.057195 4.8694e-05
1:48218090 A C 0.393011 -2.9333e-05
1:48222050 A C 0.371099 3.5695e-05
1:48225296 G A 0.726481 1.9887e-05
1:48228215 T C 0.060914 -2.6987e-05
1:48230702 T C 0.047308 2.4935e-05
1:48232072 A G 0.029521 -1.7726e-05
1:48232503 C T 1.298538 8.1542e-06
1:48234358 T C 0.041060 1.2062e-05
1:48235567 A G 1.006920 4.2825e-06
1:48241061 A G 0.135617 1.0347e-05
1:48247837 C T 0.028541 2.8424e-06
1:48255008 G A 1.225994 1.2750e-05
1:48255796 C T 0.038713 -4.8238e-06
1:48261013 T C 0.032202 -2.5615e-05
1:48262202 T C 0.056266 -2.2309e-05
1:48262622 A G 0.032491 5.9024e-06
1:48262687 G A 0.209547 4.9628e-06
1:48265797 T C 0.427715 -1.1188e-06
1:48272097 G T 0.083178 -2.0010e-05
1:48309952 A G 0.046964 -1.5880e-05
1:48314564 C A 0.043517 2.8189e-06
1:48317101 T C 0.033981 -2.4997e-05
1:48317211 C T 0.114078 -3.2216e-06
1:48319515 T C 0.773243 3.1041e-05
1:48319884 G T 0.035509 -6.5522e-06
1:48321221 T C 0.631631 -4.8965e-06
1:48326647 T C 0.145429 4.6177e-05
1:48330082 G T 1.440270 2.0046e-05
1:48341893 A G 0.059321 6.8422e-06
1:48342731 T G 0.585940 -1.3756e-05
1:48348841 C T 0.053913 -6.0429e-06
1:48370525 C T 1.670023 -1.2751e-05
1:48382594 G C 0.264155 -6.4738e-06
1:48384466 A G 0.042780 1.1266e-05
1:48384803 T C 0.044413 3.7336e-05
1:48386001 A G 0.043780 -2.2566e-05
1:48396481 A C 0.025937 3.1459e-05
1:48401303 G T 0.181029 5.5439e-05
1:48404846 G A 0.037996 -3.5459e-05
1:48409812 T C 0.286207 3.8154e-06
1:48410884 G A 0.048304 1.9097e-05
1:48411428 A G 0.293462 1.4398e-05
1:48418176 C T 0.042180 -2.8057e-05
1:48419291 C T 0.052186 4.7195e-06
1:48428960 C T 0.040537 1.9751e-05
1:48435568 T C 0.065845 5.3490e-05
1:48436026 C A 0.105489 -7.1181e-06
1:48441584 G C 0.260108 9.4424e-05
1:48442182 A G 0.666173 -6.4485e-05
1:48444398 T C 0.042988 1.8649e-05
1:48444912 G A 0.118401 1.4320e-05
1:48453489 A G 0.028537 3.3079e-05
1:48469844 G A 0.033396 1.6369e-07
1:48471439 A G 0.495358 -3.8338e-05
1:48473872 T C 0.105002 -6.3318e-05
1:48481372 G A 0.048811 -1.6010e-05
1:48481515 T C 0.220349 -1.5137e-05
1:48485047 C T 1.926398 6.6496e-06
1:48485165 C A 0.027865 3.6096e-05
1:48486172 G A 1.101861 -5.7548e-06
1:48489581 A G 0.039450 3.1985e-05
1:48493075 A G 0.048898 -6.4688e-06
1:48501029 A G 0.074297 2.5167e-05
1:48505364 C T 0.102052 -8.3450e-06
1:48509805 T G 0.052462 -8.5276e-06
1:48510373 T C 0.029654 3.3197e-05
1:48514963 A G 0.703630 -1.5518e-05
1:48515407 C T 0.319074 -1.2149e-06
1:48516401 T G 1.122760 -2.0054e-05
1:48518413 T G 0.060265 -9.8903e-06
1:48526033 G A 1.419948 -1.4372e-05
1:48528681 A G 0.122796 3.4613e-06
1:48530175 T C 0.038031 2.7694e-05
1:48530195 C G 0.033675 6.6638e-06
1:48532040 G C 0.050956 -1.2438e-06
1:48532293 C T 0.054118 9.1405e-06
1:48532948 C T 0.310561 8.4148e-06
1:48534495 C A 0.055137 2.6315e-07
1:48535658 C G 0.024207 -3.5980e-05
1:48536798 G A 1.303780 -1.3041e-05
1:48539670 A C 0.096424 -1.2156e-05
1:48543351 G A 0.032468 -1.6235e-05
1:48543753 A G 0.055111 -3.5559e-05
1:48544089 T C 1.275924 1.0994e-05
1:48545156 C T 0.058626 -2.7753e-06
1:48547192 A G 0.088069 2.1555e-06
1:48549552 A C 0.186697 -2.5450e-05
1:48549673 C T 0.783912 1.6393e-05
1:48554766 T G 0.078575 1.2152e-05
1:48556821 G A 1.210644 -1.5821e-06
1:48556937 C A 0.060629 -1.4138e-05
1:48558974 T G 0.247919 -1.3199e-05
1:48565048 G A 0.046237 4.0550e-06
1:48575218 C A 0.292527 2.1275e-05
1:48588176 T C 0.090666 -1.6239e-05
1:48607809 A G 0.118119 -2.1378e-05
1:48624494 G T 0.030342 2.4040e-06
1:48627454 T C 0.034055 1.9863e-05
1:48629509 G A 0.026022 2.8915e-05
1:48647606 A G 0.424421 -1.3440e-05
1:48653521 A G 0.053890 -3.1798e-05
1:48662841 T C 0.031715 -3.4783e-05
1:48665101 C T 1.330483 -1.6940e-05
1:48670415 A G 0.614561 1.7200e-05
1:48695081 A G 0.300641 -1.5718e-05
1:48703166 G A 0.054725 7.2137e-06
1:48708228 T G 0.299908 -1.5425e-05
1:48708250 T C 0.178021 3.6473e-06
1:48713206 C T 0.150700 -2.7104e-06
1:48713394 T C 1.634770 1.2985e-05
1:48714984 C T 0.331882 4.6562e-05
1:48717508 T C 0.068185 3.8785e-08
1:48736321 A G 0.207973 -1.3571e-05
1:48763327 T C 0.021004 -1.6796e-05
1:48764419 T C 0.849978 -1.0765e-05
1:48825355 A G 0.081152 4.0176e-06
1:48826853 G A 0.136445 -1.8496e-05
1:48828015 C A 1.723277 1.9266e-05
1:48828576 A T 0.128288 6.7413e-06
1:48839644 C T 0.365951 -7.3576e-07
1:48845454 A G 0.123679 -1.0195e-05
1:48847252 T C 0.034192 -6.5089e-06
1:48851402 T C 0.044461 1.5862e-05
1:48865121 T C 0.054027 4.0905e-05
1:48866555 G A 0.180033 -2.1715e-06
1:48868119 G A 0.053128 -7.7342e-06
1:48868417 C T 0.071606 -9.1880e-06
1:48886398 C T 0.037067 -5.3345e-06
1:48912548 C T 0.067049 -4.4225e-06
1:48936031 A C 0.065533 1.5515e-05
1:48950236 A G 0.341185 4.2761e-05
1:48954350 A G 0.197242 -1.4664e-05
1:48963511 C T 0.065501 -2.4421e-05
1:48965484 C T 1.243252 -1.6415e-05
1:48969953 C T 1.812352 4.0558e-06
1:48972432 A G 0.131781 9.7854e-06
1:48974933 C T 1.236387 -1.8917e-05
1:48977584 G A 0.273639 -1.4281e-05
1:48978188 C T 0.079068 8.4416e-06
1:48978515 C T 0.160931 -5.4420e-05
1:48987803 A G 1.329172 -2.7947e-05
1:48991061 C T 0.514139 4.7055e-05
1:48996754 A G 1.879690 1.0340e-04
1:48999555 C T 0.698641 -2.2039e-05
1:49001337 G A 0.107774 -3.2998e-05
1:49002874 C G 1.371449 3.5569e-05
1:49003256 T C 0.159529 2.0652e-05
1:49007034 C T 0.192348 -3.2954e-05
1:49011972 C G 0.110478 -5.4801e-06
1:49014219 A C 0.117281 -3.8089e-06
1:49025101 G C 0.156614 -1.8081e-05
1:49025436 G A 0.537866 2.3112e-06
1:49033734 C A 0.306464 -1.0335e-05
1:49035400 A G 0.414057 7.7980e-06
1:49035783 G T 1.788242 2.9250e-05
1:49037053 C T 0.547444 5.5147e-05
1:49037217 T C 0.157685 -1.7939e-05
1:49042952 G A 0.190381 1.2135e-05
1:49043898 G T 1.286902 4.5837e-05
1:49046482 T C 0.225676 1.8062e-05
1:49047146 C T 0.268547 1.1212e-05
1:49047562 A G 0.023162 -2.0284e-05
1:49050053 A C 0.075725 3.9179e-06
1:49054807 A G 0.657384 7.9844e-05
1:49055013 C A 0.783247 -1.9537e-04
1:49057717 C T 0.035986 6.0021e-06
1:49058139 T G 0.045461 2.3872e-05
1:49063929 A G 0.083152 -1.5917e-05
1:49067014 C T 0.363062 -6.2751e-05
1:49067348 G A 0.322242 1.1327e-05
1:49073954 A G 1.826955 4.2808e-07
1:49074468 A C 0.278745 -8.1921e-06
1:49074787 G A 0.373056 -8.8991e-06
1:49076711 T C 0.604957 3.8169e-05
1:49084794 C T 0.178368 -9.2522e-07
1:49085517 T C 0.064456 1.9010e-05
1:49088451 C T 0.020520 1.6601e-05
1:49090971 A G 0.050593 3.0264e-05
1:49092039 C T 0.140278 -1.2454e-08
1:49103804 T C 1.326686 -1.1850e-05
1:49113384 T C 0.046282 4.9423e-05
1:49115890 T C 0.072927 -5.5127e-05
1:49119670 G A 0.115824 6.7787e-05
1:49121084 G A 0.117869 6.3752e-07
1:49121556 T G 0.105661 1.1999e-05
1:49133886 A G 1.151460 -2.2786e-06
1:49134582 T C 0.099936 -1.3216e-05
1:49139857 A G 1.746631 -5.1270e-05
1:49142325 T G 0.030533 3.2840e-07
1:49142841 A G 0.045760 -1.7729e-05
1:49145514 T G 0.929390 3.2618e-05
1:49146060 T C 0.029177 1.5471e-06
1:49148942 G A 0.472904 -3.5353e-05
1:49152307 T C 0.042777 -2.2329e-06
1:49158486 T C 0.033088 7.2180e-06
1:49164735 C T 0.078536 1.2489e-05
1:49165223 C G 0.312378 -1.2211e-04
1:49165860 T C 1.336683 1.9625e-05
1:49174020 T C 0.071700 -5.2680e-05
1:49174425 T C 1.929981 -1.1596e-05
1:49179790 C G 1.423983 3.6685e-05
1:49180331 T C 0.064131 1.1480e-05
1:49184988 C A 1.105340 3.1241e-05
1:49190234 G A 0.496968 2.8537e-05
1:49193394 T G 1.729535 1.3700e-04
1:49200407 A C 1.668416 5.6598e-05
1:49200525 G A 1.080010 6.2309e-05
1:49201307 A C 0.026281 9.7930e-06
1:49204929 A G 1.567529 -5.9275e-05
1:49206054 C T 0.040573 1.6830e-05
1:49207669 C T 0.121277 1.6816e-08
1:49216119 A G 0.110959 -6.2577e-05
1:49219560 T C 0.117694 4.5322e-05
1:49221899 A G 0.189040 3.8614e-05
1:49245133 T C 0.053335 -1.1776e-05
1:49247501 G T 0.071772 -2.3979e-05
1:49247730 C T 0.101237 -2.8108e-05
1:49251397 T C 0.053530 2.7298e-05
1:49254416 T C 0.471498 1.7081e-05
1:49257536 C A 0.043127 5.5273e-06
1:49270213 C A 1.927063 -8.7132e-06
1:49292464 A C 0.028833 -1.8211e-05
1:49305326 C T 0.100974 -1.3063e-05
1:49305941 T C 0.035055 2.6407e-05
1:49309764 A G 0.043884 -1.6723e-06
1:49310718 G A 0.593739 3.4611e-05
1:49311332 T C 0.041751 1.6755e-07
1:49320667 A G 0.051570 1.1016e-05
1:49339602 C T 0.197164 -7.2935e-06
1:49346828 T C 0.155693 3.8419e-05
1:49354711 A G 1.363802 -3.7853e-05
1:49355642 G C 0.049311 3.9706e-05
1:49369206 C A 0.563566 3.1065e-05
1:49369556 G A 0.066296 -4.1517e-08
1:49370622 C T 1.016138 -6.8722e-06
1:49386793 G A 0.213601 -5.4371e-05
1:49396989 C G 0.500831 5.1400e-05
1:49402090 T C 0.076621 -1.1378e-06
1:49432935 T C 1.088455 6.3597e-06
1:49438065 C T 0.103542 -1.9034e-05
1:49442149 C T 1.274610 -2.4711e-05
1:49446508 G T 1.092743 7.6257e-06
1:49450085 G C 0.027794 -2.9365e-05
1:49459794 C T 0.044260 8.1107e-06
1:49477945 T G 0.028946 3.9943e-06
1:49477976 T C 0.035727 -1.6161e-05
1:49483208 G A 1.254995 6.5204e-06
1:49486981 G A 1.357784 -5.6051e-06
1:49524433 T C 0.081506 -4.5393e-05
1:49529592 T G 0.377869 -8.7974e-06
1:49563581 T C 0.186593 -1.4682e-05
1:49573780 T C 0.452267 1.7396e-05
1:49576393 A G 0.020760 -1.9824e-05
1:49615546 C T 1.361134 -4.7427e-06
1:49643320 A C 0.044108 4.1951e-06
1:49644608 A G 0.128272 -1.5705e-06
1:49678990 T C 1.903125 2.7302e-05
1:49699672 A G 0.023097 -2.4913e-05
1:49719903 A G 0.634345 3.8848e-06
1:49731707 G A 1.180163 3.5997e-05
1:49744635 G A 0.097985 -3.5353e-05
1:49754598 T C 0.209697 5.7214e-05
1:49754798 G A 0.180315 -1.6206e-05
1:49771822 C T 0.041053 -1.1515e-05
1:49782964 C T 0.179241 3.0410e-05
1:49786277 A G 0.129061 1.1928e-05
1:49790344 T C 0.059772 -2.0871e-05
1:49807888 A C 1.867746 -7.0577e-06
1:49829537 T C 0.081149 8.9218e-05
1:49902817 A G 0.021958 -2.1308e-05
1:49907720 G A 1.182659 2.8901e-05
1:49910568 A G 1.362065 -3.0183e-06
1:49916358 G A 0.021617 -1.4525e-05
1:49918216 G A 0.068549 2.0019e-06
1:49936419 T G 0.084713 2.9733e-05
1:49982256 A G 0.035633 -2.5784e-05
1:49993057 G A 0.049918 4.7001e-05
1:49997486 A G 0.049515 6.5680e-06
1:50049874 G A 1.148474 2.4914e-05
1:50054227 T A 0.097206 -3.8417e-05
1:50056542 A G 0.044435 3.9765e-06
1:50069352 C T 0.082165 -3.9401e-05
1:50087609 T C 0.020403 1.0294e-06
1:50088819 C T 0.737676 2.5410e-05
1:50092835 G A 0.076890 -1.2770e-06
1:50094148 T C 0.073661 -2.6150e-06
1:50104642 A G 0.091188 -1.5555e-05
1:50118540 G A 0.110975 -3.8341e-05
1:50130309 T C 0.098138 -6.2409e-06
1:50161528 C G 0.051875 4.0840e-05
1:50185751 C T 0.101737 -3.0383e-05
1:50230306 T C 0.074394 -9.8428e-06
1:50237574 C T 0.040333 8.7674e-06
1:50243627 C T 1.820061 1.8858e-05
1:50250603 T G 0.183646 4.1926e-05
1:50279490 G A 0.077549 6.4468e-06
1:50285185 T C 0.029547 -1.8139e-06
1:50319880 A G 0.033604 -8.2388e-06
1:50321060 T G 1.363286 -3.9996e-06
1:50336554 T C 0.110923 -3.6695e-05
1:50336786 C T 0.071979 -1.2283e-05
1:50359240 G A 0.349420 1.4635e-05
1:50373076 G C 0.023493 1.8854e-05
1:50397337 G A 0.116645 2.9064e-05
1:50515835 G C 0.068289 4.4253e-07
1:50524566 A G 0.076965 3.5634e-05
1:50533086 C T 0.099806 -3.9677e-05
1:50549733 A G 0.068510 -1.4161e-05
1:50554767 A G 0.179095 1.0299e-05
1:50555646 C T 0.037087 -2.0059e-05
1:50572263 T C 0.041290 -1.9443e-05
1:50580066 G A 0.054296 -3.7759e-06
1:50587882 T C 0.461206 1.1671e-05
1:50591405 T G 0.257624 -1.0064e-05
1:50592601 C G 1.028599 -2.7816e-05
1:50593241 T C 0.106684 -8.4269e-06
1:50602421 C T 0.056662 -1.5286e-05
1:50606876 G A 0.625016 -1.6970e-05
1:50616375 T G 0.033877 -5.0342e-05
1:50617496 A G 0.120196 -1.0241e-04
1:50619349 C T 0.098469 1.7328e-05
1:50644891 T C 0.087228 -3.2450e-05
1:50647789 T C 0.092428 -1.6694e-05
1:50651194 A T 0.132313 -2.1166e-05
1:50656459 G A 1.240772 2.8660e-06
1:50658070 T C 0.386633 1.9450e-05
1:50659079 C T 0.165547 -2.8798e-05
1:50661411 T C 1.943276 2.3184e-05
1:50666515 T C 1.847573 -3.4280e-05
1:50672533 C T 0.189222 -1.4391e-05
1:50673575 A G 0.130252 -2.4505e-05
1:50674559 G A 0.042786 1.0320e-05
1:50679409 T C 0.061538 -5.1417e-06
1:50698231 A C 0.029339 5.5568e-06
1:50698860 C A 0.082119 9.1522e-07
1:50703255 G T 1.948804 2.1066e-05
1:50709222 G A 0.668887 3.9471e-05
1:50711528 A G 0.059567 1.3775e-05
1:50714479 T C 0.143943 1.8362e-05
1:50726052 T C 0.074560 4.9675e-06
1:50728980 C T 0.145150 4.6504e-06
1:50735395 A C 0.486984 1.3926e-05
1:50744634 A G 0.024941 -2.1586e-06
1:50756384 A G 1.930844 -1.3656e-05
1:50763945 G A 1.573515 5.8858e-06
1:50771882 C T 0.088111 -1.0733e-05
1:50779202 T C 0.085648 -7.2559e-06
1:50781475 T C 0.107778 -8.2746e-06
1:50788332 G C 0.954971 3.2540e-07
1:50791465 C T 0.179669 8.4709e-06
1:50806455 C T 0.115525 6.6224e-05
1:50809304 G A 0.063897 -4.2564e-06
1:50811839 T G 1.085398 -4.9254e-06
1:50812284 T C 0.129924 -5.5876e-07
1:50815783 T C 0.181620 -5.4615e-06
1:50818474 A G 0.020858 1.6125e-05
1:50834471 G C 0.355486 4.7993e-05
1:50838544 C T 0.093860 -1.0550e-04
1:50843776 C A 0.968668 -7.1905e-05
1:50851261 A G 0.177602 5.4095e-05
1:50862183 T C 1.042666 -9.7605e-05
1:50876825 G T 1.649649 -5.9168e-05
1:50879413 T G 0.031510 -1.6891e-06
1:50882506 C T 0.099611 1.9771e-05
1:50913388 A G 0.030004 1.0333e-06
1:50918388 T C 0.134303 -1.0277e-05
1:50929508 A C 0.023075 1.7302e-05
1:50936801 A G 0.025334 -3.9690e-05
1:50937848 C T 0.662729 -5.0658e-05
1:50938459 G T 0.627587 4.0085e-05
1:50942784 T C 0.187593 9.8618e-05
1:50952011 A G 0.049005 -1.0071e-05
1:50962026 G A 0.073852 -2.4026e-05
1:50972564 A G 1.784893 1.6220e-05
1:51012924 G A 0.029784 1.8280e-05
1:51013003 C T 0.071658 -2.0878e-05
1:51019137 T C 0.030228 2.8269e-07
1:51026402 A G 0.058214 -3.6104e-05
1:51038215 C T 0.042491 1.8625e-06
1:51043312 C T 0.042163 2.2488e-05
1:51047717 T G 0.557652 3.7716e-05
1:51054570 A C 0.230567 1.3486e-05
1:51095195 A G 0.177709 1.1193e-04
1:51134336 G A 0.217172 4.2323e-06
1:51161263 A G 0.306348 1.6666e-05
1:51172469 A G 0.103444 -2.8162e-06
1:51214379 C A 0.028521 1.0551e-06
1:51218131 A G 0.027463 -1.7281e-05
1:51219984 C T 0.054403 1.3902e-05
1:51252471 C A 0.177508 1.0798e-04
1:51255686 G A 0.070045 1.6407e-05
1:51287749 A G 0.029479 1.7889e-05
1:51289932 A G 0.036496 3.1839e-05
1:51323983 A G 0.117989 -5.6084e-05
1:51335094 A G 0.228772 1.9980e-06
1:51341695 G A 0.062966 -1.5695e-05
1:51369906 A G 0.153255 -2.8254e-05
1:51382667 T C 0.093652 -7.6111e-06
1:51391845 T C 0.177440 1.0462e-04
1:51458009 C T 0.844178 8.0323e-05
1:51458372 G A 0.668105 1.6996e-05
1:51459479 C T 0.026703 -5.5356e-05
1:51468754 A G 0.543371 1.3829e-05
1:51485124 T C 0.122423 -2.8007e-05
1:51519027 T G 0.180958 6.8827e-05
1:51528881 G C 0.034318 2.2135e-06
1:51537371 T G 0.097550 4.9702e-05
1:51540864 G A 0.069441 -5.3783e-06
1:51546140 G T 0.042650 -1.3419e-05
1:51549346 G A 0.162827 9.8938e-06
1:51553100 G A 0.121384 2.0444e-05
1:51568124 G A 0.106525 7.1513e-05
1:51572919 C A 0.038693 4.3351e-05
1:51595033 A G 0.098300 -2.2057e-05
1:51605849 A G 0.034438 -1.6386e-05
1:51617981 A C 0.054630 4.4465e-06
1:51619900 A C 0.115529 4.8324e-05
1:51632964 A G 0.661350 -1.4534e-05
1:51643319 A G 0.064043 1.3838e-06
1:51657346 C T 0.026191 1.2011e-05
1:51661974 C T 0.130778 9.0397e-05
1:51667332 T C 0.174492 5.2355e-05
1:51685058 C T 0.091691 3.3975e-05
1:51716152 T C 0.134750 -5.7883e-05
1:51740644 G A 0.128817 7.3946e-05
1:51744478 T C 0.076410 -6.7523e-06
1:51752916 A G 0.172084 3.9937e-05
1:51762442 A G 0.062031 -3.2416e-05
1:51766490 A G 0.140281 -5.4650e-06
1:51773078 C T 0.343340 -2.9475e-06
1:51784587 T C 0.272731 2.9554e-05
1:51787215 T C 0.044159 6.0594e-06
1:51799140 A G 0.287541 4.3585e-05
1:51800712 A G 0.325439 -1.7139e-05
1:51804952 C T 0.124140 -8.6970e-06
1:51805099 T C 0.065812 3.8996e-05
1:51826921 C T 0.461053 -2.1191e-05
1:51827223 C T 0.335914 -6.4900e-06
1:51828324 C A 0.043744 -2.2110e-05
1:51835918 T C 0.109472 -1.2301e-05
1:51838719 A G 0.257228 3.4669e-05
1:51861510 A G 0.096479 1.6338e-05
1:51863321 A G 0.182844 -1.3748e-05
1:51866769 C T 0.123520 -4.0445e-05
1:51873967 A G 0.046643 1.7199e-05
1:51893014 T C 0.022477 -3.1470e-09
1:51895867 G A 0.051018 7.0438e-06
1:51906634 T C 0.255537 2.1406e-05
1:51908788 C T 0.061658 -2.8535e-05
1:51912694 C T 0.022851 -2.5639e-05
1:51912760 G T 0.058762 -3.1277e-05
1:51913564 C T 0.148815 1.4019e-05
1:51931124 G A 0.083259 3.0726e-07
1:51935750 G A 0.077656 -2.9646e-05
1:51946006 T C 0.022753 -3.8765e-06
1:51960852 C T 0.097832 -1.6928e-05
1:51962938 C T 0.084992 -1.9161e-06
1:51985730 G A 0.043273 -1.4052e-05
1:52003541 G A 0.464666 -2.1146e-05
1:52005271 C T 0.139661 2.5045e-05
1:52008681 A C 0.181361 -1.3350e-05
1:52015183 T C 0.062784 1.6830e-05
1:52024908 C A 0.521767 -1.2662e-05
1:52030379 A G 0.095583 3.6980e-05
1:52033122 C A 0.226299 2.1229e-05
1:52033856 T G 0.641447 -6.1538e-05
1:52036938 A G 0.045679 -8.1513e-06
1:52047604 A G 0.087378 -3.1642e-05
1:52050945 T C 0.053137 1.9144e-05
1:52060644 A G 0.081921 -1.5518e-05
1:52077824 G C 0.096761 -1.0120e-05
1:52116657 C A 0.050849 9.3283e-06
1:52125371 A G 0.098900 -2.7871e-05
1:52141197 A G 0.262795 -3.5904e-07
1:52146765 A G 0.098793 -2.1828e-05
1:52153714 G A 0.065394 1.2047e-05
1:52165225 G A 0.566186 2.4576e-06
1:52175013 T G 0.086897 -9.9988e-06
1:52181521 A C 0.039320 2.6164e-06
1:52184351 C T 0.048710 8.7142e-06
1:52186389 A C 0.026304 -2.5724e-06
1:52195019 T C 0.039447 -1.1505e-05
1:52219363 T C 0.092337 -1.1864e-05
1:52221714 C T 0.314783 -9.2984e-06
1:52238423 A G 0.026866 2.7194e-05
1:52255943 C T 0.058415 -6.5580e-06
1:52256129 A G 0.053637 8.3054e-06
1:52257074 G A 0.026249 2.3305e-05
1:52264844 T C 1.437862 -5.1591e-05
1:52266242 A G 1.014113 -3.8447e-06
1:52272118 T C 0.039959 -1.7986e-05
1:52284217 G T 1.442098 -4.8265e-05
1:52306027 A G 0.094181 1.2895e-05
1:52310693 A C 0.127467 7.2116e-06
1:52320559 C T 1.020241 5.6947e-06
1:52324228 T C 1.840831 7.3406e-05
1:52347718 G A 0.040667 -2.8846e-05
1:52355218 G A 0.020890 -7.6921e-06
1:52370399 T G 1.421776 -4.0998e-05
1:52372120 T C 0.167741 1.4277e-06
1:52372910 A C 0.040216 -8.4387e-06
1:52381264 T C 0.228143 3.6397e-05
1:52395516 A G 0.067370 -4.9666e-07
1:52396312 G A 1.211621 -1.4964e-05
1:52397596 T C 0.052907 1.5724e-05
1:52400097 G A 1.163035 -7.7090e-06
1:52402956 A G 1.908215 2.7896e-05
1:52406872 C T 0.740418 2.7338e-05
1:52427287 G A 0.061012 3.6443e-07
1:52429998 T C 0.105077 4.2420e-05
1:52431812 G T 0.537343 -7.8896e-06
1:52441278 T G 0.105473 -1.8487e-05
1:52450838 A G 0.124341 -4.7396e-05
1:52451348 C T 0.111682 -4.2705e-05
1:52498861 T A 0.094207 -4.6305e-05
1:52512732 A G 0.093347 -4.2521e-05
1:52518993 G C 0.073180 -4.1753e-06
1:52530300 A G 0.028093 -2.2094e-05
1:52535558 T C 0.070178 6.4868e-06
1:52537555 C T 1.790203 6.6618e-05
1:52547721 C T 0.153693 6.0229e-05
1:52576555 C T 0.676583 2.2605e-05
1:52577807 T C 1.792105 5.3902e-05
1:52588689 A G 0.087183 1.6900e-06
1:52588899 A G 0.059317 -1.9146e-06
1:52618901 G A 0.021043 1.4854e-06
1:52623435 A G 0.029482 -1.0749e-05
1:52623462 A G 0.029287 -2.2605e-05
1:52635135 A G 0.023763 5.9609e-06
1:52650316 A G 1.921626 2.3056e-05
1:52656193 A G 0.078020 9.3066e-05
1:52671463 G A 1.824826 8.0070e-05
1:52684289 G A 0.043686 2.1266e-05
1:52690182 T C 0.052404 1.0428e-05
1:52694284 G A 0.140398 -3.0379e-05
1:52697941 C T 0.052388 -1.1829e-05
1:52703491 C G 0.104003 -4.6987e-05
1:52717821 G A 1.738990 -3.8915e-05
1:52729808 A G 0.154378 3.0470e-05
1:52732990 A G 0.093902 2.7370e-06
1:52749018 T C 0.070233 1.4327e-05
1:52752527 G A 0.388425 -1.6478e-05
1:52774357 C T 1.221245 -2.7293e-05
1:52774631 G A 0.039313 -1.5735e-05
1:52777869 G A 1.897471 6.0821e-05
1:52799013 A G 1.872803 4.1591e-05
1:52815230 C T 0.091201 -3.3098e-06
1:52818188 A G 1.025898 -1.4038e-05
1:52819530 C A 0.082437 1.2393e-05
1:52828384 G A 0.102159 -5.9561e-05
1:52835070 T C 0.069759 -3.2339e-07
1:52836139 A G 0.656747 2.9107e-05
1:52838992 G A 0.049356 -2.7883e-05
1:52850446 C T 0.128437 -4.7288e-05
1:52854961 A G 0.036714 -2.5950e-05
1:52859391 A G 0.021072 -2.0004e-06
1:52862474 C T 0.022416 -3.1241e-05
1:52866914 T C 0.031507 -2.3234e-05
1:52899972 A G 0.090649 -3.2848e-05
1:52923401 G A 0.046821 -2.3369e-06
1:52931131 T C 0.053394 -9.7953e-06
1:52940845 A C 0.030861 -3.8283e-05
1:52943920 A T 0.105755 -4.1667e-05
1:52946093 C T 0.056059 -2.3639e-05
1:52973210 T C 0.255177 5.1535e-05
1:53030028 C T 0.130508 -3.6369e-05
1:53039603 C T 0.101848 -5.2769e-05
1:53043216 C T 0.475832 9.6859e-06
1:53047467 G A 0.066958 -1.9576e-05
1:53051020 A G 0.896507 -9.9542e-06
1:53064034 A G 1.059597 -3.8698e-06
1:53069463 A G 0.107226 -8.1157e-05
1:53071949 A C 0.081658 -2.0259e-05
1:53072059 G T 0.127421 -7.6592e-06
1:53072454 C T 1.646552 -3.8434e-05
1:53076159 A G 0.133066 5.5211e-05
1:53103490 T C 0.147023 -1.4801e-05
1:53103679 C T 0.109991 -1.9073e-06
1:53103781 G T 0.128265 -9.4049e-05
1:53109088 C T 0.221722 -2.0924e-05
1:53112410 T C 1.642631 -1.3438e-05
1:53114388 C T 0.026129 1.5205e-05
1:53114545 T C 0.025295 -9.7083e-06
1:53114736 C T 0.703013 -3.0886e-05
1:53115840 T C 0.111452 -6.1087e-05
1:53115895 A G 0.248458 -5.0633e-05
1:53116251 G A 0.055306 3.2468e-05
1:53118066 T C 0.046415 4.6988e-05
1:53124478 T C 0.044039 1.4612e-05
1:53125983 T C 0.885124 -2.3920e-05
1:53131770 A G 0.021179 1.3596e-05
1:53132517 A G 0.044766 -4.6788e-06
1:53132813 C G 0.040294 1.5065e-05
1:53133866 C T 0.720703 -2.0822e-05
1:53138614 C T 0.160999 -4.4637e-06
1:53153432 C T 0.725663 -1.4898e-05
1:53155867 C T 0.738481 -2.0396e-05
1:53159824 G A 1.354610 -6.3959e-05
1:53173306 G A 0.074907 -7.1451e-06
1:53179376 C T 1.009010 1.5223e-05
1:53189026 A G 0.046740 -1.1926e-06
1:53201844 T C 0.068581 4.0995e-06
1:53205657 G A 1.016836 6.6876e-06
1:53212082 C A 0.968382 -5.7193e-06
1:53229436 C A 0.051329 9.4159e-06
1:53234225 C T 0.055874 -1.9915e-05
1:53241541 A G 0.051141 -3.9204e-06
1:53246850 G A 0.062807 -1.0385e-05
1:53247354 C T 0.059438 1.4948e-05
1:53250213 A G 1.154806 -5.7014e-06
1:53274344 T C 0.059795 2.6168e-05
1:53280177 A G 0.132956 3.4901e-05
1:53310959 T A 1.191225 -9.3941e-06
1:53311792 A C 0.041806 8.4848e-06
1:53320274 T G 1.291336 -4.4446e-06
1:53323492 A C 1.768913 6.4224e-05
1:53342687 C T 0.059165 1.2932e-05
1:53362496 T C 0.058980 1.8748e-05
1:53362818 C T 1.273256 -7.7277e-07
1:53364339 T C 0.049421 4.5502e-06
1:53377125 A G 0.051872 6.3003e-06
1:53405313 A G 0.080656 -9.7447e-06
1:53423372 G A 0.040563 9.2636e-06
1:53430942 A G 0.065189 -1.5179e-05
1:53433081 A G 0.042527 -3.8298e-05
1:53436427 T A 0.844668 1.1958e-05
1:53436563 C T 0.068237 1.5903e-05
1:53442376 G A 0.052634 1.0247e-05
1:53443120 T G 0.034461 6.5599e-07
1:53451745 T C 0.034331 -4.6682e-06
1:53454240 A C 0.053504 -8.2902e-07
1:53455565 A G 0.078078 -1.0253e-05
1:53456764 A G 0.077689 -8.8404e-06
1:53476693 T C 0.105129 -9.5473e-06
1:53476902 A G 0.075936 -8.2538e-06
1:53477526 G C 0.244677 5.0698e-05
1:53481814 T G 0.240454 1.4719e-05
1:53482013 G A 0.852932 -2.9506e-05
1:53486378 C T 0.144413 1.0320e-05
1:53489448 A G 0.220268 3.1310e-06
1:53509581 A G 0.047551 4.3081e-06
1:53513437 C T 0.909253 4.0734e-06
1:53521242 A G 0.100380 -4.1847e-05
1:53532535 C G 0.049879 3.7195e-07
1:53534257 G T 0.077595 -2.0228e-06
1:53535493 G C 0.026937 -3.4235e-05
1:53535499 T C 0.096794 -1.3772e-06
1:53537266 A G 0.933149 1.9486e-05
1:53542606 A G 0.028320 2.8599e-05
1:53544513 T C 0.049093 9.3133e-06
1:53550640 T C 0.058123 1.1089e-05
1:53553754 C T 1.459466 3.7453e-06
1:53554406 C T 0.299875 -1.3043e-05
1:53554565 T C 0.021380 -5.9860e-06
1:53555783 C A 1.759309 -4.5572e-06
1:53556625 T C 0.065958 1.5528e-05
1:53557484 C T 1.589176 1.7433e-05
1:53557528 G A 0.052641 -3.1806e-06
1:53558270 G A 1.700475 1.0150e-05
1:53563266 G C 0.288327 -1.0448e-05
1:53566571 G A 0.399058 1.3446e-06
1:53567546 G A 1.460797 4.4512e-06
1:53568411 T C 0.027223 -3.6728e-05
1:53569230 A T 0.078607 5.3763e-06
1:53569237 A G 0.029865 5.8016e-07
1:53573841 A G 0.217178 2.9964e-05
1:53575575 T C 0.917287 1.4616e-05
1:53579109 T C 0.061388 -7.9007e-06
1:53579402 T C 1.907156 -5.5811e-07
1:53581886 A G 0.071648 -7.6267e-06
1:53582306 T A 0.463971 -2.6922e-05
1:53584825 T G 0.220012 -1.6640e-05
1:53585723 T G 1.036642 4.6881e-05
1:53586225 T C 0.048642 -6.1602e-06
1:53587022 T C 0.038275 1.2895e-05
1:53587289 A T 0.049570 -2.1808e-06
1:53590423 T C 0.258923 -6.3862e-06
1:53591707 C T 0.344927 1.8152e-05
1:53591918 A C 1.719405 7.5244e-06
1:53595729 T C 0.360446 -2.2544e-05
1:53596099 T C 0.125474 4.6213e-05
1:53599650 A G 0.704961 9.5303e-06
1:53600047 C T 0.020215 1.0165e-05
1:53600796 C T 0.030511 -2.2574e-05
1:53604717 T C 0.121037 -6.2835e-07
1:53605035 T C 0.063105 -1.0598e-05
1:53610372 A C 0.892141 3.5137e-05
1:53611144 T C 0.762866 -1.6834e-05
1:53614388 A G 0.140947 -4.1844e-06
1:53618037 A C 0.343473 -1.6931e-05
1:53621345 T G 1.625140 9.1947e-06
1:53622016 T C 0.207678 -1.9427e-06
1:53628545 C T 0.020884 -9.1138e-06
1:53629585 A G 0.822138 2.2587e-05
1:53632163 A G 0.035668 1.7774e-05
1:53638729 A G 0.028982 -6.1686e-06
1:53638841 G T 0.066796 2.4877e-06
1:53638985 T C 0.109923 1.9206e-07
1:53639661 T C 1.413875 -3.6441e-05
1:53639682 T C 0.137840 -4.0220e-06
1:53642460 T C 0.039593 -2.7208e-05
1:53643199 C G 0.936223 -1.3415e-05
1:53643220 T C 0.024405 1.6061e-05
1:53652786 C T 0.034205 8.4718e-06
1:53652951 C T 0.552696 -4.1318e-05
1:53653934 T G 0.031731 1.4397e-06
1:53656676 G A 0.726471 -1.1486e-05
1:53676448 A G 1.099864 -1.9805e-05
1:53678227 G A 0.057497 8.4034e-07
1:53678728 T C 0.036146 5.0990e-05
1:53679878 C T 0.656137 8.2309e-06
1:53681699 G T 0.443192 -3.1356e-05
1:53698223 C T 0.208268 -3.1364e-05
1:53699129 C G 0.269098 1.0025e-05
1:53706829 T C 1.374192 -2.4759e-05
1:53711007 T C 0.108946 -6.9937e-06
1:53712727 T C 0.823515 -3.3034e-06
1:53713498 T C 0.117509 8.7206e-05
1:53720723 C T 0.096388 1.9947e-05
1:53729043 T C 0.041949 4.3790e-06
1:53731393 T C 0.026749 -3.1096e-05
1:53739185 A G 0.850858 -9.9926e-06
1:53740854 G A 0.069655 -1.4703e-05
1:53751610 T C 0.749760 -1.8422e-05
1:53752576 T C 0.021504 -4.4193e-06
1:53753718 A G 1.800917 7.1765e-07
1:53754321 C T 0.027833 5.7991e-06
1:53755151 C T 0.852977 -1.1574e-05
1:53756870 T C 1.236832 -6.8131e-06
1:53757154 A C 1.005469 -8.1621e-06
1:53758034 A C 0.043624 -1.0388e-06
1:53760505 C T 0.116162 -2.4916e-05
1:53762189 A G 0.254840 2.2148e-05
1:53763728 G C 1.211154 2.2171e-05
1:53766972 G A 0.742947 -4.4964e-06
1:53770888 T C 0.080766 -1.3261e-05
1:53771202 G A 0.220125 2.2349e-05
1:53773248 A G 0.183379 -8.7432e-06
1:53775102 T C 0.021095 -5.4927e-06
1:53776407 T C 0.737867 -3.9037e-06
1:53777964 G C 0.154939 5.7291e-06
1:53779516 A G 0.060220 1.1771e-05
1:53780028 A G 0.035233 1.5324e-06
1:53782540 T C 0.567000 -3.2302e-05
1:53783845 T C 0.054290 -9.9508e-06
1:53787633 A G 0.619933 -1.2856e-05
1:53792651 C A 0.697148 -8.8830e-06
1:53808658 T C 0.611251 -2.5649e-05
1:53812473 A G 0.057873 4.2317e-05
1:53820870 G A 0.070879 1.8247e-05
1:53831342 A C 1.303696 -7.4125e-06
1:53833073 G C 0.301047 -2.6124e-05
1:53835096 G A 1.319814 -6.8565e-06
1:53838085 C G 0.981742 -2.0384e-05
1:53845985 A G 0.514967 -1.5293e-05
1:53846403 A C 0.037129 -2.9591e-05
1:53848487 A G 0.105152 -1.5209e-06
1:53850364 T C 0.042962 3.5019e-06
1:53851500 C T 1.240928 2.3865e-05
1:53860103 A C 0.029761 3.5402e-05
1:53860219 G A 0.064323 -6.2052e-05
1:53862594 T C 1.061265 2.7678e-06
1:53864019 A G 0.270189 1.9422e-05
1:53864086 T C 0.103412 -1.6516e-05
1:53866575 G A 1.696966 -2.8685e-05
1:53870831 G A 1.189141 -5.1957e-06
1:53871085 C G 0.030108 7.2804e-06
1:53878651 A G 0.462284 2.0349e-05
1:53879927 C A 0.261889 -4.0580e-05
1:53882517 C T 0.021101 -2.1403e-05
1:53886578 G A 0.053744 2.2909e-05
1:53897517 A G 0.231246 1.7475e-05
1:53901655 T C 0.338631 -9.7029e-06
1:53907185 A C 0.056296 1.2868e-05
1:53920030 A G 0.066426 -1.9642e-05
1:53926695 T C 0.028135 -2.5079e-05
1:53927262 T C 0.022711 -2.6749e-05
1:53927836 T G 0.051631 1.2026e-05
1:53931213 A C 0.152314 -2.1505e-05
1:53940437 C A 0.056494 -3.8690e-06
1:53942583 G A 0.250279 -5.3615e-05
1:53950781 C T 0.248322 -3.6301e-05
1:53953786 T G 0.051992 2.1581e-05
1:53958603 T C 0.535285 -2.1466e-05
1:53960058 G A 1.921600 -4.2832e-05
1:53970912 A G 0.151940 -5.3738e-06
1:53972049 C A 0.028057 -5.3523e-06
1:53974853 T C 0.021153 -1.1953e-05
1:53978119 G A 1.698573 1.4138e-05
1:53978955 T C 0.044218 4.7067e-06
1:53980389 T C 0.202351 3.0614e-05
1:53985443 C A 0.769738 1.9324e-06
1:53987000 A C 1.744605 2.1456e-05
1:53993862 T C 0.032971 -1.0528e-05
1:53994733 A G 0.100598 -3.9444e-06
1:54005331 A G 0.063436 7.7319e-06
1:54005821 A G 0.788820 -1.2828e-05
1:54011142 C T 1.759789 -4.1092e-06
1:54011869 A G 1.250419 -1.3206e-05
1:54015832 C A 0.862348 -2.4309e-05
1:54019131 G A 0.810765 4.6716e-06
1:54024086 T C 0.341315 -1.2487e-05
1:54024598 A G 0.058298 6.0186e-06
1:54024840 A G 0.151502 -3.3547e-05
1:54026880 C T 0.465075 3.4751e-06
1:54029776 A G 0.100393 4.0728e-05
1:54035689 C T 1.842714 -8.3450e-06
1:54036593 A G 0.035668 -3.1841e-05
1:54049635 C G 0.042673 4.0780e-05
1:54051947 G A 0.052141 -1.7701e-05
1:54061978 C A 0.666001 5.5988e-06
1:54066774 C A 0.057954 -7.6262e-06
1:54076383 T C 0.065254 5.5497e-05
1:54080347 A G 0.454877 -2.8090e-05
1:54095360 T C 0.206652 5.1526e-05
1:54096863 A C 0.150249 8.8505e-06
1:54110087 C T 1.275009 -2.5259e-06
1:54111136 T C 0.025022 6.2788e-06
1:54117669 T C 0.086699 2.2099e-05
1:54123267 A G 1.867564 3.9707e-05
1:54124121 T C 0.022620 2.5410e-05
1:54127745 G A 0.188138 1.1158e-05
1:54129668 T C 0.060077 9.9748e-06
1:54138425 T C 0.022296 3.1329e-05
1:54138854 C T 0.507125 -1.6880e-05
1:54146291 A G 0.066140 -1.9428e-05
1:54155404 T C 1.911243 3.9544e-06
1:54155657 C T 0.100199 -6.6403e-06
1:54157106 A G 0.244528 3.0030e-05
1:54161514 G C 0.092642 1.5803e-05
1:54163251 A G 0.440287 -1.0348e-05
1:54163427 T C 0.119255 -1.0311e-05
1:54165440 G C 0.140694 -2.1317e-06
1:54172592 G T 0.052268 1.2113e-05
1:54177350 C T 0.021880 8.8191e-06
1:54187449 T C 0.216110 2.2213e-05
1:54196929 T C 1.303657 -2.2039e-05
1:54198417 T C 1.761734 -3.9556e-06
1:54206980 C T 0.062963 -1.7671e-05
1:54208835 T C 0.190692 -6.3469e-06
1:54216654 G C 1.543088 1.6026e-05
1:54217139 T C 0.031663 -9.7317e-06
1:54222119 G A 1.406838 1.2435e-05
1:54222571 G A 1.766219 1.0089e-05
1:54228291 G T 0.029816 3.5255e-05
1:54231418 T C 0.061213 -1.8231e-05
1:54234580 A C 0.274246 2.0890e-05
1:54243154 T C 0.034763 4.6862e-06
1:54260903 C T 0.373387 5.8442e-05
1:54261335 T C 0.055176 -1.0923e-05
1:54265866 C T 0.099501 5.2275e-05
1:54273279 C T 0.029518 2.6397e-05
1:54293297 T C 0.058892 -4.6765e-06
1:54298050 C T 0.043510 2.8781e-05
1:54301186 C T 0.023182 1.1027e-05
1:54313553 G A 0.514483 1.8723e-05
1:54314844 T G 0.086436 1.1772e-05
1:54320337 G A 0.094119 4.6592e-05
1:54320905 T C 0.612698 1.0537e-05
1:54321013 A G 0.207843 -6.3235e-06
1:54321750 A G 0.021228 -1.2049e-05
1:54340580 C T 0.039924 -2.0194e-05
1:54342251 T C 0.045912 6.3903e-06
1:54343342 A G 0.759514 -2.2024e-05
1:54345441 A G 0.034143 2.1416e-05
1:54354165 G A 1.115668 -3.1178e-05
1:54355804 A C 0.066669 2.8633e-05
1:54360467 G C 0.717461 -4.0479e-05
1:54360819 C T 0.400204 3.5943e-06
1:54366817 A G 0.067507 -5.7499e-06
1:54369730 C T 1.352584 -1.4014e-05
1:54370306 A G 0.591318 -2.3248e-05
1:54375701 T C 0.689998 -8.8988e-06
1:54379193 A G 0.041537 1.0921e-05
1:54379203 C T 0.026509 1.1574e-05
1:54379284 G A 0.040566 -9.4990e-06
1:54382357 G C 0.378895 1.9951e-06
1:54385047 A C 0.246910 -5.0406e-06
1:54387010 C T 0.051063 1.2659e-05
1:54410655 C T 0.057133 -1.9095e-05
1:54419730 G A 0.191903 7.3946e-07
1:54432019 A G 0.293854 9.7568e-06
1:54440729 C T 0.121936 1.4779e-05
1:54445959 A G 0.063988 1.5427e-05
1:54451080 A G 0.076838 -1.7341e-06
1:54465945 T C 0.098261 -2.4528e-05
1:54468166 G T 1.266245 2.3026e-06
1:54471953 G T 0.140379 -8.6027e-06
1:54472145 A C 0.044065 1.4027e-05
1:54473616 T A 0.083801 2.5485e-05
1:54477125 A G 0.067169 5.4845e-06
1:54479491 T C 0.056546 4.3540e-06
1:54482323 G A 0.061200 6.5295e-07
1:54484482 T C 0.816426 1.0515e-05
1:54508564 C T 0.042426 -7.3446e-06
1:54511349 G C 0.028924 -4.1337e-06
1:54513132 C T 0.067607 1.3705e-05
1:54532687 G A 0.123595 -1.1064e-05
1:54540731 C G 0.129564 2.9719e-06
1:54542919 C G 0.202702 1.9962e-05
1:54550595 A C 0.104817 2.4405e-06
1:54561076 A G 0.020319 -1.7927e-05
1:54563039 A G 1.964260 -2.8082e-05
1:54566310 A G 0.659519 -7.8281e-06
1:54576448 C T 0.101403 2.5506e-06
1:54578668 C G 0.042371 1.7584e-05
1:54586649 A G 0.078393 -1.2413e-05
1:54594263 C T 0.022821 -1.6386e-05
1:54601232 G A 1.711277 -2.3684e-05
1:54602977 C A 0.425161 -1.3922e-05
1:54606804 T C 1.670305 1.8852e-05
1:54609280 A G 0.047665 1.8462e-05
1:54612692 C T 0.115847 2.5239e-06
1:54614145 T C 0.044572 2.3534e-05
1:54616304 G A 0.163986 -9.6235e-06
1:54623183 T C 0.340740 -1.1998e-06
1:54628044 T C 0.108842 3.6712e-06
1:54633259 C T 0.233485 -2.7995e-06
1:54634941 C A 1.028872 9.8505e-06
1:54638374 C T 0.335174 -4.0428e-05
1:54641638 C T 0.041037 4.0111e-06
1:54642971 C T 0.043316 9.8370e-06
1:54644859 T C 0.197298 -2.6156e-05
1:54645262 C T 1.483281 -5.1061e-06
1:54657181 C A 0.061521 3.6865e-06
1:54661262 T C 0.068023 -1.1481e-05
1:54662686 A G 0.711488 -6.0149e-06
1:54667039 C T 0.096521 -4.4420e-05
1:54671695 T C 0.676940 -6.5101e-06
1:54674473 G A 1.855772 2.4120e-05
1:54677786 A G 0.208155 1.1214e-05
1:54680058 G A 0.388587 -1.2478e-06
1:54681920 C G 1.549226 9.4996e-06
1:54686374 C T 1.161918 -7.5845e-06
1:54686464 T C 0.829123 -1.8414e-05
1:54688529 G A 0.316871 6.3861e-06
1:54690954 C T 0.947285 1.6512e-05
1:54693536 T C 0.296756 1.4317e-05
1:54694214 A G 0.643177 6.1063e-06
1:54700707 G A 1.139045 -1.0793e-06
1:54703631 A G 0.088484 -3.4397e-05
1:54704629 T C 1.160574 7.8139e-06
1:54707215 C G 0.029342 5.1145e-06
1:54711265 T C 0.046831 -1.0495e-05
1:54714126 T C 1.333044 1.4741e-06
1:54718770 C T 1.158847 5.4571e-06
1:54720485 C T 0.132095 -4.5225e-06
1:54724297 T G 0.654014 2.6287e-05
1:54725405 A G 0.082269 1.7762e-05
1:54726362 G A 0.905897 3.2568e-05
1:54729165 A C 0.341630 2.7099e-05
1:54732940 G A 1.118077 2.9220e-05
1:54734253 C G 0.206646 4.6956e-06
1:54734506 T C 0.059561 -2.6274e-05
1:54736038 A G 0.025775 1.9702e-05
1:54741632 G A 0.505333 1.3753e-05
1:54743807 G A 0.075193 1.6416e-05
1:54745528 G A 0.237737 -1.8359e-05
1:54746000 G A 1.235001 -3.1076e-06
1:54750080 G T 0.561164 -2.2992e-05
1:54751420 G C 0.031231 2.5579e-05
1:54752531 A G 0.401191 -4.8841e-06
1:54753512 A C 0.306059 -3.6278e-05
1:54754848 G T 0.644326 -4.7836e-06
1:54755091 A C 0.522909 9.9268e-08
1:54756753 A C 0.052706 -1.9552e-05
1:54758201 C T 0.136237 -2.6595e-06
1:54758301 C G 0.520192 -2.4466e-05
1:54760066 A G 1.450842 -4.3885e-05
1:54761561 G A 0.083457 -5.5246e-06
1:54764283 T C 0.318023 -4.6983e-05
1:54765289 C T 0.035688 -2.2994e-05
1:54767680 C A 0.637211 1.2414e-06
1:54770177 G A 0.344142 -5.3301e-05
1:54770424 C T 0.051635 -1.4906e-05
1:54776175 T G 1.790274 3.5782e-05
1:54776954 A C 0.047133 -3.9865e-06
1:54777207 G T 0.291439 4.7933e-05
1:54786456 G T 0.321236 1.1048e-05
1:54787409 G A 0.508176 2.9023e-05
1:54789772 A G 0.069006 -8.9001e-06
1:54796092 G A 0.273941 1.9129e-05
1:54798424 A G 0.039255 -3.5920e-05
1:54802523 C T 0.089909 8.1609e-06
1:54802706 T C 0.138571 3.1070e-05
1:54808435 C T 1.351146 2.1161e-05
1:54808757 A G 0.035389 7.9553e-06
1:54814185 T C 0.034445 -6.6678e-06
1:54815386 A G 0.595073 -1.3616e-06
1:54818099 C T 1.158198 3.6190e-05
1:54823299 A G 0.250195 -7.4077e-06
1:54826187 C T 0.288171 2.3003e-06
1:54828970 G A 0.023824 1.6818e-05
1:54831801 G A 1.091721 1.3238e-05
1:54838129 A G 0.033669 -2.6229e-05
1:54840006 T C 0.762081 1.1954e-05
1:54840558 T C 0.076283 1.4952e-05
1:54845044 A G 0.222342 9.2869e-06
1:54851517 A G 0.051070 3.7324e-05
1:54857645 A G 0.699141 6.0836e-05
1:54858679 G A 1.811320 -2.4186e-05
1:54861540 T C 0.941637 4.1809e-06
1:54864884 A G 0.033643 -1.4794e-05
1:54865837 G A 0.054228 1.0969e-05
1:54869025 G C 0.039791 -1.0100e-05
1:54879568 C T 1.821136 -2.4179e-05
1:54879671 C A 1.122163 -9.7346e-05
1:54883003 G A 0.957363 -6.3624e-05
1:54889233 G A 0.075391 -2.3646e-05
1:54900414 A G 0.072268 3.1432e-05
1:54902583 G A 0.256417 -2.8984e-05
1:54906227 G A 0.058379 2.4357e-06
1:54906270 A G 0.180111 -6.1443e-05
1:54906662 C T 0.193786 -6.0914e-05
1:54907935 T G 0.353974 8.9788e-08
1:54917533 A G 0.241791 9.9154e-06
1:54926356 G A 1.142391 -1.0217e-04
1:54930915 G C 1.758050 -3.9530e-05
1:54937973 G A 0.331639 -1.8262e-05
1:54940165 C T 0.174067 -3.1901e-05
1:54946982 C T 1.200852 -3.5227e-05
1:54952406 A C 0.429011 -8.4862e-06
1:54952818 G C 0.027878 2.2223e-05
1:54955687 T C 0.472157 5.2580e-05
1:54959521 A G 1.676463 1.8538e-05
1:54960364 T C 0.096128 4.8984e-06
1:54960497 A C 0.085583 8.4917e-05
1:54961806 T C 0.116321 -2.3810e-05
1:54962906 A G 0.230613 -8.6019e-06
1:54963642 C T 0.395251 6.4764e-06
1:54977034 G A 0.116551 6.5487e-05
1:54977283 C T 0.723021 -1.2204e-05
1:54983712 T C 0.214397 1.6598e-05
1:54992939 C T 0.564852 -1.0349e-05
1:54995446 T C 0.036003 -1.0272e-05
1:54998018 C T 1.554468 1.2017e-05
1:55002013 G A 0.109443 -9.0980e-08
1:55009144 G C 1.567546 9.5033e-06
1:55009249 C T 0.322914 -2.1402e-05
1:55011537 T C 0.142501 1.3495e-05
1:55012359 A G 0.071450 6.4522e-05
1:55013860 T C 0.052709 -5.3604e-06
1:55014013 T C 0.115269 -2.5413e-05
1:55014595 C G 0.291027 1.6481e-06
1:55015123 C T 0.159136 1.0928e-05
1:55020927 C T 1.271802 6.3285e-05
1:55024620 C T 0.045315 -1.0373e-05
1:55025240 A C 0.116119 1.8476e-06
1:55025358 C T 0.638947 3.5835e-05
1:55032737 C T 0.136786 2.0261e-05
1:55035395 G A 1.100367 1.3772e-05
1:55046039 T G 1.375604 1.9939e-05
1:55049806 A G 0.149821 6.7748e-05
1:55050353 A G 0.050304 -1.5339e-05
1:55051313 T C 0.032312 -2.1055e-05
1:55052031 A G 1.096888 -7.1804e-06
1:55056836 A C 0.099683 -2.0370e-05
1:55060251 T C 0.049038 2.9656e-05
1:55060362 A G 0.045519 -1.1412e-05
1:55061488 T C 0.099124 1.4844e-05
1:55063953 G T 0.521809 -2.8371e-05
1:55064980 A G 0.063177 4.9951e-05
1:55069790 A C 1.040742 -1.8633e-05
1:55073396 A G 0.705471 1.9814e-06
1:55075062 T C 0.061262 4.6055e-05
1:55076430 G A 1.211709 1.5060e-05
1:55080983 T G 0.163155 -5.2851e-05
1:55084575 T C 0.036464 3.4033e-05
1:55085141 G A 0.447096 5.8239e-05
1:55085562 G C 0.030673 3.4676e-06
1:55085608 T C 0.030176 1.3177e-06
1:55090281 C T 0.664677 1.1562e-05
1:55091084 A G 0.101740 1.8154e-06
1:55092069 C T 0.154122 6.1107e-05
1:55103453 T C 0.028184 -5.9027e-05
1:55103945 G A 0.753048 1.6731e-05
1:55108237 G A 0.030628 -6.7680e-06
1:55119144 G A 0.675288 1.4027e-05
1:55119289 C G 1.168958 -1.3202e-06
1:55119515 G T 0.699248 9.4500e-07
1:55119534 T C 0.494618 -1.8608e-05
1:55119702 C T 0.038385 2.5736e-06
1:55129564 C T 0.197544 6.2808e-06
1:55132437 C T 0.028696 -4.1421e-06
1:55136529 C T 0.589494 -1.1282e-05
1:55139105 C T 0.595833 1.5683e-05
1:55139741 G A 1.547756 2.5095e-05
1:55145980 G T 0.059924 4.3304e-06
1:55146181 C A 0.579166 -8.0518e-06
1:55147547 T G 0.122900 1.7538e-05
1:55149582 T C 0.552868 1.4378e-05
1:55154372 T C 0.299275 4.1251e-06
1:55155723 T C 0.025493 4.9386e-06
1:55162732 T C 0.468139 9.9419e-06
1:55166842 T C 0.631193 3.4982e-05
1:55169641 C T 0.037126 -1.5268e-05
1:55171524 C T 0.348566 1.0632e-05
1:55172374 T C 0.210368 -4.8004e-06
1:55178985 A G 0.041848 -1.6793e-05
1:55179255 G T 0.098572 -3.6913e-06
1:55182300 A T 1.019709 5.3826e-06
1:55186925 A G 0.098436 -6.8478e-06
1:55193477 G A 0.038129 1.3209e-05
1:55202994 C G 0.036382 8.8019e-06
1:55206393 G A 0.119213 1.8267e-05
1:55215523 C T 1.974897 2.6039e-05
1:55217734 G A 0.073158 -1.4661e-06
1:55224131 C T 0.302543 3.4309e-05
1:55224751 A C 0.302170 3.1912e-05
1:55224773 C A 0.038606 2.6683e-05
1:55225089 T C 0.366587 -5.5742e-05
1:55226288 T C 0.445236 1.7360e-05
1:55230233 C T 1.115714 6.0930e-07
1:55232556 A G 0.050414 3.8616e-05
1:55233145 T C 0.074174 -7.7922e-06
1:55233720 G A 0.023149 -2.5535e-06
1:55244197 C T 0.074235 -1.6830e-07
1:55247852 G A 0.303566 -2.0521e-05
1:55248074 G A 0.300258 -1.9252e-05
1:55250684 G A 0.183113 -1.9351e-05
1:55254653 T C 0.040933 -1.6604e-05
1:55261221 A G 0.103581 5.1548e-06
1:55261390 C T 0.427641 1.1873e-05
1:55262166 T C 0.418332 -7.6580e-07
1:55262327 A G 1.246942 -6.3765e-06
1:55267509 A G 0.411311 4.0782e-05
1:55270771 T C 1.905485 -2.7910e-05
1:55273580 T G 1.207405 -2.7332e-05
1:55274464 C A 0.515002 5.0796e-05
1:55277198 A G 0.244654 -1.7012e-05
1:55279744 T G 0.387247 7.1662e-05
1:55280791 A G 0.070006 -1.7176e-06
1:55285025 A G 0.022328 3.3729e-05
1:55302832 T C 0.045412 7.4103e-07
1:55306758 A G 0.219479 -1.2741e-05
1:55315941 T G 0.089225 -8.4960e-06
1:55319428 T C 0.062164 8.8389e-06
1:55319902 G A 1.398341 -1.3470e-05
1:55322868 A G 0.080542 1.7094e-05
1:55323838 A G 0.805150 -8.0654e-06
1:55325411 C T 0.021481 -2.0917e-05
1:55326253 T C 0.039265 -1.8513e-05
1:55327977 T C 0.050895 1.0249e-04
1:55332907 T G 0.085005 -7.4409e-07
1:55334389 C T 1.164969 -5.5073e-07
1:55348309 G A 0.222063 -7.9856e-05
1:55350507 A G 0.050771 4.3024e-05
1:55354302 A C 1.163229 -4.2584e-05
1:55357665 C A 0.468360 9.5567e-06
1:55357897 A G 0.066604 3.0597e-06
1:55358459 T C 0.223400 2.4440e-05
1:55358685 C T 0.042455 8.8826e-06
1:55378724 A G 0.053254 -5.3378e-06
1:55386167 T C 0.644404 -1.0600e-05
1:55387637 T G 1.006553 -3.8944e-05
1:55387765 G T 0.085924 -3.7546e-05
1:55388774 T C 0.447401 2.5538e-05
1:55391268 C T 0.509747 1.3087e-05
1:55395092 C T 0.108865 5.8772e-06
1:55395844 C T 1.421691 -2.7188e-05
1:55397616 A G 0.035139 -1.4973e-05
1:55401327 C T 0.064933 1.2364e-05
1:55402743 C T 1.555695 -1.5343e-05
1:55403411 C T 0.998945 -4.2665e-05
1:55406204 G A 0.117697 3.1795e-05
1:55410879 T C 0.654063 -4.4366e-06
1:55417024 A G 1.286730 -6.2341e-06
1:55428303 A G 0.090770 -4.8018e-05
1:55433530 T C 0.185791 -1.8311e-05
1:55435487 A G 0.427657 1.7760e-05
1:55441040 C T 0.862900 -8.2168e-06
1:55445562 A G 1.581736 1.5383e-05
1:55450636 T C 0.048911 1.6382e-06
1:55451872 A G 0.026574 1.6185e-05
1:55458143 A G 1.573077 -3.3929e-05
1:55460315 C T 0.080454 1.2218e-05
1:55462380 C T 0.028943 1.9321e-06
1:55463381 A G 0.352260 -1.5466e-05
1:55464743 C T 1.563018 -2.8350e-05
1:55467235 G C 0.377697 2.5683e-05
1:55470153 T C 0.040466 4.5732e-05
1:55477635 T G 0.505693 7.5644e-06
1:55478678 G T 0.407961 -2.4790e-05
1:55479198 A G 0.250539 -2.6180e-05
1:55480211 A G 0.949959 -7.5387e-06
1:55481832 C G 0.442364 -4.6473e-06
1:55484810 T C 1.466075 3.4898e-05
1:55486064 A G 1.444393 1.4420e-06
1:55486751 A G 0.295302 -1.4079e-05
1:55494682 T C 0.922798 1.7344e-05
1:55495508 A G 0.034617 4.9131e-06
1:55496039 C T 0.377025 -2.8619e-05
1:55496861 A G 0.087751 -5.9994e-06
1:55498949 T C 0.363967 2.6194e-05
1:55502672 A C 1.863594 -5.7543e-06
1:55504650 A G 1.303053 -7.5837e-06
1:55505647 T G 0.034971 2.2830e-05
1:55505668 T C 0.280264 -3.1394e-05
1:55509939 C T 0.097368 1.8604e-05
1:55510971 C T 0.277648 -5.0950e-05
1:55512549 C T 1.636221 2.9506e-06
1:55512995 A G 0.098813 2.5780e-05
1:55513043 T C 0.085836 3.0129e-05
1:55513061 C T 1.216204 -9.7947e-06
1:55517883 G C 0.868135 1.4271e-05
1:55518287 A G 0.083762 1.3505e-05
1:55521242 G T 1.281481 4.7287e-07
1:55522083 C A 0.101708 1.1509e-05
1:55524237 A G 1.640450 1.5847e-05
1:55525400 A G 1.399938 -6.7868e-06
1:55525944 A G 0.037583 -4.3157e-05
1:55529187 A G 1.936690 -5.2357e-05
1:55529828 T C 1.513331 7.5175e-06
1:55534271 T C 0.039625 7.3857e-05
1:55540413 T C 0.114289 -4.3371e-05
1:55541174 G A 1.518362 1.5197e-05
1:55541896 C T 0.126707 8.7309e-06
1:55541922 A G 0.029621 2.0518e-05
1:55551718 A G 0.084703 3.6706e-05
1:55561295 A G 0.099598 6.7820e-07
1:55571953 C T 0.104357 -4.2333e-05
1:55574599 T C 0.063579 4.6405e-05
1:55601339 A G 0.103613 5.3930e-06
1:55602763 T C 0.049304 8.4671e-06
1:55606897 C T 0.047577 -2.9949e-05
1:55612278 C T 0.029167 -3.1496e-06
1:55630151 C T 0.252343 1.7130e-05
1:55630204 G A 1.577893 3.9803e-05
1:55634498 T C 0.109732 5.1842e-06
1:55636240 C T 0.024743 -2.8191e-05
1:55638075 A G 1.666047 1.6791e-05
1:55648688 C G 0.289300 6.4456e-05
1:55649428 C T 0.046688 -2.4803e-05
1:55663372 G A 0.144163 5.5854e-06
1:55668004 C A 0.029862 2.3028e-05
1:55696300 C A 0.094934 3.8312e-06
1:55709029 A G 0.153544 3.0233e-05
1:55709440 G A 0.130524 3.0164e-06
1:55712505 A C 0.031303 -3.1413e-05
1:55714766 C T 0.088582 -2.1860e-05
1:55715412 T C 1.286619 -1.7341e-05
1:55718442 T C 0.039125 -3.0622e-05
1:55719166 T G 1.251263 -8.3716e-06
1:55720337 G A 0.301784 3.2010e-05
1:55723441 T C 1.599192 1.8851e-05
1:55724048 G A 0.109261 2.3538e-06
1:55725176 T C 0.791904 1.5677e-05
1:55725343 G A 0.056692 6.8760e-06
1:55726519 C T 1.843707 -7.1120e-06
1:55727141 G A 0.100432 3.5760e-05
1:55732403 G A 0.170321 -2.8386e-05
1:55738353 C T 0.871923 -2.6038e-05
1:55738561 G T 0.117249 -1.5861e-05
1:55740015 C T 1.456188 -4.0420e-05
1:55744058 T C 0.815855 -1.3202e-04
1:55748075 A G 0.040294 -3.5031e-05
1:55757807 G A 1.275227 -6.6965e-05
1:55764120 G A 0.097865 1.4871e-05
1:55764564 C G 0.048736 -4.4964e-07
1:55766150 T C 0.110212 4.3807e-06
1:55768662 T C 0.052362 -3.4912e-05
1:55780468 C A 0.041073 8.2316e-06
1:55780779 T C 0.245147 -4.6364e-06
1:55781281 C T 0.181078 7.0953e-06
1:55788281 T C 1.635708 -2.9474e-05
1:55788338 G A 0.037652 1.7954e-05
1:55793372 C T 0.069850 -5.2184e-06
1:55801285 G A 1.004836 -4.2918e-05
1:55806063 T C 0.510267 2.5852e-05
1:55806465 C T 1.835570 6.0399e-08
1:55808055 T C 0.041790 -2.2864e-06
1:55808472 G T 0.763582 3.0274e-05
1:55812548 A C 0.025584 1.6209e-05
1:55817010 C T 0.110507 -2.3967e-05
1:55818827 C T 0.095479 7.9248e-06
1:55819652 T C 0.029875 -7.2085e-05
1:55822338 T C 0.070529 4.6585e-05
1:55831159 T C 0.052397 -7.5616e-06
1:55831397 T G 0.748436 -4.1927e-05
1:55832969 A G 0.215744 1.3589e-05
1:55835430 T C 1.274847 -3.8475e-05
1:55841079 T C 0.055520 -1.6067e-05
1:55846104 G A 0.183269 -5.7702e-05
1:55850191 C T 0.866175 1.8539e-05
1:55852987 A G 0.441848 -1.6457e-05
1:55863382 T C 0.058042 8.0725e-06
1:55877544 A G 0.037665 1.1066e-05
1:55886955 A G 0.045143 -9.0855e-06
1:55894893 A C 1.634712 -2.7664e-05
1:55902608 G A 0.061346 -4.7804e-05
1:55903092 C T 0.121478 -5.1162e-05
1:55903443 A G 0.838153 -6.6434e-06
1:55910746 C T 1.100530 -2.2367e-07
1:55914813 C T 0.143823 3.9070e-05
1:55931436 G A 0.127356 6.7003e-06
1:55940515 T C 0.088157 -1.0520e-05
1:55943223 C T 0.040878 6.9446e-05
1:55950041 T C 0.028612 1.8060e-05
1:55953404 G A 0.161493 -3.0677e-06
1:55963681 T C 0.104402 -3.5094e-05
1:55965199 T C 0.326984 1.5373e-05
1:55966965 A C 0.069376 5.0033e-05
1:55971759 A C 1.714315 1.2006e-05
1:55977458 G A 1.117664 4.9271e-06
1:55983064 C A 0.062609 -1.3972e-06
1:55996883 C T 0.203718 -3.4259e-05
1:56002629 G T 0.888908 1.4313e-05
1:56002749 G A 0.168043 1.4137e-05
1:56004102 C G 0.028765 9.0776e-06
1:56006678 A G 0.164969 -2.1172e-05
1:56007703 G A 0.771030 4.8432e-06
1:56008538 G A 0.676209 6.4347e-06
1:56018574 A G 0.064410 -1.4709e-05
1:56021897 T C 0.041209 1.8056e-06
1:56024730 G A 0.681156 1.5500e-05
1:56037794 T C 0.036551 1.5608e-05
1:56057969 A G 0.233492 9.6285e-06
1:56058288 A C 0.058947 6.4850e-05
1:56060951 A T 1.243674 4.7773e-05
1:56076055 T C 0.714776 7.4158e-06
1:56083604 T C 0.303894 6.8011e-06
1:56090746 A G 0.177018 -1.6878e-05
1:56091591 G A 0.284101 3.2212e-05
1:56100997 A G 0.252298 7.2961e-06
1:56110356 G A 0.038041 3.0820e-05
1:56116505 T C 0.048752 -1.4310e-06
1:56118105 A C 0.206506 2.6135e-05
1:56123510 A G 0.066325 -1.5645e-05
1:56125715 C T 0.084736 9.8429e-05
1:56135774 C T 0.052453 1.1705e-06
1:56139770 T C 0.224270 1.6985e-05
1:56140358 A G 0.847966 1.6382e-05
1:56161430 A G 0.450365 -3.9994e-05
1:56161734 C A 0.034032 -2.7135e-05
1:56164478 C T 1.124198 3.6368e-05
1:56165638 A G 0.026872 8.6332e-06
1:56172057 A G 0.061625 -2.7492e-05
1:56178130 G A 0.061466 4.5550e-05
1:56178541 T G 0.090026 -3.9796e-06
1:56178704 A G 0.034088 1.3201e-05
1:56179910 C T 0.099134 4.2341e-05
1:56180565 T G 0.032387 2.3424e-05
1:56181322 A G 0.044676 -4.1604e-05
1:56182031 A C 0.042160 8.3217e-06
1:56190581 G A 0.061934 4.6865e-05
1:56193019 G A 0.095382 4.5172e-05
1:56195659 G A 0.551605 1.4769e-05
1:56207532 C T 0.343691 -2.4055e-05
1:56219253 T C 0.089179 -3.5316e-05
1:56223540 A G 0.025470 2.0813e-05
1:56225044 T G 0.046113 2.0411e-05
1:56233143 A G 0.039336 2.4876e-05
1:56239591 G T 0.036610 -6.3828e-05
1:56240278 T C 0.207259 8.6463e-08
1:56243360 G A 0.237189 3.2074e-05
1:56243843 C A 0.033809 2.2075e-05
1:56247216 T G 1.753837 3.5255e-06
1:56270180 A G 0.034049 2.1655e-05
1:56270754 G C 0.405222 1.3699e-06
1:56271199 C A 0.042111 -2.4395e-05
1:56277440 A G 0.073748 3.8933e-05
1:56281263 T C 0.067452 1.3453e-05
1:56284015 G A 1.702040 7.7601e-06
1:56297981 A G 0.049002 -5.3137e-05
1:56298715 T C 0.091613 -3.7663e-05
1:56304147 T G 1.425151 1.3468e-05
1:56307925 A G 0.030929 -3.9265e-05
1:56308959 T C 0.038473 -6.4685e-06
1:56322314 A C 0.998299 3.5517e-05
1:56327241 T G 0.342444 1.2759e-05
1:56333421 A G 0.033945 1.2435e-05
1:56343861 C T 0.036337 -3.0384e-05
1:56363943 G T 0.478802 -3.4505e-05
1:56364414 G A 0.312985 1.2552e-05
1:56366209 C T 0.440059 -1.0590e-05
1:56372470 A G 0.071424 -5.3404e-05
1:56379250 T C 0.065059 -3.3795e-05
1:56383287 T C 0.126691 -3.0367e-05
1:56386755 G A 0.330837 1.8361e-05
1:56387285 A G 0.318007 1.2948e-05
1:56410616 T C 0.367372 2.2015e-05
1:56413125 G A 0.046964 -9.4071e-06
1:56413260 C T 0.480519 -7.7830e-06
1:56427019 T C 0.221421 9.5156e-06
1:56427426 T C 0.035785 -4.0178e-07
1:56427773 T C 0.703088 1.4917e-05
1:56430742 C T 0.146500 3.4741e-05
1:56432154 C T 0.108576 -6.0786e-06
1:56434964 C T 1.950173 -4.2206e-05
1:56440202 A G 0.533591 3.2436e-05
1:56440461 C A 0.134867 -1.3166e-05
1:56451329 C T 0.168208 -2.2776e-05
1:56452636 A G 0.043906 -1.5769e-05
1:56458942 T C 0.086307 4.7639e-06
1:56470297 G T 0.066666 -8.5752e-06
1:56474336 C T 0.049940 -1.8910e-05
1:56501029 C T 0.723917 6.0514e-05
1:56504984 T C 0.845070 4.8064e-05
1:56545913 A G 0.052654 5.9416e-05
1:56558953 C A 0.076868 -1.3116e-05
1:56560116 A G 0.040222 5.6218e-06
1:56561150 G A 0.030712 -1.8614e-05
1:56599862 A G 0.055319 -1.1038e-04
1:56608087 T C 0.068782 1.0468e-05
1:56613644 T C 1.163395 3.9865e-05
1:56615809 A G 0.710534 8.5267e-05
1:56620020 T G 0.096190 1.8826e-05
1:56634305 G A 0.044809 -1.7937e-05
1:56636258 A G 0.027469 1.9020e-05
1:56641553 C T 0.441634 -7.9694e-06
1:56647816 A C 0.037561 9.1387e-06
1:56652062 A G 0.025616 1.5590e-05
1:56673543 A C 0.075258 -1.6878e-05
1:56673750 C T 0.065144 -1.8007e-05
1:56678132 A G 0.039304 3.1464e-06
1:56695174 G A 0.075547 -1.8094e-05
1:56696157 A G 0.937102 1.3814e-05
1:56707340 G A 0.088446 2.4922e-05
1:56714861 A G 0.493710 1.7709e-05
1:56723766 C T 0.103886 1.2668e-06
1:56742806 A G 0.229908 7.6459e-05
1:56750081 C T 1.619638 2.3924e-05
1:56753026 C A 0.030105 -2.2481e-05
1:56756459 T C 0.103026 2.0166e-05
1:56760469 G A 1.354837 -1.2729e-05
1:56762687 C T 0.075271 -1.3648e-05
1:56763141 T C 0.066322 7.0966e-06
1:56768449 A G 0.048859 -8.5410e-07
1:56775821 C T 0.209953 -2.3468e-05
1:56776815 A G 0.065351 -1.9552e-05
1:56778863 A G 0.619602 -1.3482e-05
1:56784140 C T 0.542199 -2.5902e-05
1:56786354 T C 0.596167 1.5814e-06
1:56787046 C A 0.594778 -5.2163e-06
1:56790500 A C 0.033770 3.3948e-05
1:56795570 G A 0.027041 1.4825e-05
1:56797928 A G 0.035360 1.9955e-05
1:56798183 G A 1.797902 -3.8784e-05
1:56799799 C T 1.850711 -6.8548e-06
1:56800180 T C 0.052673 5.9795e-05
1:56802135 C T 1.042660 -2.3083e-05
1:56806209 C T 0.042926 1.1871e-05
1:56806415 C T 0.084518 1.5460e-05
1:56819096 A G 0.086771 -2.3780e-05
1:56819383 A C 0.068101 4.1231e-06
1:56821376 C T 0.777421 -2.0675e-05
1:56823728 G A 0.073709 -2.6800e-06
1:56824229 T G 1.943159 -1.2186e-05
1:56826300 G A 1.276132 -2.5414e-05
1:56841669 G A 0.057925 -8.2045e-06
1:56844031 C T 0.226182 -2.4960e-05
1:56844447 C T 0.057772 -2.7067e-06
1:56848716 C T 0.094885 -6.6851e-06
1:56849653 T C 0.030589 -2.5524e-05
1:56850686 A C 0.194431 -4.0304e-06
1:56858032 C A 0.037496 1.8467e-05
1:56858781 A G 1.610676 -4.7121e-06
1:56860513 T C 0.479636 5.6345e-05
1:56865202 G A 0.425369 -4.6408e-05
1:56866183 G T 0.372582 -3.6831e-05
1:56871299 A G 0.914089 7.3150e-06
1:56873772 G A 0.043991 -4.0337e-05
1:56878569 A G 0.043595 -3.2641e-05
1:56883491 A G 0.152080 4.2968e-06
1:56883829 G T 0.556701 2.4925e-05
1:56884341 C T 0.145689 -2.8638e-05
1:56885041 T C 0.036908 1.6801e-05
1:56886810 G A 0.383102 2.1227e-05
1:56891592 G A 0.289317 7.0766e-06
1:56893197 G A 0.723300 6.9549e-06
1:56898288 A G 0.590237 2.9461e-05
1:56898591 G A 1.139249 -3.2639e-06
1:56898711 T C 0.078695 1.9416e-05
1:56898998 T C 0.896760 1.4510e-05
1:56899575 T G 0.113081 -4.8269e-05
1:56900270 T C 0.954279 -5.6358e-05
1:56901407 C G 0.717581 -1.3004e-05
1:56902050 A G 0.060291 -1.0955e-05
1:56903370 T G 0.204049 -2.0446e-05
1:56904136 T C 0.104243 -2.5178e-05
1:56904297 A G 0.056016 -1.8308e-05
1:56905342 T G 1.790066 -6.4131e-06
1:56907428 C T 0.042566 -3.4752e-05
1:56909550 A G 0.659097 -1.9368e-05
1:56914701 T G 0.243437 -1.5962e-05
1:56915990 C T 1.947723 -2.2588e-05
1:56916851 T C 0.997452 -3.3755e-05
1:56927627 A G 0.093149 1.5127e-05
1:56929298 G T 0.023954 5.8475e-06
1:56931353 G T 1.589935 1.9260e-05
1:56936282 C A 1.077845 -5.5897e-05
1:56946055 T C 0.069425 -8.7217e-06
1:56957612 C T 0.121589 -5.2178e-05
1:56962821 G A 0.185661 -2.6290e-05
1:56963214 A G 0.077763 4.2367e-05
1:56966350 G A 0.184889 -2.7793e-05
1:56972543 G C 0.048269 1.1940e-06
1:56979431 C T 0.091451 2.6438e-05
1:56980237 C T 0.049512 -9.9322e-06
1:56983704 T C 0.202549 -1.5764e-05
1:56999256 T G 0.046844 2.5595e-05
1:57002627 T C 0.030936 -6.7413e-06
1:57003810 C T 0.051154 -4.7607e-06
1:57008857 T C 0.077267 -1.0170e-05
1:57013121 T C 0.273419 7.5114e-06
1:57015668 G A 0.245660 6.5628e-05
1:57015726 T C 0.089952 2.3756e-06
1:57020516 C T 1.037015 1.0082e-05
1:57020683 A G 0.042997 1.7432e-05
1:57021728 T G 0.145968 -1.7151e-05
1:57024890 T C 1.801927 -2.2568e-05
1:57029581 A G 0.058107 -6.2651e-05
1:57031938 G A 0.047843 -2.0102e-05
1:57036017 C T 1.847842 -1.2895e-05
1:57036047 C T 0.726766 8.7377e-05
1:57041142 A G 0.045782 -2.1782e-05
1:57043572 A G 0.097927 4.3611e-05
1:57070987 T C 0.042744 -1.9616e-05
1:57086190 A G 0.047980 2.1110e-05
1:57090886 T C 0.099712 3.2039e-06
1:57091717 A G 1.827027 -2.0698e-06
1:57098201 T C 0.051592 4.9124e-05
1:57098487 C T 0.065397 -5.9478e-06
1:57105308 G T 0.051466 4.4664e-05
1:57111773 C T 0.045208 -2.0670e-05
1:57113001 G A 1.769959 3.1707e-05
1:57115491 A G 0.049827 -1.7787e-05
1:57126650 T C 0.973696 -6.4005e-05
1:57131323 T C 0.301657 -4.1162e-05
1:57134839 T G 0.040904 4.3110e-06
1:57138359 A G 0.717120 -2.8777e-05
1:57142618 G A 0.087017 5.7877e-07
1:57150112 G A 0.086939 -3.1165e-05
1:57158634 A C 0.059623 8.5255e-06
1:57161549 A G 0.053102 -3.0136e-05
1:57168353 A G 0.163726 -7.3356e-06
1:57179225 G A 0.101020 -1.9154e-05
1:57181820 A G 1.936999 -9.3997e-06
1:57183311 G T 0.042439 -1.1910e-05
1:57185340 C T 0.256216 4.1558e-05
1:57188536 A C 0.653359 -5.0700e-05
1:57193963 T G 0.128905 2.0494e-05
1:57194676 A G 0.033662 2.2912e-05
1:57194793 G T 0.079935 1.5984e-05
1:57194994 A G 0.344343 5.1648e-06
1:57205666 A G 0.199615 3.0422e-05
1:57207221 A G 0.317883 -4.9155e-05
1:57211933 A G 0.065511 5.6259e-05
1:57215972 G A 0.239925 -2.4853e-05
1:57217741 A G 0.435437 -2.6195e-05
1:57219539 A C 0.044322 -1.7632e-05
1:57222969 G A 0.082866 2.3760e-05
1:57223033 T C 1.347748 3.4887e-05
1:57226952 T C 0.064047 -7.7382e-06
1:57229041 T G 0.364899 3.8723e-05
1:57232805 C T 0.532637 -3.3795e-06
1:57243454 C T 0.834625 4.3151e-05
1:57244288 A G 0.776369 4.7467e-05
1:57247608 A G 1.358099 3.1026e-05
1:57250866 T C 1.747559 -1.5648e-05
1:57253977 G A 0.026268 -2.2846e-06
1:57254697 A G 0.026931 1.5152e-05
1:57254900 A G 0.046779 9.8735e-06
1:57257458 C T 0.119170 -7.5773e-07
1:57257480 C T 0.055520 1.6691e-05
1:57257817 C T 0.298973 -7.2969e-06
1:57259538 A G 0.463277 -1.7957e-07
1:57259948 T C 0.177008 -3.2911e-06
1:57262852 G A 0.532608 1.8796e-05
1:57269823 A C 0.068685 -6.8820e-06
1:57271815 G C 0.912726 -1.3814e-05
1:57272328 C T 0.074024 -6.7189e-07
1:57274531 A G 1.876220 -1.6252e-05
1:57275487 C T 0.144874 -1.2168e-05
1:57276195 T C 0.238137 2.5250e-05
1:57276278 T G 0.068558 -2.6225e-06
1:57278088 C T 0.851675 6.1487e-06
1:57278791 T C 0.072771 -1.1525e-06
1:57282068 C T 0.340841 -3.5655e-06
1:57282918 T C 0.087102 -1.3610e-05
1:57282951 A G 0.097225 2.0198e-06
1:57284057 G T 0.026408 -1.1071e-05
1:57284222 A G 0.048580 -1.8395e-05
1:57291371 A G 0.971904 2.0172e-05
1:57291548 G A 0.572210 -3.5668e-05
1:57297388 A C 0.228792 1.9834e-05
1:57301284 T C 0.187060 1.0831e-06
1:57301356 A G 0.238828 -1.8618e-05
1:57301657 C A 0.048405 -4.1253e-05
1:57302877 C T 0.058126 1.6908e-05
1:57304019 A G 0.434334 -9.2918e-06
1:57304687 G T 1.304144 -1.0956e-05
1:57308997 A G 0.278041 -5.1350e-06
1:57309227 T C 0.816913 -3.3803e-05
1:57310246 C G 0.599958 2.8717e-05
1:57311143 G A 1.095353 -1.8827e-06
1:57320444 A G 0.050852 4.9837e-06
1:57328926 C T 1.118570 -1.9747e-05
1:57332757 C T 0.056503 2.8299e-05
1:57333312 G A 0.044088 -2.9981e-05
1:57338232 A G 0.061434 1.6952e-05
1:57340727 A C 0.767527 -1.8644e-05
1:57347966 G C 0.079227 -1.3097e-05
1:57348427 A C 0.114266 -1.1816e-06
1:57351943 C T 0.105450 7.1171e-06
1:57352193 T C 0.268969 -2.5116e-06
1:57365481 C T 0.264554 -9.3190e-07
1:57367617 G A 0.030861 -1.5438e-05
1:57368794 A G 1.443497 -3.0629e-05
1:57372797 A G 0.308740 9.2328e-06
1:57379639 C T 0.089896 -7.7002e-06
1:57380064 T C 0.364224 -1.2690e-05
1:57383357 T C 0.030095 -2.9358e-05
1:57383358 T C 0.262828 7.9881e-06
1:57388628 T C 0.052748 -7.2787e-06
1:57400261 A G 0.364126 2.4210e-05
1:57401918 G A 0.040781 1.4999e-06
1:57401982 C T 1.817331 -4.4845e-06
1:57405625 A G 0.034185 3.1978e-05
1:57406927 C T 0.658367 -8.8091e-07
1:57409327 C T 0.183350 -7.5647e-06
1:57409744 C T 0.072658 2.5854e-05
1:57410145 C A 1.701952 5.9006e-06
1:57411779 A G 0.030741 4.0134e-05
1:57412947 C T 0.506018 -2.1658e-05
1:57415595 T G 0.105103 5.0629e-06
1:57418776 C T 0.026051 -1.9615e-05
1:57421337 G A 1.327783 -1.5317e-05
1:57422484 T C 1.940887 2.6324e-05
1:57422511 T C 0.104366 1.3474e-05
1:57426454 C T 0.573128 -1.2546e-05
1:57428381 G A 0.610248 -2.9123e-05
1:57429172 T C 0.478081 -4.0619e-05
1:57429324 G A 1.038508 -9.7323e-06
1:57430886 T C 0.221498 1.4103e-06
1:57430984 A G 0.116687 -1.7833e-05
1:57431251 A G 0.115717 -1.2883e-05
1:57431629 G A 0.051855 3.7862e-05
1:57432150 T C 0.025525 4.1316e-05
1:57436382 C G 0.022166 2.2918e-06
1:57438766 C A 0.090510 1.7714e-06
1:57440578 G A 0.047843 1.0163e-05
1:57444494 G A 0.164687 -6.4438e-06
1:57447820 C T 0.385867 -5.7602e-06
1:57468791 T G 0.148737 -1.5524e-05
1:57469707 T G 0.040115 -1.3447e-05
1:57471963 T C 0.071730 1.4420e-05
1:57477473 T C 0.289437 -4.7749e-06
1:57489239 T C 0.024285 9.4879e-06
1:57489540 G C 0.040420 -4.2762e-07
1:57503314 G A 0.032562 -2.3763e-05
1:57505224 T C 0.072272 1.7193e-05
1:57509619 C A 1.730713 2.2855e-05
1:57517318 A G 0.035853 1.0838e-06
1:57517439 T C 0.768602 1.8412e-05
1:57528772 G A 1.791352 3.2822e-05
1:57531697 G C 0.067127 8.4508e-06
1:57535549 T C 0.329568 1.3369e-05
1:57538409 T C 0.564157 7.0757e-06
1:57546892 G A 0.026333 6.0970e-07
1:57547097 G A 0.050908 3.1194e-05
1:57555902 T C 0.174567 3.6109e-06
1:57557002 A G 1.116090 1.4717e-05
1:57562729 C T 1.247679 3.0099e-05
1:57565206 C T 0.023922 1.9769e-05
1:57565437 A G 0.136065 1.4077e-05
1:57568923 A G 0.255930 6.6229e-06
1:57572720 G A 1.549502 3.3664e-05
1:57579610 G A 0.223936 -4.8954e-06
1:57584721 A G 1.372465 4.1486e-05
1:57590497 G A 0.136377 9.7574e-06
1:57599216 C T 0.298616 1.3468e-06
1:57602383 C T 0.344269 -7.6337e-06
1:57603383 C T 0.078513 1.3882e-05
1:57607457 C T 0.019955 -1.0039e-05
1:57609070 A G 0.024633 4.9591e-05
1:57612107 G T 0.159172 1.1265e-06
1:57615514 A G 0.198476 3.4264e-05
1:57617877 A G 0.087728 -5.0347e-05
1:57623521 G T 0.703763 1.5398e-05
1:57623635 T C 0.026924 -3.0746e-05
1:57625500 C T 0.039651 9.7421e-07
1:57625649 G A 1.146192 2.5749e-05
1:57628145 C T 0.200258 1.3986e-05
1:57634356 T C 0.035707 -4.5016e-07
1:57636976 C T 0.223073 8.5856e-04
1:57641320 C T 0.048931 3.7826e-06
1:57645301 A C 0.842964 7.1689e-06
1:57648439 T G 0.056591 -1.0589e-05
1:57651129 A C 0.021202 1.7887e-05
1:57654898 G A 1.959969 -8.4207e-06
1:57657613 A G 0.168179 -6.5931e-06
1:57658706 A G 0.041280 -1.1401e-05
1:57664223 C T 0.107680 5.9878e-06
1:57664413 A G 0.905183 3.0727e-05
1:57665337 G A 0.269280 -1.1153e-05
1:57665769 A G 0.184522 -1.4538e-05
1:57670074 T C 0.227386 -2.8614e-05
1:57672426 C G 0.146744 -6.5769e-06
1:57681932 G A 0.026145 6.6953e-07
1:57683637 G A 0.061450 -1.1585e-05
1:57684061 G T 0.768352 1.9805e-05
1:57700186 G T 1.342925 -4.9371e-05
1:57704206 C T 0.361981 -5.1723e-05
1:57705206 A G 1.130748 -1.2003e-05
1:57705235 A T 0.082353 -5.2337e-06
1:57706112 G A 0.045513 -1.8078e-05
1:57712996 A G 1.124997 2.5134e-05
1:57721731 C T 0.140943 -1.2440e-05
1:57731561 G A 0.202290 -2.1736e-06
1:57733573 G A 0.863520 -2.0484e-05
1:57735629 A G 0.026960 2.5591e-05
1:57739497 C T 0.130732 -1.8993e-05
1:57742783 A G 0.781601 -4.3696e-05
1:57751761 T C 0.761799 -5.8141e-05
1:57761472 A C 0.080493 3.0650e-06
1:57767095 C A 0.869933 -7.1479e-05
1:57767995 A C 0.052475 7.9854e-05
1:57769226 C T 0.022283 2.6004e-05
1:57774268 G C 0.145312 -9.4869e-06
1:57776938 T C 0.061070 -4.2447e-05
1:57778545 G A 0.517985 -2.3363e-05
1:57779221 A G 0.901953 -1.3431e-04
1:57779934 C G 0.071817 -9.3508e-06
1:57780985 G T 0.105811 7.3794e-06
1:57784499 A G 0.050774 1.8856e-05
1:57788128 C A 0.058224 1.2622e-05
1:57788438 A G 0.115198 -7.2506e-06
1:57788471 G A 0.064482 -1.1537e-05
1:57794173 A G 0.111364 5.1872e-06
1:57797536 T C 0.240198 1.9240e-05
1:57805550 C A 0.161873 8.5999e-05
1:57815429 A G 0.038528 -7.5062e-07
1:57816489 A G 1.041579 -7.3614e-06
1:57822753 A G 0.030637 -2.8875e-06
1:57829434 A G 0.205100 1.6321e-05
1:57829694 A G 0.070035 4.7576e-06
1:57831913 A G 0.095031 -1.5065e-05
1:57835005 A G 0.040044 5.3732e-06
1:57843193 G A 0.046386 -3.1034e-05
1:57847645 A C 0.037009 1.8178e-05
1:57848685 G A 0.613325 -3.4112e-05
1:57852910 C G 0.034010 -1.0678e-05
1:57856564 C T 0.849050 -1.4130e-05
1:57858443 T C 0.251074 -1.6130e-05
1:57858788 G A 0.178975 -1.6498e-05
1:57872860 T C 0.023302 1.1491e-05
1:57874879 C T 0.206701 1.8256e-05
1:57878306 T G 0.205834 1.6866e-05
1:57883320 C T 0.792890 4.5629e-06
1:57884310 A G 0.885825 -1.3352e-06
1:57886354 C T 0.137707 -5.4765e-05
1:57886384 C T 0.417897 -1.4342e-05
1:57887778 G A 0.114162 7.3449e-06
1:57903916 G T 0.412165 -2.3256e-05
1:57904244 T C 0.493356 -2.3878e-05
1:57909466 C T 0.119790 8.2088e-06
1:57914885 T C 0.044565 -3.7034e-08
1:57916599 A G 0.075524 1.0602e-05
1:57917151 A G 0.167001 -3.1095e-06
1:57922772 A G 0.065475 -4.5870e-05
1:57923730 C T 0.338075 5.8887e-06
1:57939359 A G 0.165219 2.6292e-06
1:57939857 C T 0.023996 -1.6761e-05
1:57943988 T C 0.320967 -1.6415e-05
1:57956702 C T 0.051914 2.1656e-05
1:57968069 A G 0.044185 8.8557e-06
1:57976249 G T 0.377756 -2.0381e-05
1:57982250 T G 0.077955 1.9738e-05
1:57984708 A G 0.026872 -3.0533e-05
1:57984991 A C 0.499776 5.9633e-05
1:57987253 T G 0.641930 -2.5787e-05
1:57988835 T C 0.100465 9.0231e-06
1:57992413 G A 1.464864 2.7854e-06
1:57997915 A G 0.023393 -3.6302e-05
1:58000333 C T 0.433402 -5.2355e-06
1:58039337 A G 0.035282 -1.9739e-05
1:58040173 G A 1.088829 1.6856e-05
1:58042716 C T 0.491184 -1.9216e-06
1:58042849 A G 1.969067 -5.3783e-06
1:58053560 T C 0.036259 -1.3184e-05
1:58062920 C G 0.549298 1.3189e-05
1:58065660 G T 0.547629 -3.0649e-05
1:58066509 T C 0.311791 -1.9132e-05
1:58075285 T C 1.953504 -7.7310e-06
1:58078467 A C 1.621462 1.7485e-05
1:58078598 A G 0.063699 -2.3038e-05
1:58082956 C T 0.038035 1.6332e-05
1:58091202 G A 0.024993 -2.8150e-05
1:58092574 A G 0.564219 7.1861e-06
1:58097887 A G 0.173532 -1.1684e-05
1:58102540 A G 1.101445 -1.6556e-05
1:58105676 A G 0.084934 2.4596e-06
1:58120489 T C 0.351838 -2.7876e-08
1:58127171 A C 1.682977 -2.1426e-05
1:58127654 T C 0.756891 -1.4445e-05
1:58137279 G C 0.668367 8.5907e-06
1:58138896 G A 0.390385 3.3242e-07
1:58140277 G C 1.281231 3.3449e-05
1:58143696 A G 0.291602 3.7315e-05
1:58147459 C T 0.022218 -1.2738e-06
1:58154811 T C 0.020075 4.9813e-05
1:58163362 C T 0.068104 3.1417e-05
1:58163523 T C 0.522059 1.5640e-05
1:58170165 G A 0.665673 -4.2917e-06
1:58176257 A C 0.158549 3.1106e-05
1:58182151 T C 1.368638 5.3111e-05
1:58185117 A G 0.387974 -6.6165e-06
1:58192889 C T 1.100286 4.0789e-05
1:58193166 C G 0.124718 1.4052e-05
1:58197855 A G 0.228451 -1.9354e-05
1:58207177 A G 0.148844 1.1512e-05
1:58207399 G T 0.073794 1.9430e-05
1:58207801 T C 0.134468 1.8503e-05
1:58207992 A G 0.255752 1.8946e-05
1:58213788 T C 0.027353 -4.5185e-06
1:58215377 A G 0.073216 -2.0960e-05
1:58220471 A C 0.117518 1.6329e-05
1:58222222 A G 0.148389 -3.2386e-05
1:58224457 A G 0.090354 4.1679e-06
1:58225373 T C 0.168082 1.0910e-05
1:58238692 T C 1.132173 4.8942e-05
1:58243493 A G 0.448245 4.6972e-05
1:58246111 G T 0.045662 1.1282e-05
1:58254631 C T 1.157325 -2.8551e-05
1:58260028 T C 0.373432 4.6205e-05
1:58272390 T C 0.028654 -4.4679e-05
1:58273678 T G 0.159175 -5.2002e-07
1:58278635 T C 0.074699 -2.1217e-05
1:58294764 C A 1.141989 8.1474e-06
1:58312692 G A 1.926599 -1.3563e-06
1:58315822 C G 0.022354 -7.4778e-06
1:58323829 T C 0.031897 -1.0551e-06
1:58330181 G C 0.070782 -3.5110e-05
1:58334623 T G 0.040959 3.5009e-05
1:58341444 A C 1.174294 -1.9941e-05
1:58343669 A G 0.064134 5.2899e-06
1:58345238 C T 0.213309 3.4950e-05
1:58352715 T C 0.625867 -8.1165e-06
1:58353372 A G 0.091370 9.8038e-06
1:58355724 A G 0.022328 -3.0475e-05
1:58367236 G A 0.625052 -8.7733e-06
1:58368024 C T 0.452380 -9.6765e-07
1:58372837 C T 1.198245 -6.2065e-06
1:58376778 A C 0.529563 1.3482e-05
1:58381275 T C 0.075160 -7.3119e-07
1:58381980 C T 1.265379 3.3055e-05
1:58382636 G A 0.335203 3.9550e-05
1:58387094 C T 1.283435 2.3859e-05
1:58398638 A C 0.043056 6.3276e-06
1:58399928 G A 0.216545 8.1310e-06
1:58402021 A G 0.044682 -3.7169e-05
1:58402877 A G 1.204536 3.6522e-05
1:58405316 T C 0.173678 2.9078e-06
1:58406492 A G 0.995128 5.3855e-05
1:58411847 G T 0.058483 1.1962e-05
1:58436784 G C 0.082830 -2.5254e-05
1:58436991 G T 0.827738 6.2020e-05
1:58441303 G A 1.828224 -2.4088e-06
1:58451042 T C 0.031731 -4.0761e-06
1:58455642 T G 1.827033 2.2240e-06
1:58456474 T C 0.077345 1.3564e-05
1:58457604 C T 0.166881 -1.0149e-05
1:58463540 G A 0.356379 6.3957e-06
1:58467375 T C 0.041998 1.8513e-05
1:58473015 T C 0.094269 -6.1923e-06
1:58480921 T C 0.157708 -3.4052e-05
1:58482029 G A 0.195856 -9.7510e-06
1:58482203 T C 0.858664 -3.6345e-05
1:58482548 G A 0.024165 -1.7663e-05
1:58487707 G A 0.097144 -1.8201e-06
1:58489443 G A 0.369554 -3.1373e-05
1:58499546 T C 0.045367 -7.0035e-07
1:58501315 A G 0.925018 2.6759e-05
1:58514211 A C 0.040703 6.6073e-07
1:58515408 A G 0.418582 5.4821e-05
1:58520774 C T 0.522857 6.5900e-05
1:58522420 G T 1.771926 5.4252e-05
1:58522624 C G 0.450056 6.0184e-05
1:58523346 T C 1.133838 -2.2419e-05
1:58526382 G T 0.516752 1.8841e-05
1:58527828 A C 0.286314 -1.8189e-05
1:58531254 G A 0.247355 -9.9366e-06
1:58532228 T C 0.097553 -4.4887e-07
1:58536721 A G 0.053407 1.3147e-05
1:58537361 A G 1.201767 1.5342e-05
1:58538655 C T 0.150460 -1.8332e-06
1:58542136 T C 0.074063 -1.0129e-05
1:58542251 C T 0.079289 -1.4408e-05
1:58543002 T C 0.049797 -3.8557e-06
1:58559510 A G 0.046581 4.2920e-06
1:58563696 T C 0.096898 -7.2940e-05
1:58564306 A G 0.152885 -2.5363e-05
1:58568671 C G 0.064621 -1.1095e-05
1:58569699 G A 0.207885 -1.8045e-05
1:58571279 C T 0.336216 1.3979e-05
1:58575099 C T 0.053452 3.3156e-05
1:58578556 A G 1.137529 -5.7614e-06
1:58578705 C T 0.193263 -1.0234e-05
1:58580112 C T 0.021721 -1.2168e-06
1:58585735 C T 0.065053 -5.7049e-05
1:58599249 A G 0.051797 7.1520e-06
1:58603765 C T 0.072879 3.5356e-05
1:58604174 T C 0.051505 -2.7505e-06
1:58609441 C T 0.058117 2.3993e-06
1:58614931 T G 0.283140 -3.5379e-05
1:58622123 C T 0.050742 6.0599e-05
1:58650298 A C 1.721992 -2.1085e-06
1:58663930 T G 0.361105 -1.3759e-05
1:58676997 A G 1.650343 -2.5133e-05
1:58677864 C T 0.110673 2.5547e-05
1:58680678 A G 0.090750 -5.3504e-06
1:58685101 A G 0.142625 -3.6358e-05
1:58685692 A G 0.057114 4.2972e-06
1:58686759 C A 0.469398 2.4788e-05
1:58695024 T C 0.024710 -2.4775e-05
1:58701291 G T 1.357434 -4.7192e-06
1:58710918 T C 0.054936 2.2233e-05
1:58718508 A G 0.037713 -6.8788e-06
1:58722748 A G 0.065747 -1.1127e-05
1:58724341 T G 0.285227 -1.9088e-05
1:58729208 G A 0.039979 3.9642e-06
1:58742150 A G 1.437362 2.6622e-05
1:58743424 T C 0.078273 -3.8306e-05
1:58745493 C G 0.131118 -7.5607e-07
1:58749094 G A 0.029696 -8.8138e-06
1:58755157 T C 0.032543 -9.4833e-06
1:58757915 C T 1.886305 2.2382e-05
1:58765046 G A 0.240194 -2.0111e-05
1:58767738 T G 0.521121 2.8700e-05
1:58779442 G T 1.311112 -6.0029e-06
1:58781125 G A 0.280650 6.6063e-06
1:58781235 G A 0.356418 4.2365e-05
1:58791397 G A 0.111247 -2.2975e-05
1:58800141 T C 0.245673 1.8667e-05
1:58801396 G C 0.208648 -1.1510e-05
1:58801506 T C 0.278313 -4.9316e-06
1:58802060 C T 1.167228 -2.9716e-05
1:58805941 C T 0.170182 -4.9123e-06
1:58807217 A G 0.261455 5.4934e-06
1:58808118 G A 0.045815 -2.2915e-05
1:58809669 C A 0.184963 -1.0592e-05
1:58810115 A G 0.594223 -3.9142e-05
1:58811029 T C 0.356324 2.1053e-06
1:58819144 G A 0.061353 -8.3392e-05
1:58820185 A G 0.989354 1.6676e-05
1:58823620 G T 0.201056 -1.5708e-05
1:58825516 G T 0.035363 1.0030e-05
1:58827046 A C 1.765362 -1.1663e-05
1:58833908 T G 0.190530 -4.6129e-05
1:58833911 A G 0.167105 -1.5292e-06
1:58848647 C T 0.277421 -4.8371e-06
1:58858413 A G 0.080409 -2.5990e-05
1:58859413 A G 0.034383 1.3622e-05
1:58860237 C T 0.943500 -1.3256e-05
1:58860533 C T 0.038930 -1.4364e-05
1:58860791 C T 0.428884 -7.6645e-06
1:58863384 T C 0.053387 -1.0583e-05
1:58864460 G A 0.047814 1.0621e-05
1:58865399 A G 0.915871 -1.0581e-05
1:58868627 A C 0.036256 -1.4220e-05
1:58871373 G C 0.388957 -1.9192e-05
1:58872522 T C 0.750146 6.9246e-06
1:58875590 G A 0.049937 -1.9037e-05
1:58878217 T G 0.021922 4.2559e-05
1:58882490 C T 0.117006 1.6346e-07
1:58883610 G T 0.443477 -2.1588e-06
1:58884883 T C 0.465844 1.1016e-05
1:58888234 A G 1.106531 -5.5749e-07
1:58889964 C A 0.020997 5.7113e-06
1:58908112 A C 0.905566 -1.6049e-05
1:58911601 C T 0.050025 1.0414e-05
1:58912438 A G 1.470009 -2.0976e-05
1:58912575 A G 0.270527 -2.1676e-05
1:58913469 A G 0.782033 -1.7531e-05
1:58915024 C T 1.259874 -2.2353e-05
1:58915624 C T 0.126061 -1.0816e-05
1:58919090 G A 1.625860 -3.0332e-05
1:58922216 A G 1.576102 -1.1007e-05
1:58922417 G A 1.764707 1.1147e-05
1:58922482 T C 0.044293 -5.0111e-07
1:58928888 A G 0.093295 8.3001e-06
1:58931305 C A 0.542816 8.3080e-05
1:58933274 T C 1.094947 -3.3557e-05
1:58934259 A G 0.035886 -3.5745e-05
1:58939634 A G 0.248991 -1.5337e-05
1:58942656 G T 0.045195 -1.0621e-04
1:58947961 C T 0.361900 6.1916e-05
1:58951759 C T 0.097878 -7.6356e-05
1:58963033 C T 0.037493 6.7008e-07
1:58980806 C A 0.083749 -1.6719e-05
1:58982787 T G 0.583080 3.6860e-05
1:58994951 T A 0.221154 -1.0237e-05
1:58996203 C T 0.335093 -4.9652e-06
1:58999098 C A 0.066871 -4.8023e-05
1:59004617 A G 0.028726 -2.3274e-05
1:59007461 C T 0.096317 -1.3298e-05
1:59008700 T C 0.101221 4.2074e-06
1:59014333 T G 1.416336 -3.3317e-05
1:59017337 G T 0.038385 1.0625e-05
1:59017597 T G 1.807860 -1.8952e-06
1:59025937 T C 0.055958 -6.9554e-06
1:59037867 A G 0.351481 4.5056e-05
1:59039944 A G 0.069662 1.1828e-06
1:59042001 A G 0.115879 -4.6390e-05
1:59042181 T G 0.143651 9.9155e-06
1:59042311 G T 0.191737 3.6322e-06
1:59042388 G C 0.110689 1.4457e-05
1:59050029 A G 0.022825 9.1506e-06
1:59050176 A G 0.120203 8.1941e-06
1:59057231 C T 0.049823 -4.3941e-05
1:59063483 G A 1.369404 1.3846e-05
1:59063915 C T 0.169815 8.9806e-07
1:59075102 C T 0.244722 -3.2625e-07
1:59078656 T C 0.058441 3.0364e-07
1:59083427 A G 0.707892 -3.0632e-06
1:59085705 T C 0.078773 6.1073e-06
1:59091880 T G 0.073726 -2.4423e-06
1:59095562 C A 0.192176 3.1860e-05
1:59102932 A G 0.054053 6.2126e-06
1:59112586 C A 0.038758 -5.1549e-06
1:59116273 T C 0.024840 5.2653e-06
1:59127193 T C 0.580970 -4.5288e-05
1:59130407 T C 0.332447 -2.8731e-05
1:59146416 C T 0.271198 1.6088e-05
1:59149838 A C 1.760082 -7.5778e-05
1:59155337 A C 0.077913 -2.4621e-05
1:59162148 C T 0.820555 1.2383e-06
1:59170546 G A 0.059152 1.0193e-05
1:59175338 A G 0.058110 -1.6807e-06
1:59176293 T C 0.053702 5.2751e-06
1:59180079 A G 0.055731 1.3375e-05
1:59188451 C T 0.030128 -1.1466e-05
1:59190998 T G 0.162058 -1.2615e-05
1:59191537 A T 0.056039 -1.8162e-05
1:59203121 C T 1.138668 -1.5494e-05
1:59205102 A G 0.589711 -4.3268e-05
1:59206384 A G 0.071963 -2.6194e-07
1:59207425 T C 0.041254 9.2329e-06
1:59212509 G A 0.046918 2.4052e-05
1:59220130 A G 0.067049 -2.9069e-05
1:59221647 T C 0.528719 -5.1188e-05
1:59222132 G C 0.058655 2.1427e-05
1:59230033 A G 1.274084 9.3924e-06
1:59230808 G A 1.390311 1.3222e-05
1:59231743 G C 0.058723 8.7203e-06
1:59237836 T C 0.225238 -5.3476e-05
1:59240455 A G 0.110819 -2.8544e-05
1:59243638 T C 0.072246 1.2797e-05
1:59250452 G A 1.271263 5.2111e-06
1:59251097 G T 0.138194 -1.2058e-05
1:59272428 G C 0.025636 -5.0424e-06
1:59275556 G C 1.869924 -2.3378e-06
1:59275567 A G 0.101559 4.1003e-05
1:59277650 A G 0.067559 1.8676e-05
1:59286306 G A 0.553306 -2.3693e-05
1:59293500 T C 0.029044 -5.9014e-06
1:59304026 T C 0.684210 3.0171e-05
1:59307485 C T 0.033215 2.4758e-05
1:59308629 C T 0.047769 5.6988e-06
1:59312290 G A 0.087209 2.6576e-05
1:59312341 T C 1.873189 3.3904e-06
1:59313244 G T 0.089215 -5.7056e-06
1:59313473 T A 0.032513 -7.7765e-06
1:59317443 G A 0.062774 4.2580e-05
1:59317783 G T 0.062161 -4.1928e-06
1:59320845 C A 0.218746 4.3521e-06
1:59325441 T C 0.110757 6.2325e-05
1:59325626 C T 0.049856 1.6862e-05
1:59325656 G T 1.333720 -1.0052e-05
1:59330272 C A 0.449437 1.5976e-05
1:59336866 A T 0.138915 4.5738e-06
1:59338256 T G 0.699430 -2.8882e-05
1:59346172 A C 0.045922 2.6375e-05
1:59346518 G A 0.588420 2.5704e-05
1:59348528 A G 0.246751 -3.3206e-05
1:59353441 G A 0.931240 -6.9393e-06
1:59356826 C T 0.650324 1.5871e-05
1:59357800 G A 0.028417 2.7749e-06
1:59361144 T C 0.048499 -2.2818e-05
1:59377500 A G 0.035412 4.4443e-05
1:59377673 G A 0.074440 -6.5967e-05
1:59379487 A G 0.057724 5.4126e-06
1:59392781 G C 0.178965 -2.8466e-05
1:59392956 T C 0.093662 -1.5751e-05
1:59394353 T C 1.761234 -3.0161e-05
1:59396047 T G 0.103620 2.6935e-06
1:59396262 A C 0.609660 -1.3540e-06
1:59397257 T C 0.046681 7.3379e-05
1:59398127 T G 0.298863 -3.5026e-05
1:59398957 A C 0.028959 -5.1524e-05
1:59399138 G C 1.600786 -4.0443e-05
1:59401753 G A 0.037889 4.5909e-06
1:59415757 G A 0.951361 -1.2991e-05
1:59423103 A G 1.274986 2.7871e-05
1:59423530 T C 0.056205 -1.5015e-05
1:59430345 C A 0.409260 7.4553e-06
1:59435778 T C 0.827225 5.2268e-06
1:59436952 C T 1.852153 3.1839e-05
1:59436956 T G 0.152998 -5.1695e-06
1:59443050 A G 1.057503 2.8097e-07
1:59444380 A G 0.063946 2.3293e-05
1:59456302 T C 0.080435 -2.0552e-05
1:59466301 A G 0.783783 9.3674e-06
1:59470439 G A 0.383595 2.6027e-06
1:59486551 A G 0.433694 6.9515e-07
1:59488579 G T 0.028644 3.5710e-05
1:59489710 C A 0.651440 3.3895e-05
1:59489756 A G 0.030809 -2.0428e-05
1:59491269 A G 0.041073 -7.4393e-06
1:59499623 G C 0.276434 5.2468e-05
1:59500790 A G 0.044056 2.2585e-05
1:59510199 A G 0.292975 -6.3222e-05
1:59515189 G T 0.907238 2.8848e-06
1:59525513 C A 1.724128 1.7664e-05
1:59527133 T C 0.104360 -8.8679e-06
1:59528844 C T 0.985653 1.5126e-05
1:59530741 C T 0.084830 -4.0704e-05
1:59538207 G C 0.042306 -1.5404e-05
1:59548231 G C 0.117548 -2.6429e-05
1:59552704 G T 0.425180 -1.2909e-05
1:59553662 A G 0.971920 1.0717e-05
1:59558111 G A 0.151460 4.1799e-05
1:59567263 T C 1.538281 1.3881e-05
1:59567429 A G 0.022393 -1.6985e-05
1:59572316 C T 1.929131 -6.4834e-06
1:59573856 T G 0.049301 -4.7496e-05
1:59578785 C T 1.636312 1.6741e-05
1:59581150 T C 0.101192 2.5015e-06
1:59582235 A G 0.115363 2.4509e-05
1:59590817 A G 0.533075 -1.5729e-05
1:59603757 A G 0.827656 5.2263e-06
1:59608141 T C 0.051596 3.0944e-05
1:59610174 T C 0.114182 3.4994e-05
1:59611918 A G 0.046850 2.7143e-05
1:59612775 T C 0.060983 5.4132e-05
1:59616735 G A 0.051777 -8.8868e-06
1:59623095 C T 0.994456 -3.4142e-05
1:59628252 C T 0.064495 9.1168e-06
1:59629174 T C 0.114013 9.8793e-06
1:59631699 A G 0.333479 5.7805e-05
1:59636522 G T 0.055270 -9.7221e-06
1:59638619 G A 0.602620 -1.6494e-05
1:59647365 C T 0.871108 -4.9332e-05
1:59651063 T G 0.559042 -1.0731e-05
1:59653158 A G 0.034321 -1.6166e-05
1:59653865 C T 0.031877 -5.0202e-05
1:59654586 A G 0.048905 -1.7753e-05
1:59655033 G C 0.025149 2.4066e-05
1:59657790 A G 0.098796 2.1433e-05
1:59662719 G A 0.058334 -2.5307e-06
1:59664234 C T 0.067270 1.6337e-05
1:59669115 C T 0.049781 2.5758e-05
1:59669488 C T 0.589257 -1.4974e-05
1:59671794 C T 0.105957 -1.2479e-04
1:59676925 C T 0.084823 7.9593e-06
1:59680579 G A 0.214831 2.6570e-05
1:59682600 G A 0.076303 8.6015e-06
1:59687865 G A 0.141554 2.2021e-05
1:59688897 T C 0.031958 -4.2875e-05
1:59694611 T C 1.256771 -1.9366e-04
1:59697051 T C 0.035509 5.0173e-06
1:59697263 G C 0.067912 -1.5805e-04
1:59697917 A C 0.306786 -7.3322e-05
1:59700013 G A 0.260416 1.5416e-05
1:59707885 T C 0.084810 -5.3906e-05
1:59715658 C T 0.098790 1.5028e-05
1:59724960 C T 0.051589 7.6446e-06
1:59728695 C A 0.332100 4.3180e-05
1:59733452 C T 1.811047 -7.4391e-05
1:59733588 A G 0.068786 7.1841e-06
1:59740965 C T 0.449021 -3.1973e-06
1:59742252 A G 0.039560 -6.2056e-05
1:59743914 A G 1.707132 -3.7241e-05
1:59747787 G T 0.161168 1.4428e-05
1:59760597 C G 0.423606 2.4973e-05
1:59760627 G A 0.064235 -5.5208e-05
1:59776113 G A 0.026872 -3.5858e-06
1:59786416 T C 0.091782 2.0097e-05
1:59787205 C T 0.103639 4.0143e-05
1:59787350 G T 0.679643 3.2456e-05
1:59788373 C T 0.184438 -4.1548e-05
1:59794792 A G 0.298418 -4.8204e-06
1:59802531 G A 0.248939 1.2987e-05
1:59814093 C G 0.137899 -3.1532e-05
1:59830402 A G 0.480596 2.6257e-05
1:59834078 G A 0.023873 1.1449e-05
1:59843797 G A 0.220820 1.7406e-05
1:59848388 A G 0.093155 9.5628e-06
1:59853319 G A 0.389353 8.0251e-06
1:59857051 G A 0.116983 -3.3412e-05
1:59868797 G A 0.060093 2.3087e-05
1:59881472 T C 0.585122 6.6181e-06
1:59889341 T C 0.130411 -2.5833e-06
1:59892333 A C 0.412583 -3.1009e-05
1:59894984 A G 1.266339 1.3316e-05
1:59895153 A G 0.041141 -1.4152e-05
1:59896107 C T 0.031793 5.0695e-06
1:59898756 A G 0.080042 1.1070e-05
1:59901810 G A 0.093116 1.9906e-05
1:59903857 A C 1.154936 -5.0423e-06
1:59904510 G A 0.858547 2.4791e-05
1:59904743 A C 0.040803 1.1358e-05
1:59907566 G C 0.044380 -8.0413e-06
1:59912537 A C 0.190027 6.6672e-06
1:59921216 T C 0.165573 -1.3434e-05
1:59921580 C T 1.913508 -5.6727e-05
1:59925666 G T 0.336313 -1.2035e-05
1:59940664 A G 0.891755 5.6278e-06
1:59947601 T C 0.893186 -2.0216e-06
1:59952255 A G 0.519261 1.6787e-05
1:59971351 G A 0.702225 -9.3473e-07
1:59973874 C A 0.273344 -1.5920e-06
1:59979255 A C 0.256342 -6.8643e-06
1:59979612 T C 0.039362 1.4122e-07
1:59983414 A G 0.030936 1.4902e-05
1:59986885 T C 0.081655 1.3512e-04
1:59992986 G A 0.928673 2.0049e-05
1:59995378 C T 0.040342 1.4328e-05
1:60007275 C T 0.591932 1.0906e-05
1:60011126 G C 0.074651 6.7846e-05
1:60019853 T C 0.139658 7.7004e-06
1:60030573 T G 0.047473 -1.4072e-05
1:60032769 G C 0.063985 -2.1928e-05
1:60045290 A G 0.203650 4.9047e-05
1:60045860 G A 0.239503 5.6927e-05
1:60058965 G A 0.074424 3.5825e-06
1:60064465 G A 0.023740 -9.5890e-06
1:60065610 G C 1.654836 -2.5405e-05
1:60066975 T C 0.055841 2.1435e-05
1:60084516 A G 0.178290 4.8847e-05
1:60093683 G A 0.091364 -1.3288e-06
1:60098195 T C 0.064397 1.3553e-05
1:60101106 T C 0.030540 5.0228e-06
1:60132351 A G 0.061252 -6.3748e-06
1:60155495 A G 0.059655 2.7602e-05
1:60161256 A G 0.398165 1.7532e-05
1:60162451 G A 0.109446 -4.1489e-05
1:60164778 C T 1.115191 1.6153e-05
1:60165348 G A 0.103724 -4.6194e-05
1:60173734 T C 1.710975 5.0439e-05
1:60180537 C G 0.056270 3.8347e-06
1:60183673 T G 1.680640 -1.6942e-05
1:60183723 G A 0.088822 5.4539e-05
1:60183913 G C 0.600585 6.1679e-06
1:60184415 A G 0.023393 -1.3518e-05
1:60184785 T C 0.119476 -3.1479e-06
1:60185960 G A 0.167907 4.8772e-05
1:60187588 G A 0.182237 -2.3249e-05
1:60188326 A G 1.340698 8.5049e-06
1:60191957 T G 0.257657 -1.1897e-05
1:60195895 T C 0.333759 1.1193e-06
1:60196997 T C 0.041868 2.8003e-05
1:60197393 A G 0.089611 -3.5810e-06
1:60201195 C T 0.766658 -1.2072e-05
1:60205784 C T 0.138912 3.9399e-05
1:60210374 A C 0.797055 1.4395e-05
1:60210649 C T 1.685191 -2.8642e-05
1:60212879 G C 0.174781 -2.4959e-05
1:60215739 T A 0.048207 -1.8010e-05
1:60216191 G C 0.020329 1.2463e-05
1:60217911 G T 0.922490 8.7209e-06
1:60219857 G A 0.225140 -4.8672e-05
1:60222210 C T 0.061405 -1.6538e-05
1:60222974 C T 0.164933 -2.7756e-05
1:60223332 C T 1.743398 -4.9905e-06
1:60227628 T C 0.205957 5.5248e-05
1:60228854 A G 0.294517 2.0107e-05
1:60228920 G T 0.084440 2.1933e-05
1:60229150 A G 0.088442 2.6391e-06
1:60232433 T C 1.126087 -1.9440e-05
1:60238038 A G 0.094739 -6.5348e-06
1:60239689 C T 0.049216 -5.1659e-05
1:60240601 A G 1.536227 -1.6207e-06
1:60241193 A G 0.079279 -9.8259e-06
1:60244033 A G 0.201994 3.3729e-06
1:60244994 T C 0.097232 2.3184e-05
1:60248093 G A 0.074420 -2.0919e-05
1:60250531 T C 0.026379 -2.1551e-05
1:60257931 G A 0.609125 -9.4670e-07
1:60264322 A G 0.053335 2.4265e-05
1:60272522 G A 0.683415 1.2874e-05
1:60274050 A G 0.039414 -9.8677e-06
1:60283140 G A 0.522283 -7.0732e-06
1:60290318 G A 0.066468 -2.1606e-05
1:60299038 T C 0.026937 -5.4010e-05
1:60299125 G A 0.061810 2.1341e-05
1:60313829 G A 0.057162 2.7799e-05
1:60315114 A G 0.066682 1.2746e-05
1:60315143 T C 0.022916 1.3297e-06
1:60331495 A G 0.097683 -6.7382e-06
1:60334823 G T 0.147370 -2.8654e-05
1:60351367 T C 0.021276 1.0254e-05
1:60373305 G A 0.316617 -1.1009e-05
1:60383109 G A 0.526729 -1.1570e-05
1:60385571 T C 0.037999 1.1511e-05
1:60385743 A G 0.054494 2.9352e-05
1:60389431 C A 0.033705 3.8540e-06
1:60394522 C T 0.289567 -5.3172e-06
1:60397497 T C 0.060551 -5.3866e-06
1:60421530 T C 0.211829 -1.3687e-05
1:60421783 A G 0.066987 1.9603e-05
1:60423407 A C 0.315569 -8.7299e-06
1:60424226 T C 0.023487 2.7161e-05
1:60442976 A C 0.063985 -1.1865e-05
1:60444070 G T 0.164690 2.9836e-06
1:60449128 T C 1.473683 2.8498e-05
1:60451141 G C 0.021166 1.7951e-05
1:60455797 G A 0.132475 2.8797e-05
1:60455972 A G 0.963153 -1.1975e-05
1:60460733 A C 1.085355 -1.3186e-05
1:60461056 C T 0.115334 1.9515e-05
1:60463125 A G 0.129216 1.6722e-05
1:60465283 A G 0.094512 7.2657e-06
1:60466814 C T 0.874990 4.5013e-06
1:60472472 A G 0.118749 6.5696e-06
1:60494904 A C 0.360420 -2.9123e-06
1:60502075 T C 0.801174 4.4373e-05
1:60504651 T G 0.303361 6.2785e-06
1:60506762 A G 0.152379 -9.0958e-06
1:60524867 C T 0.033886 9.8989e-06
1:60524982 T C 0.030907 -7.4436e-06
1:60536364 C G 0.156497 4.8618e-06
1:60537034 C A 0.363075 1.5633e-05
1:60543901 A G 0.031345 -6.8590e-06
1:60544418 C T 0.546036 -3.1061e-05
1:60572327 G A 1.703153 4.3345e-06
1:60579337 A G 0.046535 1.2294e-05
1:60583976 T C 0.077280 -7.1530e-06
1:60585118 T C 0.396432 5.7878e-06
1:60591535 A G 0.040862 1.6659e-05
1:60593303 A G 1.400506 5.2676e-06
1:60594223 G A 0.102578 -4.7300e-05
1:60616000 G A 0.311476 6.3204e-08
1:60619324 T C 0.051881 -2.8433e-05
1:60628440 G T 0.030852 -1.4582e-05
1:60631000 A G 0.160454 -3.9014e-05
1:60648678 C T 1.255063 -2.0438e-08
1:60652078 C T 0.089250 -2.9537e-05
1:60659261 G A 0.053485 1.0647e-05
1:60661574 A T 0.029673 2.9507e-06
1:60662274 G T 0.202919 -1.2767e-05
1:60663224 T C 0.076095 2.9739e-05
1:60669976 G A 0.452355 4.5157e-05
1:60677935 G A 0.041056 1.5037e-05
1:60686304 A C 0.144683 -4.2568e-05
1:60717715 A G 0.065079 -3.7876e-05
1:60722239 A G 0.344100 -2.2692e-05
1:60722770 C T 0.080545 7.0190e-05
1:60729984 T C 0.091140 1.9387e-06
1:60734641 C A 0.439047 -1.2925e-05
1:60737832 G A 1.203971 6.0594e-06
1:60739301 G A 0.314452 -7.1038e-06
1:60758787 T C 0.030868 -8.3631e-06
1:60761119 C T 0.025227 2.6355e-05
1:60761309 T G 0.026580 -1.0359e-05
1:60762564 A G 1.270488 1.1536e-06
1:60772088 G A 0.047081 -1.1109e-05
1:60772543 A G 0.030683 2.1906e-05
1:60782072 A G 0.104886 -9.2616e-06
1:60784221 C A 0.029901 -1.7748e-05
1:60786081 C T 0.022036 1.0945e-05
1:60787155 G A 0.440478 5.8982e-05
1:60787556 G A 0.590961 -1.3555e-05
1:60805150 G A 0.789992 -1.5843e-05
1:60805484 C A 0.078234 -7.5405e-06
1:60810205 G A 0.047801 -9.2836e-06
1:60820075 C T 0.046467 -1.2287e-06
1:60824982 C T 0.317487 4.8850e-05
1:60833326 T G 0.034743 -9.4381e-06
1:60834294 A G 1.970307 1.8985e-06
1:60841810 T C 0.139960 2.7429e-05
1:60860355 A C 0.079815 3.6761e-05
1:60868541 T C 0.039135 -8.3835e-06
1:60869362 T G 1.235946 -2.0653e-05
1:60873792 A G 0.375711 -4.0749e-05
1:60875863 T C 0.538810 4.2542e-05
1:60878658 C A 0.160626 -2.0292e-05
1:60881498 G A 1.234826 3.8248e-05
1:60882028 T C 1.447434 2.6197e-05
1:60882355 A G 0.214754 -2.0962e-05
1:60882720 C G 0.329471 4.9028e-05
1:60896027 T C 0.029417 5.6437e-06
1:60897899 T C 0.063105 8.4657e-05
1:60907394 A G 1.151051 1.7660e-05
1:60907473 A C 0.472300 -1.4252e-05
1:60907919 C T 0.062661 -1.0453e-05
1:60912458 C T 0.627321 7.9339e-07
1:60918046 G A 1.954403 -6.1174e-06
1:60918108 T A 0.060577 -7.6358e-06
1:60921087 G A 1.956269 -4.6945e-06
1:60927611 T C 0.064615 -7.1972e-07
1:60933706 T C 0.079143 3.9240e-05
1:60949956 C A 0.044257 3.4732e-05
1:60950857 G A 0.182844 2.8715e-06
1:60955805 A G 0.076339 -9.8375e-06
1:60963906 A G 0.659282 1.3229e-05
1:60966932 T C 0.050826 -4.2445e-06
1:60968505 A G 0.101179 1.5439e-05
1:60972364 C A 0.069730 -1.1668e-05
1:61002170 G A 0.139603 3.8860e-05
1:61003563 G A 0.035354 8.2139e-06
1:61004768 A G 0.115646 2.6209e-05
1:61010758 A G 0.735257 2.3089e-05
1:61014885 A G 0.047211 -1.0804e-05
1:61031785 T C 0.086076 1.5509e-05
1:61041875 C T 0.277781 -1.0345e-05
1:61048439 T C 0.190338 -7.4398e-06
1:61049576 G A 0.059934 5.6599e-05
1:61050982 T C 0.036567 -2.7915e-05
1:61059259 C G 0.855298 2.5649e-05
1:61061996 A G 0.528320 4.2934e-05
1:61067995 G A 0.032302 -1.6965e-05
1:61074119 G A 0.101004 -7.1404e-06
1:61086135 C T 1.085472 2.2402e-05
1:61088072 C T 0.098284 -2.7538e-05
1:61090200 G A 0.228886 -1.9929e-05
1:61095558 C G 0.932776 2.4683e-05
1:61122907 C T 0.065069 -3.5165e-06
1:61129957 A C 0.256053 -2.0607e-05
1:61130538 C T 0.037590 -2.6094e-06
1:61132785 C T 1.177634 1.6297e-05
1:61135757 T C 0.128307 1.4728e-05
1:61136248 G A 0.332233 -2.4599e-05
1:61140736 T C 0.097326 -2.2742e-05
1:61143560 T C 0.867937 2.7089e-07
1:61145957 T C 1.725770 -7.9932e-06
1:61149713 G T 0.421289 -2.3951e-05
1:61156717 C T 0.718058 1.6195e-05
1:61161867 G A 0.087024 7.8395e-06
1:61170302 G A 0.127496 4.8075e-06
1:61176593 G A 0.057646 7.6745e-06
1:61191349 A G 0.031627 3.2559e-06
1:61193964 A G 0.048512 1.0840e-05
1:61198617 C T 0.647721 -4.0311e-05
1:61205469 C T 0.046415 1.5323e-05
1:61211814 T C 1.474134 -3.2989e-05
1:61224069 G T 0.290479 -2.5445e-05
1:61226270 C T 0.061323 -4.1136e-06
1:61226591 G A 0.128019 3.8297e-06
1:61231464 A G 0.252798 2.8003e-05
1:61234694 T G 0.051865 2.6707e-05
1:61235822 C A 0.341711 7.6797e-06
1:61236118 C A 0.657143 2.2890e-05
1:61250591 G A 0.273146 -2.4691e-06
1:61251434 T C 0.025687 -4.8023e-05
1:61252247 C T 0.028547 -3.0025e-06
1:61252600 C T 0.031803 -2.4316e-06
1:61256246 T C 0.049051 1.8751e-05
1:61256836 T C 0.029621 1.6974e-05
1:61263297 T C 0.091792 1.9491e-06
1:61265344 C A 0.121507 -5.0443e-06
1:61275271 A G 0.188342 1.0264e-05
1:61279101 T C 0.061223 -3.4856e-05
1:61279691 C A 0.115866 1.1871e-05
1:61280998 G A 0.107206 5.7426e-05
1:61298261 C T 0.104000 9.9499e-06
1:61301109 T G 0.037421 -1.9283e-05
1:61303445 A G 0.060947 9.3195e-06
1:61303553 G A 0.359212 -7.2257e-06
1:61304565 T C 0.327897 -4.7923e-07
1:61306445 G A 0.062550 -2.7585e-05
1:61317694 T G 0.078542 7.2430e-06
1:61319513 C T 0.047405 1.1571e-05
1:61322512 T C 0.882219 -2.2557e-05
1:61324813 G A 1.291884 3.4363e-06
1:61326270 T C 0.037499 3.4737e-06
1:61329593 C T 0.213812 1.4674e-05
1:61329988 T C 0.047116 -1.0037e-05
1:61330571 G A 0.025756 -9.8412e-06
1:61331793 G A 1.848397 1.2785e-05
1:61337285 A G 0.046172 1.1001e-05
1:61345009 C T 0.132809 1.3670e-05
1:61355371 G A 0.122939 3.8977e-05
1:61355513 A G 0.261743 -5.8707e-07
1:61362390 C A 0.047785 -9.7985e-06
1:61363707 G A 0.137532 1.9923e-05
1:61370659 A G 0.147789 1.4279e-05
1:61372143 C A 0.152002 -1.8034e-05
1:61373796 C T 0.730184 -1.1167e-05
1:61373881 T C 0.049645 -1.1736e-05
1:61374161 C T 0.038995 -8.2969e-06
1:61375373 G A 0.145170 -2.8912e-05
1:61375501 G C 1.142589 -6.1625e-06
1:61375907 T C 0.051829 -2.2699e-05
1:61376298 A G 0.060350 -9.1443e-06
1:61382552 G A 0.092973 3.3885e-05
1:61383274 A G 0.230678 8.4196e-06
1:61386502 A G 0.451105 -4.1081e-05
1:61389414 C A 0.377220 -2.2362e-05
1:61391058 G A 1.539576 -1.1698e-05
1:61395346 A G 0.718386 -1.4353e-05
1:61398759 A G 0.178378 2.2215e-05
1:61403037 C T 0.051089 3.9842e-06
1:61404261 C G 0.031173 -1.7859e-06
1:61409064 C T 0.359667 1.0181e-05
1:61410598 A G 0.310690 -3.3474e-05
1:61412781 C T 0.378866 2.1933e-05
1:61413948 G A 0.078883 -2.5801e-05
1:61417372 G T 0.164541 -3.0330e-06
1:61424432 A G 1.878243 -3.4327e-06
1:61425793 T C 0.043520 2.5005e-06
1:61433136 C A 0.390707 -4.1115e-06
1:61435791 A G 0.022302 1.6095e-05
1:61437558 A G 0.046415 -3.6155e-06
1:61443189 T C 0.116840 -8.0927e-06
1:61447172 C A 0.324716 -2.0352e-05
1:61451316 T C 0.115084 5.9679e-06
1:61456066 G A 0.404618 -2.5731e-05
1:61457396 C A 0.030923 -5.8567e-06
1:61463401 T C 0.044578 -3.2037e-05
1:61466863 T C 0.164197 2.5372e-06
1:61467028 C T 0.021163 -4.6727e-06
1:61467293 C T 0.374094 -3.1714e-05
1:61467636 G A 1.821197 -2.8985e-05
1:61470121 T C 0.044981 4.3127e-06
1:61472174 G A 0.130365 2.6208e-05
1:61475332 T C 0.043066 7.9896e-06
1:61477302 T C 0.080152 -1.2309e-05
1:61479901 C A 1.173983 2.5164e-05
1:61481275 G T 0.041599 -1.6507e-05
1:61489787 C T 0.118112 2.4520e-05
1:61491266 C T 0.079954 -1.9077e-05
1:61496000 T C 0.035061 -7.0274e-08
1:61497011 A C 0.111919 -2.0183e-06
1:61505869 T C 0.023445 -2.8313e-06
1:61506372 C T 0.268527 4.6837e-05
1:61507613 A G 0.080208 -5.1755e-05
1:61510992 G T 0.033899 2.5353e-06
1:61512307 A G 0.680432 -1.9567e-06
1:61522880 T C 0.204789 3.0166e-05
1:61528110 A G 0.029297 1.4749e-05
1:61535462 C T 0.034477 1.7366e-05
1:61536772 A G 0.218016 3.6808e-05
1:61540140 T C 0.046162 1.7273e-05
1:61546697 G A 0.090289 -2.0657e-05
1:61549616 T C 0.220320 4.5001e-05
1:61550357 G A 0.063274 -3.6014e-05
1:61552704 A G 0.033195 -2.7203e-05
1:61560172 A G 0.032685 -5.6491e-06
1:61564006 A G 0.447314 -6.0901e-05
1:61567939 A G 0.188024 2.5768e-05
1:61574202 A G 1.874224 1.3130e-05
1:61585883 G A 0.053309 4.0368e-06
1:61587696 A G 0.137409 -4.7690e-05
1:61592380 G A 0.733661 1.4167e-05
1:61597165 C T 0.271211 -4.5730e-05
1:61602342 G A 1.911895 3.2278e-05
1:61602963 G A 0.177995 2.6883e-05
1:61606167 G A 1.687235 -1.0840e-05
1:61607034 T C 0.192747 5.2154e-05
1:61613276 A G 0.049937 2.5692e-06
1:61623041 T C 0.081224 -1.4201e-05
1:61624740 C A 0.037431 3.4459e-06
1:61625310 T C 1.818364 -8.2673e-06
1:61629032 T C 1.492726 9.6500e-06
1:61638751 T C 1.844561 1.2870e-05
1:61642324 C A 0.025003 3.1552e-06
1:61644675 T C 0.119677 -6.1124e-05
1:61651225 C G 0.070486 1.1601e-05
1:61652197 C T 0.197541 -2.5977e-05
1:61658686 T G 0.023104 6.3590e-06
1:61659403 G A 0.035464 -4.1835e-06
1:61667457 A T 0.047353 2.3126e-05
1:61667854 A G 0.058276 -6.4182e-05
1:61668228 C T 0.056851 2.4219e-05
1:61668693 T C 0.031121 2.0832e-05
1:61669039 G A 1.036210 1.4499e-05
1:61669109 A G 0.426531 6.6100e-05
1:61669535 C A 0.366353 -3.7050e-05
1:61672262 A G 1.115496 -5.1143e-05
1:61676416 G A 0.152518 1.3160e-05
1:61676932 G A 0.093097 -1.0527e-06
1:61677702 C T 0.216123 -9.4782e-06
1:61678834 T A 0.046828 3.7348e-06
1:61688018 G T 0.150554 -2.2836e-05
1:61693177 A G 0.045591 -3.9107e-05
1:61712081 G A 0.140015 -3.1343e-05
1:61712918 C T 0.190222 -9.4238e-07
1:61713131 G A 0.149185 -3.2606e-05
1:61719685 T G 0.049658 1.4870e-05
1:61735848 C T 0.107398 -6.2485e-05
1:61738270 T C 0.916852 2.5285e-04
1:61745369 C T 0.045315 -2.6086e-05
1:61745531 G A 0.033552 4.4480e-05
1:61751459 A G 0.065692 5.3813e-07
1:61752153 A G 1.129138 -2.2031e-05
1:61752955 A G 0.476198 -1.9221e-05
1:61753529 C T 0.200264 2.0639e-05
1:61753668 C T 0.049132 2.2503e-05
1:61756434 T G 1.534889 7.3641e-06
1:61757024 G A 1.569883 -1.1237e-05
1:61758528 G A 0.046889 8.2914e-06
1:61760357 C T 0.059016 6.4059e-06
1:61764140 T C 0.065449 -1.5013e-05
1:61764835 A C 0.085414 7.3621e-06
1:61772301 C T 0.205156 2.8313e-05
1:61778594 G A 0.268965 -1.2712e-05
1:61782971 G A 0.273292 3.9985e-05
1:61786579 G T 0.117194 9.7384e-06
1:61788997 G A 0.110118 -2.2857e-05
1:61791863 A G 1.255093 -2.2255e-05
1:61799059 A G 0.110485 -1.4241e-05
1:61800724 C T 0.061070 -2.1738e-05
1:61800920 A G 0.051005 2.6091e-05
1:61807924 T C 0.031868 3.7842e-07
1:61812773 A G 0.744362 3.4424e-05
1:61816941 A G 0.211196 8.4887e-06
1:61817477 A G 0.051761 6.5858e-06
1:61820072 G C 0.123903 4.0234e-06
1:61821819 C T 0.965841 -3.4750e-05
1:61822283 C G 1.714974 2.0974e-06
1:61823428 A G 0.033435 -1.9944e-06
1:61824389 A G 0.382202 -3.0670e-05
1:61826756 A G 1.590731 -5.1068e-06
1:61827175 C T 0.154537 -1.5283e-05
1:61831890 T C 0.955344 -3.2453e-05
1:61831938 G A 0.153343 -1.4154e-05
1:61836192 A G 0.186382 3.3856e-06
1:61837930 T A 0.165774 -1.6805e-06
1:61842344 G A 0.220301 -9.7986e-06
1:61842965 C A 0.545542 -3.4564e-05
1:61851376 G A 0.108190 2.9670e-05
1:61855596 A G 0.055754 3.6512e-05
1:61856028 C T 0.035801 -1.3591e-05
1:61856661 A G 0.030232 4.8673e-06
1:61859802 T G 1.048016 -1.0648e-06
1:61863483 T C 0.113260 -6.7025e-06
1:61864763 T C 0.580214 1.3746e-05
1:61865000 C T 0.418770 -4.8858e-05
1:61869068 T C 0.536376 4.3429e-05
1:61870526 G A 0.024649 2.6524e-05
1:61872824 G A 0.145734 -8.1980e-06
1:61873528 A G 0.082016 -1.0865e-06
1:61873677 G T 0.931461 6.8020e-05
1:61874054 T C 0.038090 1.3937e-05
1:61877445 A C 1.284230 5.5792e-05
1:61879203 T C 0.063823 -3.4522e-06
1:61880156 C T 0.290550 8.1958e-06
1:61885673 A G 0.073752 8.9498e-06
1:61893556 T C 0.023458 1.6585e-05
1:61897967 A G 0.944195 3.6666e-05
1:61903456 G A 0.397584 -2.3023e-05
1:61905226 A G 0.070558 2.7682e-05
1:61910958 C T 0.066624 -1.5207e-05
1:61912261 A G 0.103844 -1.8460e-05
1:61914031 A G 0.149831 8.7518e-06
1:61918725 C T 0.170075 6.9380e-06
1:61920769 C T 1.634721 -2.0255e-05
1:61925186 A G 0.026479 5.7427e-06
1:61928722 G A 0.030602 -1.4521e-05
1:61929219 A G 0.134637 3.4016e-05
1:61930010 G A 0.176437 9.8565e-06
1:61930618 C T 0.100439 2.8849e-05
1:61935306 T C 1.333009 2.0608e-05
1:61939646 T C 0.124042 -2.1142e-05
1:61940331 C T 0.049905 -5.6126e-06
1:61942779 G T 0.138318 4.2349e-06
1:61943293 A G 0.058350 -3.1768e-05
1:61943305 A G 0.043079 6.5493e-06
1:61945181 T G 1.626347 -1.0640e-05
1:61947016 A G 0.110757 -3.6006e-05
1:61954826 C A 1.905592 -1.8436e-05
1:61957893 T G 0.106823 3.5380e-05
1:61961473 A G 1.832619 3.9943e-06
1:61966582 C A 1.171743 2.7717e-06
1:61988196 C T 0.103029 -1.1715e-05
1:61992022 C T 0.062125 -1.2776e-05
1:61993858 T G 0.223056 -1.2548e-05
1:61999181 G A 0.728879 -9.7023e-06
1:61999214 C A 0.229217 -2.7693e-05
1:62000765 C T 0.041102 -8.5827e-06
1:62013102 A G 0.038651 -1.5239e-05
1:62020058 G A 0.049794 2.2634e-05
1:62025038 A G 0.958155 -3.2884e-05
1:62026961 C T 1.455662 7.8155e-06
1:62028669 C T 0.797009 -1.8881e-05
1:62029282 T G 0.057909 -1.1029e-05
1:62046056 A G 1.935239 2.2160e-05
1:62046281 A G 0.026281 -5.8495e-05
1:62048067 C A 0.033033 -1.0147e-05
1:62049468 C T 0.139859 2.2642e-05
1:62052737 G A 1.658338 -6.1868e-06
1:62053174 G T 0.134267 -1.3019e-05
1:62053719 T C 0.055211 1.1027e-05
1:62061141 C T 0.933707 7.5514e-06
1:62066340 A G 0.062898 -4.1363e-05
1:62069740 T C 0.186297 -1.3079e-06
1:62069833 A G 0.024305 -5.2290e-06
1:62072980 A G 0.071236 2.1635e-05
1:62075577 C T 0.249896 -8.1711e-06
1:62080241 A G 0.440007 2.6013e-06
1:62080405 A G 0.700459 -9.4563e-06
1:62080668 C T 0.264996 -1.5710e-05
1:62083980 T C 0.047577 -3.0534e-06
1:62088754 A C 0.065725 -1.2969e-05
1:62089385 C T 1.517196 1.0100e-05
1:62090706 G A 0.193331 3.5880e-05
1:62102307 G A 1.006586 -1.0530e-05
1:62106262 T C 0.049836 2.9509e-05
1:62108681 C T 0.552417 2.5882e-05
1:62109420 G A 1.575566 9.9854e-06
1:62110625 A G 0.045120 -2.2330e-06
1:62111054 G A 1.597972 3.6374e-05
1:62113261 T C 0.042167 1.1204e-05
1:62121272 C T 0.759380 -4.6934e-06
1:62122845 A G 0.328676 2.9450e-05
1:62122956 G A 0.212066 2.8995e-05
1:62125521 C T 0.854402 -1.0456e-05
1:62127097 C G 0.373078 -1.7727e-05
1:62127770 C T 0.925768 -5.5536e-05
1:62128811 G A 0.055286 -8.3412e-06
1:62130021 T C 0.038356 3.7707e-06
1:62134141 T G 0.080568 -7.6523e-06
1:62148611 G A 0.102974 -7.1770e-06
1:62159366 T C 0.133692 -1.6114e-05
1:62159403 G A 0.079802 5.4371e-05
1:62160542 G A 1.873530 -3.9485e-06
1:62165212 C A 0.454231 -4.7732e-05
1:62185127 G T 0.887587 5.7532e-05
1:62195899 A G 0.100799 6.3354e-06
1:62207254 G A 1.859193 1.8814e-05
1:62210408 C G 0.036097 1.8671e-05
1:62210481 A G 0.619605 -1.5165e-05
1:62212822 T C 0.809149 8.6658e-05
1:62217010 C T 0.242200 -4.1097e-05
1:62221320 T C 0.185200 -1.0936e-05
1:62225073 C T 0.530225 -4.9670e-06
1:62226988 G A 1.961375 -4.6296e-05
1:62238258 A G 0.190043 -3.0203e-05
1:62238431 C T 1.060778 2.8114e-06
1:62245073 A G 0.033192 3.5067e-06
1:62245270 C T 0.506758 -3.9407e-08
1:62245823 C T 0.158211 -3.0605e-06
1:62247684 A G 0.057526 9.5145e-07
1:62253483 A G 0.181731 -2.1012e-06
1:62257036 C A 0.236702 8.8823e-06
1:62260129 C T 0.237293 9.5148e-06
1:62261168 G A 0.939751 -3.5381e-05
1:62261517 A C 0.037061 1.1849e-05
1:62270143 T G 0.044942 -9.9867e-07
1:62271962 G A 1.567815 -2.7716e-05
1:62276870 A G 0.041660 3.4576e-05
1:62278171 A G 0.044250 -2.3180e-05
1:62280260 G A 0.253035 5.8401e-06
1:62280494 C T 0.093314 1.4483e-05
1:62281618 G A 0.361390 6.8775e-06
1:62284504 A G 1.017534 1.1707e-05
1:62284680 C T 0.156507 -9.4976e-06
1:62285269 T C 0.146163 -1.8232e-04
1:62294922 G A 0.205406 -6.1063e-08
1:62301770 C G 0.093204 -3.3027e-05
1:62302622 T C 1.214913 3.9225e-05
1:62302772 G A 0.084323 2.5879e-05
1:62305240 C T 0.461371 1.9073e-05
1:62309501 G A 0.271380 1.7502e-05
1:62311335 G A 0.155855 -2.5565e-05
1:62317344 C G 0.297412 9.2051e-06
1:62319921 C T 0.049405 -8.7390e-06
1:62320395 A G 0.036843 1.8507e-05
1:62321515 C T 0.150687 -2.9574e-05
1:62330134 A G 0.023688 8.7613e-06
1:62330642 G A 0.138129 -1.3121e-05
1:62332993 T C 0.180413 -1.2314e-05
1:62333309 T C 0.027336 8.2170e-06
1:62335703 A C 0.030793 -2.1859e-05
1:62338043 G A 0.076345 -1.9584e-06
1:62342333 A G 0.045646 -4.4882e-05
1:62344976 T C 0.053968 -1.4078e-05
1:62345486 A G 1.725539 1.5520e-05
1:62347657 G T 0.347699 -1.0351e-04
1:62352870 C T 0.301700 5.0702e-05
1:62353241 A G 0.087887 9.2137e-05
1:62355656 G A 0.192565 -5.6714e-06
1:62358913 C T 0.129577 8.5862e-06
1:62364804 A G 0.329536 1.7037e-06
1:62365217 T C 1.384312 4.7257e-05
1:62365710 C T 0.397760 -1.1999e-04
1:62366072 T C 0.440115 5.3775e-05
1:62369314 C G 0.043721 -1.8585e-05
1:62370198 T C 0.906225 2.5576e-05
1:62380270 T C 1.512688 1.6750e-05
1:62380298 A G 1.328938 -9.0740e-07
1:62380658 T C 0.684801 -1.0717e-05
1:62383309 T G 0.056231 -3.3927e-05
1:62388615 T G 0.047389 5.0186e-05
1:62393638 G A 0.052414 -5.1243e-06
1:62402230 A C 0.042764 -7.8626e-06
1:62426771 T C 0.985160 -1.1917e-05
1:62434037 C T 0.340010 2.4500e-05
1:62435013 G A 0.419351 -2.4596e-06
1:62439847 G A 0.087835 -2.5081e-05
1:62456014 A G 0.815115 -4.0992e-05
1:62462325 A G 0.043465 -1.5314e-05
1:62469624 T C 0.393836 -4.2013e-06
1:62469875 C T 0.477704 -2.4073e-05
1:62470674 C T 0.409412 -3.5251e-06
1:62484462 A G 0.041060 1.9750e-05
1:62487853 G A 0.029537 -1.0985e-05
1:62499673 A G 0.497024 -1.3070e-05
1:62500866 C T 0.288807 4.1661e-05
1:62516683 C G 1.088196 -2.0832e-05
1:62524031 A G 0.061469 5.0216e-06
1:62539579 G A 0.083713 3.0536e-05
1:62548706 G A 0.053569 -2.3146e-05
1:62557036 G A 0.052904 -2.4964e-05
1:62563568 A G 0.390596 2.6792e-05
1:62568603 G A 0.311090 4.0446e-05
1:62579758 A G 0.026509 -5.3661e-07
1:62580201 A G 0.171815 -1.0251e-05
1:62582847 G C 0.052774 -1.7384e-05
1:62583379 C T 0.030381 2.4382e-06
1:62583712 C G 0.228256 -1.7349e-05
1:62594677 C T 0.875292 -7.3965e-05
1:62598741 C T 0.081792 5.3821e-05
1:62606380 A G 0.169422 1.1915e-05
1:62614095 T C 0.031218 1.3095e-06
1:62614453 A G 1.264317 -8.5879e-05
1:62629319 A G 0.029287 -1.1465e-05
1:62634700 C A 0.602954 5.9474e-05
1:62635058 T C 0.154027 -4.1824e-06
1:62637994 A G 0.194188 -2.9595e-05
1:62638306 C A 0.670367 -5.1850e-07
1:62640650 G A 1.923444 2.0995e-05
1:62641092 T C 0.145851 -1.1318e-05
1:62643429 G C 0.034613 -7.0183e-06
1:62648304 A G 0.061220 3.8684e-07
1:62657530 G T 0.699904 -7.0985e-06
1:62660991 A T 0.093412 1.2567e-05
1:62661792 A G 1.441773 -3.4111e-05
1:62662752 G C 0.234378 -6.8696e-06
1:62663787 T C 0.544224 -4.4484e-05
1:62666523 G A 0.191010 2.4913e-05
1:62666967 T C 0.312268 -4.8643e-05
1:62672546 A G 1.664223 -2.0390e-06
1:62672889 G A 0.027998 3.8143e-05
1:62673037 C T 1.348881 -4.6179e-05
1:62673225 A G 1.279034 -5.2419e-05
1:62674793 G A 0.152749 -2.9361e-05
1:62674858 T C 1.190332 -5.4459e-05
1:62675892 G A 1.321570 -4.7777e-05
1:62676091 A C 0.244333 -2.2514e-05
1:62676284 T C 0.540356 -4.1504e-05
1:62676714 G T 0.025243 -7.3730e-06
1:62678985 G A 0.028287 3.2831e-05
1:62679202 G A 0.277044 5.8876e-05
1:62680718 C A 0.254580 -2.1399e-05
1:62680772 T G 0.083064 2.1322e-05
1:62687104 G A 0.726747 -3.9539e-05
1:62692271 G A 0.592383 1.4961e-04
1:62692367 T C 0.152398 -1.4651e-05
1:62703977 A G 0.049892 2.6718e-05
1:62711957 A G 0.020020 -1.3000e-05
1:62714913 G T 1.455649 1.5866e-06
1:62716853 T C 0.031971 2.2843e-05
1:62717351 G A 0.644008 -1.5154e-05
1:62718954 G A 0.059756 1.4631e-05
1:62723617 G A 0.238607 2.7683e-05
1:62723954 G C 0.326829 1.4112e-05
1:62728918 A G 1.465049 -2.8121e-06
1:62732421 C T 0.513671 3.4088e-05
1:62734089 T C 0.068792 4.4806e-05
1:62736841 G A 0.242739 -8.1351e-06
1:62737125 C T 0.206811 -1.3407e-05
1:62737431 G T 0.050930 -2.1338e-05
1:62739495 T C 0.076877 7.4836e-07
1:62740065 G A 0.824394 7.5634e-06
1:62740449 C T 1.345736 4.6831e-05
1:62741015 T C 0.046870 1.6206e-05
1:62741865 T C 0.069665 4.4785e-05
1:62743398 T C 0.707824 -4.8118e-06
1:62750365 T C 0.081918 -9.6622e-06
1:62752937 T G 0.023565 3.8824e-05
1:62754792 G A 1.173746 1.5539e-05
1:62760802 C T 1.232385 1.2074e-05
1:62761673 T C 0.579000 -2.6349e-05
1:62767104 A G 0.042588 -1.4886e-05
1:62773268 G A 0.406186 1.8016e-05
1:62777003 C A 0.033877 3.4961e-05
1:62782860 C T 0.096709 -3.9334e-05
1:62787702 A G 0.161840 2.0426e-05
1:62787819 A G 0.408529 4.7175e-06
1:62788511 T C 1.263136 3.8493e-06
1:62794676 A G 1.104668 1.3077e-05
1:62799156 A G 0.027492 -2.1650e-05
1:62801540 T G 0.262957 -5.5545e-06
1:62802936 A G 1.686009 1.2282e-05
1:62802947 C G 0.952640 -7.3620e-07
1:62803814 T C 1.717081 3.0942e-05
1:62804139 G A 0.078367 -2.4890e-05
1:62804719 G A 0.337939 -2.2098e-05
1:62804967 A T 0.068305 1.5289e-05
1:62806781 A C 0.180971 -9.7160e-06
1:62807045 C T 0.290154 1.2356e-05
1:62816392 A C 0.081636 -2.4510e-06
1:62818217 C T 0.479727 -3.9686e-06
1:62819456 T C 0.078520 -3.4867e-05
1:62820526 A G 0.023513 2.0034e-06
1:62824485 G A 0.121011 -1.4177e-05
1:62824790 C T 0.474465 -1.2977e-05
1:62828741 A G 0.059778 -3.1937e-05
1:62829076 G T 0.889317 -6.6034e-05
1:62833424 G A 0.108187 2.3179e-05
1:62833738 A G 0.384880 2.3989e-05
1:62835936 C T 0.191166 3.7076e-05
1:62836976 T C 1.131797 1.3046e-04
1:62838479 C T 0.036204 -2.3355e-05
1:62842267 A G 0.538155 2.3038e-05
1:62849627 C T 1.401707 -5.5075e-05
1:62853789 G A 1.732862 -3.7568e-05
1:62873074 G A 0.156936 3.4665e-05
1:62874377 G A 0.125928 -3.6004e-06
1:62889825 T C 0.131099 1.5468e-07
1:62895784 T C 0.915226 -4.7815e-05
1:62898890 A C 0.051154 5.6424e-05
1:62928073 T C 0.052534 2.2959e-05
1:62950858 T C 0.708515 1.3813e-04
1:62954805 G A 0.023003 2.6273e-05
1:62958311 C T 0.020695 -7.4863e-06
1:62984897 T C 0.706224 1.5003e-04
1:62999359 G A 0.088433 1.3705e-05
1:63042465 C T 0.091500 1.4706e-05
1:63049593 G C 0.709421 1.0958e-04
1:63068299 A G 0.080847 5.5669e-05
1:63073113 T C 0.125308 -1.0401e-05
1:63083289 A C 1.238838 -2.4647e-05
1:63089481 C T 0.028550 -8.1658e-06
1:63089527 C T 0.140265 -3.8270e-05
1:63092120 C G 1.873101 -3.9584e-06
1:63105425 A G 0.103704 1.8177e-05
1:63118196 C A 0.707502 1.4189e-04
1:63130525 A G 0.083729 -2.2558e-05
1:63141639 C G 0.054504 2.5468e-05
1:63144920 C T 0.107856 -2.2305e-05
1:63171063 T C 1.292040 -9.0196e-05
1:63188086 A C 0.365931 -5.5081e-06
1:63191777 T C 0.435411 1.9895e-04
1:63194030 T C 0.096463 -4.6845e-05
1:63197952 A G 0.167033 1.4707e-05
1:63210814 A G 0.442656 -2.4040e-06
1:63230772 A C 0.067163 4.1264e-05
1:63245712 G A 0.084859 -1.2874e-05
1:63261652 G A 0.071025 -9.2161e-06
1:63266709 G A 0.335080 1.6582e-04
1:63276318 A G 0.026567 7.2783e-06
1:63281099 G A 0.104597 -1.2403e-05
1:63282546 G A 0.022231 -2.0956e-05
1:63295255 G A 0.023695 -4.1343e-06
1:63318596 C T 0.057480 1.1991e-05
1:63323814 T C 0.090425 3.0954e-05
1:63329415 G A 0.063651 4.0148e-06
1:63329459 A G 1.150584 1.4168e-05
1:63333210 T C 1.396857 3.1345e-05
1:63342388 A G 0.084609 3.4720e-05
1:63348122 A G 0.041796 -1.0110e-05
1:63359979 C T 0.574852 -7.2131e-05
1:63364079 C A 1.835638 1.6457e-05
1:63376404 C A 1.488107 3.2140e-06
1:63382493 C G 0.114516 4.6227e-06
1:63384570 A G 0.061914 1.1153e-05
1:63389900 A G 0.128239 -1.2377e-05
1:63392256 A G 0.576757 -2.8025e-05
1:63396804 A G 0.064358 3.3229e-05
1:63398734 G A 0.259686 -2.0864e-06
1:63399425 A G 0.837955 -8.7376e-06
1:63404702 G A 0.725711 -1.4736e-05
1:63414204 T C 0.697927 -3.0779e-05
1:63419090 T C 0.467078 2.9689e-05
1:63419757 C T 0.064595 -4.0235e-05
1:63424393 G C 0.038726 -3.8920e-05
1:63432696 G A 0.040342 -2.5575e-05
1:63440125 C A 0.661902 -2.7654e-05
1:63442211 A G 0.036577 -1.7166e-05
1:63446357 G A 0.031179 2.9220e-05
1:63446857 G A 0.133618 3.4961e-08
1:63447963 T C 0.038479 -1.4639e-05
1:63449363 C T 0.566627 -1.8477e-05
1:63449815 A G 0.051800 -1.9964e-05
1:63450542 T C 0.099851 -3.3299e-05
1:63454210 G A 0.082574 3.2632e-05
1:63455434 C T 0.067477 4.8340e-06
1:63455589 C A 0.229503 -1.4023e-05
1:63458149 G A 0.044435 -3.3975e-05
1:63459851 T G 0.062135 2.4913e-05
1:63460027 C T 0.816630 -3.0594e-06
1:63460722 T A 0.569149 1.4294e-05
1:63461381 A G 0.425836 1.4245e-05
1:63465583 C T 0.042332 -1.1290e-05
1:63465708 T C 0.162288 3.5751e-05
1:63468034 T C 0.046866 -3.7923e-06
1:63471457 G A 0.059477 1.4535e-08
1:63474236 A G 0.542390 -1.9413e-05
1:63476010 T C 1.641979 1.3956e-05
1:63479728 T C 0.058827 9.3425e-06
1:63480730 G C 0.086514 5.8239e-05
1:63484437 T C 0.288875 -8.5414e-06
1:63486421 C T 0.418056 1.3781e-05
1:63490520 C T 1.572651 -1.5522e-05
1:63491195 A G 0.036087 1.1382e-05
1:63495201 C T 0.045390 6.4643e-05
1:63496207 A G 0.105356 -1.4576e-05
1:63501280 G T 0.071155 -5.1947e-05
1:63501940 A C 0.796886 1.0695e-05
1:63503606 G A 0.953276 -1.4801e-05
1:63506318 T C 0.092925 -2.7594e-05
1:63512304 T C 0.768693 1.8770e-06
1:63514788 A G 0.133202 4.5871e-05
1:63515160 T C 0.028677 6.2205e-06
1:63517230 C T 0.357411 -2.8695e-05
1:63529371 A C 0.306812 4.5914e-06
1:63532307 C A 0.411490 2.4937e-05
1:63535086 C T 1.634783 3.1507e-05
1:63538050 G A 0.041936 -4.6170e-06
1:63539607 A C 0.275765 -1.8147e-06
1:63541118 G A 0.741262 1.3164e-05
1:63541801 T C 0.234787 -1.9185e-06
1:63542550 A G 0.027268 4.5422e-06
1:63544850 C T 1.435411 4.5742e-06
1:63546315 G C 0.302524 3.3738e-05
1:63550500 G T 0.350452 -1.8362e-04
1:63550604 T C 0.913989 3.9850e-05
1:63553024 A G 0.033218 -2.1466e-05
1:63553308 A C 0.049226 -2.7198e-05
1:63554295 T C 0.199079 1.7827e-06
1:63561950 C T 0.824174 -4.1468e-05
1:63563105 G C 1.431422 -4.9751e-05
1:63567217 G A 1.425813 -9.6285e-05
1:63569036 C T 0.516865 -5.3593e-06
1:63586973 T G 0.296039 8.5675e-05
1:63591129 G A 0.463325 -5.9835e-06
1:63593372 T C 0.065231 1.2478e-05
1:63595298 T C 0.044319 -1.9968e-05
1:63605347 A T 0.042131 5.4457e-06
1:63605743 C A 0.157507 -2.7016e-05
1:63609387 G A 0.069974 4.3073e-05
1:63618882 C T 0.059204 9.2785e-05
1:63626108 C T 0.036736 -1.3528e-05
1:63626202 A G 1.031790 -4.4941e-05
1:63627472 C T 0.292579 1.3412e-05
1:63629398 A G 0.046084 2.1099e-05
1:63632591 G T 0.552306 1.3699e-05
1:63638069 G T 0.761841 5.3847e-06
1:63640802 C T 0.078724 -3.6615e-05
1:63650851 C A 0.768764 3.6774e-05
1:63654042 G A 0.113708 4.0192e-06
1:63654256 T C 0.525373 2.1005e-05
1:63675160 C T 0.226185 -1.6451e-05
1:63677260 A G 0.473465 1.5611e-05
1:63692004 T C 0.386396 7.8618e-06
1:63702557 T G 0.872523 1.8804e-05
1:63723267 C T 0.055117 -2.0363e-05
1:63727542 C T 1.902145 1.0132e-05
1:63738757 G T 0.294039 9.9094e-06
1:63740486 G T 0.677913 7.7907e-06
1:63744003 T C 0.034779 1.9557e-05
1:63747459 A G 0.678248 5.8255e-06
1:63767531 A G 0.372166 2.3057e-05
1:63769543 C T 0.065822 1.1909e-05
1:63770247 T C 0.028560 -1.3742e-06
1:63771333 T C 0.035331 1.4045e-05
1:63772373 T C 1.101964 -1.7477e-05
1:63773214 G A 0.160292 -3.3898e-05
1:63780819 G A 0.151713 -2.3277e-05
1:63783472 T C 1.586485 -2.2681e-05
1:63791579 C T 0.030780 -2.4723e-05
1:63793076 G A 0.215471 2.3948e-05
1:63794815 G A 0.201757 -1.8292e-05
1:63796386 A C 0.049544 9.1890e-06
1:63798761 A G 0.185505 5.1291e-07
1:63799525 A G 0.246780 2.1145e-05
1:63800482 A C 1.754473 6.6399e-06
1:63810941 C A 0.312696 -5.3092e-06
1:63811573 T C 0.028953 -1.9148e-05
1:63817470 T C 0.519290 -1.8324e-05
1:63818393 T C 0.801294 4.4165e-06
1:63819704 C T 0.035964 -1.4173e-05
1:63820334 G A 0.255745 8.1826e-06
1:63821329 A G 0.543627 -2.1996e-05
1:63822507 G T 0.050895 1.4590e-05
1:63832889 T C 0.157117 -2.4629e-05
1:63834080 G A 0.165050 -3.9119e-05
1:63834521 A G 0.841299 3.5043e-06
1:63834814 T C 0.045438 2.5183e-05
1:63856129 T C 0.041095 -1.9699e-05
1:63861461 A C 0.053180 2.1398e-05
1:63862740 A G 1.947859 8.5958e-06
1:63872032 C T 0.076569 -1.7122e-06
1:63875702 T C 0.070915 1.0469e-05
1:63881552 T C 1.373364 -1.2115e-05
1:63884093 C T 0.087507 2.4906e-05
1:63891080 G A 0.287421 -2.8989e-05
1:63900739 A G 0.954659 -3.5406e-05
1:63902431 G A 0.127464 -1.0019e-05
1:63902524 G C 0.046250 1.8960e-05
1:63904661 A G 0.159542 2.0577e-05
1:63912182 A G 0.025652 1.4942e-05
1:63927838 A G 0.060742 -1.0960e-05
1:63930811 T C 0.225692 -2.3228e-05
1:63931735 C T 0.037587 2.2469e-05
1:63950556 A G 0.040251 -8.8981e-06
1:63956378 C T 0.039528 -1.8896e-05
1:63960125 T C 0.052284 -7.5779e-06
1:63990311 C T 0.056906 -2.0601e-05
1:63990798 T C 0.042033 -2.7031e-06
1:63991267 C T 0.666787 -1.7542e-05
1:63999868 C T 0.290440 -2.1914e-05
1:64006922 G A 0.096287 -5.0828e-05
1:64007088 G T 0.063290 9.8950e-06
1:64008523 G A 0.068227 -9.0602e-06
1:64011657 G A 0.024058 -5.9726e-08
1:64017419 A G 0.021348 -2.4735e-05
1:64021096 A G 0.287454 -2.9996e-05
1:64021864 G A 0.143478 1.2902e-05
1:64023363 A G 0.050090 2.2905e-05
1:64029095 T C 0.056224 1.3695e-05
1:64041787 T C 0.953296 -3.7570e-05
1:64054540 G C 0.162077 -4.4594e-05
1:64061137 T C 0.287045 -2.8775e-05
1:64061427 T C 0.063183 -1.2605e-05
1:64064780 C T 1.373848 -1.8062e-05
1:64073414 G A 0.705324 -7.2630e-06
1:64078256 T C 0.040200 -2.7516e-05
1:64078425 G A 0.304712 1.1525e-05
1:64078621 T G 0.075878 1.6196e-05
1:64080135 C A 0.715124 -1.0137e-05
1:64081095 A G 0.029290 -1.9696e-05
1:64084872 C T 0.067325 -1.7164e-05
1:64085112 A G 0.028570 -3.0311e-05
1:64085895 A G 0.246517 8.8156e-07
1:64089432 A G 0.028979 3.6987e-06
1:64090177 G A 0.078344 -1.6605e-05
1:64091739 G A 0.931143 -6.0676e-05
1:64094040 C T 0.229236 -1.4860e-04
1:64095111 G A 0.297483 -1.1910e-05
1:64095862 A G 0.119050 3.1090e-05
1:64095975 T C 0.021867 -2.3757e-06
1:64097432 T C 0.454701 4.5394e-06
1:64097942 A G 0.052306 1.6792e-05
1:64100884 G A 0.703221 1.9818e-05
1:64104099 G A 0.160344 2.1974e-05
1:64104307 T C 0.044270 6.5746e-06
1:64105056 C A 0.216389 1.7811e-05
1:64105775 A G 1.055520 -9.0302e-06
1:64107284 T C 0.364039 8.2177e-06
1:64108407 A G 0.919137 -8.5323e-06
1:64108771 C T 0.397107 1.4457e-05
1:64114301 C T 0.379671 1.1775e-05
1:64125383 A G 0.073563 -5.2002e-06
1:64126450 A G 0.266856 9.6491e-06
1:64127468 G C 0.374292 -7.6946e-07
1:64130083 G A 0.027953 4.1961e-05
1:64142239 G A 0.021682 1.9562e-05
1:64146637 G A 0.036863 2.9376e-05
1:64150067 G T 0.055569 1.3754e-05
1:64155586 T C 0.166339 2.0710e-06
1:64158865 C T 0.060694 -2.5011e-06
1:64160572 G A 0.854064 7.5000e-06
1:64167736 T C 0.163755 -1.8953e-05
1:64168051 C T 1.354126 -2.0452e-05
1:64169123 T C 1.547139 2.4749e-05
1:64169850 G A 0.028914 2.1164e-06
1:64171566 A G 1.430572 1.9752e-04
1:64174143 T C 0.048369 -1.5517e-05
1:64174995 C T 1.485692 2.2886e-04
1:64178589 C T 0.393238 -1.1184e-04
1:64185415 A G 0.057114 -2.2740e-05
1:64185804 T C 0.055942 -2.0704e-06
1:64188151 C T 0.552479 -4.4353e-04
1:64189719 T C 0.078835 4.1938e-05
1:64193197 C T 0.145445 -4.9694e-05
1:64199203 A C 1.486475 1.1010e-04
1:64207334 C T 0.029579 -2.2201e-05
1:64214560 C T 0.188729 -8.0921e-05
1:64217123 C T 0.512649 -1.1952e-04
1:64220291 T C 0.030452 -1.3396e-05
1:64220636 T C 0.047253 -3.7017e-05
1:64231841 T C 1.663453 2.5165e-05
1:64246871 A G 0.080195 -6.4420e-06
1:64254526 A G 0.429170 -7.8100e-05
1:64256693 C T 0.212498 -2.3303e-05
1:64262118 T G 1.492567 1.6916e-05
1:64265539 T C 0.385439 -2.0208e-05
1:64270596 T G 0.058947 -7.3171e-06
1:64273591 G A 0.033997 3.2576e-05
1:64275022 T C 0.091987 1.1270e-05
1:64278652 C T 0.026428 -6.7488e-06
1:64287831 T C 0.094824 9.7317e-06
1:64291605 T C 0.112124 -2.1946e-06
1:64294732 A G 0.321678 -1.8390e-07
1:64304937 T C 0.444698 -1.3744e-05
1:64310450 C T 0.119196 1.0740e-05
1:64313970 T C 0.065770 -4.3644e-06
1:64335581 C T 0.031660 -2.2007e-06
1:64336101 T C 0.072788 5.1617e-06
1:64339801 A G 0.368930 -6.9467e-06
1:64340801 A G 0.728376 -7.8310e-06
1:64343627 C T 0.292910 -2.9620e-05
1:64348148 G A 1.880278 8.0962e-06
1:64368590 T C 0.070243 4.3261e-05
1:64371315 A G 0.037038 1.0332e-05
1:64384936 A C 0.178679 -7.2359e-05
1:64389052 A G 0.068519 2.7547e-05
1:64405776 A G 0.034127 -2.4314e-05
1:64406235 G C 0.203517 8.7131e-06
1:64417370 T C 0.140226 2.3736e-05
1:64418177 G A 0.088231 -9.1333e-06
1:64426469 G T 0.048944 -2.0661e-05
1:64428284 T C 0.388022 -2.3958e-05
1:64429603 T C 0.100991 8.9041e-06
1:64437658 C A 0.102714 3.9340e-05
1:64438295 T G 0.107223 -6.2652e-05
1:64441377 A G 0.765171 -1.3867e-06
1:64457625 A G 1.611319 1.7672e-05
1:64467276 C T 0.046964 1.6541e-05
1:64467315 G A 1.589069 2.0367e-05
1:64472871 G T 0.031981 -2.1501e-05
1:64483298 T C 0.026359 -8.7500e-06
1:64488386 T C 0.688777 1.0537e-05
1:64502306 G A 1.558373 -2.5374e-05
1:64505199 G A 0.031556 -2.3933e-05
1:64510433 A G 0.082136 2.5326e-05
1:64518525 C T 0.085054 3.3976e-05
1:64519580 C T 0.097277 1.1544e-05
1:64531564 A G 0.213322 1.3844e-06
1:64536440 A G 0.319032 -1.2096e-04
1:64537743 A G 0.182643 9.9359e-05
1:64539270 T C 0.042163 -1.0020e-05
1:64540674 A G 0.052358 1.9611e-05
1:64542579 A G 1.449790 2.5626e-05
1:64544699 A G 0.030777 2.2423e-05
1:64548780 G A 0.786457 1.1378e-06
1:64549668 A G 0.322859 -4.1292e-05
1:64550116 G A 0.033140 -2.0737e-05
1:64553799 A G 0.283000 -7.1230e-06
1:64554364 T C 0.057896 2.8751e-06
1:64560848 G T 0.962423 -1.4143e-04
1:64561277 A T 0.482807 -8.7794e-05
1:64574390 T G 0.076796 -3.2108e-05
1:64578214 T G 0.269267 -4.9523e-05
1:64579157 T C 1.346518 -9.8919e-06
1:64581479 A G 0.125179 -3.1115e-05
1:64597927 G A 1.008910 -1.1834e-05
1:64603898 T C 0.408374 -6.5788e-06
1:64607076 A C 0.142784 -3.8543e-05
1:64607155 A G 0.041465 8.3578e-06
1:64607352 A T 0.034448 6.7894e-05
1:64611193 T C 0.066663 -6.7512e-06
1:64612756 G A 0.639084 5.3419e-06
1:64614495 T G 0.338640 -6.7894e-06
1:64616391 A G 0.707467 5.2843e-06
1:64620749 T C 0.066682 -4.6141e-05
1:64622442 G A 0.568844 -5.2811e-06
1:64627118 G T 0.704075 -2.2748e-05
1:64627911 C T 1.178715 -2.4006e-05
1:64643794 A C 0.021922 1.9798e-05
1:64652332 C T 1.961836 -1.6767e-05
1:64653382 A G 0.036963 -2.6256e-05
1:64663220 C T 0.082674 1.1908e-05
1:64671072 T C 1.424463 -2.4097e-06
1:64676114 A G 0.031082 -2.3709e-07
1:64678114 T C 0.020020 -1.5193e-05
1:64688167 C T 0.482310 1.6715e-05
1:64695930 T C 0.023315 4.2633e-06
1:64696430 G A 0.074768 -2.8989e-05
1:64713220 C T 0.490285 1.3279e-05
1:64727239 A C 0.268751 -1.5226e-06
1:64728916 C A 1.941741 -1.7280e-05
1:64738016 C A 0.099300 -5.7319e-05
1:64745664 A C 1.195051 -4.6456e-06
1:64747424 T C 0.406481 -3.3217e-06
1:64752871 A G 0.141797 -3.9918e-05
1:64761820 T G 0.044286 -3.8562e-06
1:64771386 T G 0.138821 -4.0307e-05
1:64787206 G A 1.158669 3.6424e-05
1:64790514 G A 0.411191 1.1298e-06
1:64798754 C T 0.051161 2.9145e-05
1:64801333 A G 0.361351 3.1197e-05
1:64806293 C G 0.103081 -2.7942e-05
1:64806684 T C 0.798992 5.0619e-06
1:64809630 A G 0.061437 6.5701e-06
1:64812060 G A 0.036353 4.7065e-06
1:64827479 C A 0.035626 2.3771e-06
1:64831603 C T 0.058091 -2.1392e-05
1:64833697 T C 0.026785 1.5523e-05
1:64835228 A G 0.036418 3.8103e-05
1:64845538 A C 1.221606 -5.7550e-06
1:64848169 A G 0.215958 -7.9819e-05
1:64851153 G T 1.681296 -4.3267e-06
1:64853159 C T 0.028485 1.2046e-05
1:64853589 A G 0.024668 -8.5621e-06
1:64867223 T C 0.097229 -1.4539e-05
1:64868352 A G 0.181072 -1.1011e-04
1:64871767 C T 1.741850 -1.3658e-05
1:64889840 C T 0.047684 5.1149e-05
1:64890097 G A 0.113718 -1.7164e-05
1:64893744 T C 0.094755 1.4129e-05
1:64895633 T C 0.493804 4.6552e-05
1:64896081 A G 0.036912 -1.6840e-06
1:64897735 G T 0.023081 -5.0111e-06
1:64902455 C T 0.155163 -1.2412e-05
1:64904561 A C 0.123426 -3.9215e-06
1:64916457 G A 0.224598 -7.1273e-06
1:64925123 G A 1.225053 -9.8301e-05
1:64926466 T C 0.140700 -2.8728e-05
1:64928870 T C 0.138804 -1.6825e-04
1:64933188 A G 0.460693 -5.9017e-06
1:64933324 G A 1.291186 -8.2092e-05
1:64934176 C G 0.098066 -7.3717e-08
1:64934264 T C 0.043939 1.5751e-05
1:64941609 T C 1.438845 -7.8801e-06
1:64945262 A G 0.045617 3.1840e-05
1:64945307 T C 0.045750 1.7570e-05
1:64949062 A G 0.021478 -2.0222e-05
1:64955321 A G 0.028200 1.9202e-06
1:64958500 T C 0.131118 5.1217e-06
1:64961152 C T 0.103964 -5.7981e-06
1:64961821 G T 0.024921 -4.4117e-06
1:64962168 T C 0.071366 1.4319e-05
1:64972940 C T 0.045481 1.3877e-05
1:64974013 G C 0.033250 1.7787e-05
1:64976086 A G 0.145669 -9.2615e-06
1:64983804 A G 1.753512 9.2610e-06
1:64992561 T C 1.382073 -1.0930e-05
1:64995832 A G 0.059168 -1.4174e-05
1:64998457 A G 0.113763 -2.9508e-06
1:65000991 G C 0.116149 -6.9846e-07
1:65003839 C T 0.068896 -2.3466e-05
1:65005619 T C 1.790008 -8.4502e-06
1:65010679 G A 0.097404 -1.9515e-06
1:65011778 T C 0.044380 -2.7816e-06
1:65013534 T C 0.041397 -1.6863e-05
1:65013586 C T 1.545344 -2.2703e-05
1:65013996 G A 0.079643 2.5891e-05
1:65015919 T C 1.877941 3.4185e-06
1:65016302 G C 0.024538 3.5658e-05
1:65027990 C T 1.834976 -2.7287e-07
1:65029454 G A 0.183350 -3.0136e-05
1:65031202 T C 1.782283 1.0364e-05
1:65031928 T G 1.428183 6.9679e-06
1:65033741 C T 0.064063 -4.1562e-05
1:65036229 G A 0.078721 8.0128e-07
1:65036321 A C 0.141463 -1.3069e-05
1:65041861 G A 1.448485 -3.6001e-06
1:65042248 A G 0.038096 -5.8064e-06
1:65043747 T C 0.023101 -1.9571e-05
1:65043855 A G 0.233024 1.4169e-05
1:65051086 C T 0.108751 3.3517e-05
1:65069185 C T 0.218369 -2.1081e-05
1:65071217 A C 0.031835 1.4531e-06
1:65080781 T C 0.087660 7.4962e-05
1:65083134 G A 0.304088 3.2290e-05
1:65085001 A G 0.231109 3.8004e-05
1:65093613 G T 1.773425 3.0448e-05
1:65093851 G T 1.576640 5.7412e-06
1:65095054 A G 0.122533 5.5227e-06
1:65098309 A G 0.060246 2.0433e-05
1:65107137 A G 0.238604 2.8590e-05
1:65111871 T C 0.061680 -2.3145e-06
1:65112588 A G 0.121530 1.9075e-05
1:65122386 C A 0.075349 7.9233e-06
1:65122855 T G 0.186151 -2.2086e-05
1:65136573 T C 0.033471 -6.7182e-06
1:65143441 A G 0.320684 -1.5171e-06
1:65146290 G A 0.111614 6.3514e-06
1:65147002 T C 0.079172 1.4192e-05
1:65148949 T C 0.073258 6.5490e-06
1:65151699 A G 0.041079 1.9055e-05
1:65154595 G T 0.082233 3.9111e-06
1:65155172 T C 0.094580 2.3571e-06
1:65155765 C T 0.234521 9.3921e-06
1:65158105 C T 0.184509 -4.8608e-05
1:65158724 T C 1.711868 5.6565e-06
1:65161788 A C 0.315108 9.0837e-06
1:65164880 G A 0.179929 7.6579e-05
1:65169152 C G 0.074245 -5.0436e-06
1:65170405 C T 0.730898 4.2656e-05
1:65172350 T C 0.033471 -4.7326e-06
1:65174573 G T 0.187956 2.0197e-05
1:65180463 T G 0.313131 -4.4672e-05
1:65184504 G A 0.144592 4.0438e-05
1:65186277 T C 0.040488 4.1512e-05
1:65186794 G A 0.638198 -8.2506e-06
1:65187438 C T 0.194156 8.0219e-06
1:65187899 G T 0.250847 1.6803e-05
1:65189577 C T 0.287512 -1.1806e-05
1:65194236 C A 0.023078 5.0966e-06
1:65205401 G A 0.067847 -9.6075e-06
1:65208936 C T 0.065043 1.9917e-05
1:65209111 A C 0.053543 -1.9967e-05
1:65212449 A G 0.049213 -3.4049e-05
1:65213823 T C 0.067120 9.9630e-06
1:65219707 T C 0.064167 1.9430e-05
1:65220054 G T 0.047697 -1.1935e-05
1:65229965 C A 0.049385 -2.4468e-05
1:65241034 T C 0.027343 6.6821e-06
1:65245638 C T 0.206658 4.5912e-06
1:65250982 G T 0.660915 6.8364e-06
1:65271101 A G 0.082697 -1.5462e-05
1:65278220 C T 0.196428 -8.6020e-06
1:65292112 G A 0.077325 3.6006e-05
1:65295857 A G 0.301089 1.3268e-05
1:65295916 A G 0.096544 -4.5593e-06
1:65302569 C T 0.047149 -2.5105e-05
1:65304550 C T 1.720706 -9.2421e-06
1:65305947 G T 0.047918 -1.4248e-05
1:65306182 T C 0.683360 3.6029e-06
1:65324321 C T 0.020329 1.8661e-05
1:65326908 G C 0.038353 5.3232e-06
1:65327578 G T 0.136610 1.9064e-05
1:65335062 G A 0.204182 -1.1443e-05
1:65345647 C A 0.046792 2.3327e-05
1:65365560 C T 0.057802 1.3642e-05
1:65371418 T C 0.183503 2.8325e-05
1:65372052 G A 0.209239 8.5409e-06
1:65377903 C T 0.292420 2.1124e-05
1:65379982 C G 0.376194 7.9812e-05
1:65381504 A G 0.236611 -8.3537e-06
1:65383466 C T 0.104860 4.6235e-05
1:65389094 T C 0.155017 -2.8032e-05
1:65393862 A G 0.126162 1.5510e-05
1:65400605 T G 0.034727 -1.1446e-05
1:65412137 G T 0.161993 -7.0547e-06
1:65413953 G A 1.415391 -6.6246e-05
1:65421157 A G 0.022377 -1.3058e-05
1:65421227 C T 0.305864 1.7994e-05
1:65423071 C T 0.263022 5.2821e-05
1:65426916 A G 0.051268 -3.0998e-05
1:65429455 T G 0.033215 2.5997e-06
1:65440168 G A 0.128655 3.9071e-05
1:65441008 T C 0.064845 -6.4139e-06
1:65458230 T C 0.056153 3.0733e-06
1:65459206 A G 0.092230 2.7413e-05
1:65463837 G T 0.059772 1.7740e-05
1:65464209 T C 0.056377 -1.7418e-06
1:65465019 C T 0.208931 3.1404e-05
1:65467298 C T 0.061275 1.9338e-05
1:65488693 T C 0.247923 4.1744e-05
1:65491893 A G 0.072836 3.8962e-05
1:65499640 G C 0.157481 7.4722e-06
1:65499815 C T 0.392787 3.6641e-05
1:65502527 T C 0.119635 1.7861e-05
1:65505271 G A 0.178978 5.1327e-05
1:65515753 C T 0.185583 1.0558e-05
1:65519763 C T 1.503184 -2.9758e-05
1:65523343 A G 0.101497 3.0888e-05
1:65530114 G A 1.049070 -2.7228e-05
1:65542420 G C 0.054595 3.2335e-05
1:65542831 C T 1.814855 -1.1273e-08
1:65543802 C T 0.253327 -4.7573e-05
1:65545457 G A 0.074738 -7.6171e-06
1:65546924 T C 0.156650 -3.1621e-06
1:65558093 A G 0.060343 -1.1085e-05
1:65569252 C T 0.199031 1.4998e-05
1:65571312 C T 0.353120 2.4949e-05
1:65571887 C T 0.151340 -4.4430e-06
1:65574491 G C 0.048960 5.6733e-05
1:65580573 C T 1.682863 6.6653e-06
1:65583499 G A 1.624825 2.2457e-05
1:65584570 G A 0.346002 -2.0504e-05
1:65587028 C T 1.520958 9.6717e-06
1:65593300 A G 0.145517 3.9884e-06
1:65598045 T C 0.067594 -2.0573e-05
1:65607538 A G 0.038745 4.2578e-06
1:65609707 G A 0.190361 -9.5813e-06
1:65614849 T C 0.026090 -3.3322e-05
1:65615520 C T 0.188962 -9.7663e-06
1:65619503 T C 0.061476 -1.9850e-05
1:65638018 A G 0.037463 -1.8957e-06
1:65638425 T C 0.119966 -4.8456e-05
1:65641512 T C 0.056526 -1.6601e-05
1:65642122 G C 0.098547 1.1889e-05
1:65648380 T C 0.515794 1.6652e-04
1:65661420 G A 0.121271 -3.7547e-05
1:65661829 C T 0.035084 8.5550e-06
1:65686894 T G 0.437401 3.6209e-05
1:65695732 T G 0.074151 -2.1693e-05
1:65696034 C G 0.540154 4.0571e-05
1:65696189 G T 0.244654 1.1854e-05
1:65698179 A G 1.449920 -2.6655e-05
1:65698875 A G 0.124088 -2.4035e-05
1:65699345 G A 0.041251 4.2842e-05
1:65704031 C T 0.471716 1.5399e-05
1:65710181 T C 1.370381 1.0299e-04
1:65712362 A T 0.037902 3.1500e-05
1:65723174 A C 0.558960 -4.6714e-05
1:65728976 G C 0.040378 -1.9681e-05
1:65729058 G A 1.566478 -2.0067e-05
1:65733200 A T 0.058620 -6.6058e-05
1:65763898 A G 1.171782 4.3925e-05
1:65764742 G A 0.087027 5.9466e-05
1:65768816 T C 0.027914 -8.6208e-06
1:65769711 A C 0.181932 -2.6659e-05
1:65780763 C T 0.024438 -1.5668e-05
1:65781901 A G 0.161733 1.7675e-05
1:65797893 G A 1.444529 6.3784e-05
1:65797988 C T 0.060139 -1.7096e-05
1:65801283 A G 0.664067 1.5296e-05
1:65805144 A G 1.144683 -9.3491e-06
1:65810301 G A 0.028479 5.6661e-06
1:65810601 T C 0.036610 -1.4507e-05
1:65822517 C G 1.203838 1.5984e-05
1:65826847 C T 0.122449 -2.2008e-05
1:65830608 C T 1.151194 5.9295e-06
1:65836615 G A 1.854360 6.0975e-06
1:65845446 C A 0.110533 2.1864e-05
1:65849236 C T 0.043319 5.9272e-06
1:65849887 A G 0.052521 -3.8923e-05
1:65854473 T C 1.120488 1.4460e-05
1:65857403 G A 1.112948 1.8077e-05
1:65858145 A G 1.079422 6.9241e-06
1:65860660 C T 0.020432 2.5373e-06
1:65860687 C A 1.153420 1.8356e-05
1:65867519 A G 0.052696 2.8193e-05
1:65867869 A G 0.033585 -7.0806e-06
1:65869274 T C 0.655021 -1.3253e-05
1:65871062 T G 0.893151 -3.2713e-06
1:65872981 C A 0.055377 4.7942e-05
1:65873872 G A 0.236572 1.1467e-05
1:65875353 G A 0.169234 1.8920e-07
1:65879252 G A 0.910999 1.8848e-07
1:65884783 C T 0.066835 -1.0119e-05
1:65885357 G A 0.564959 6.0589e-06
1:65886398 C T 0.924009 -2.6240e-06
1:65887606 A G 0.259299 1.5431e-06
1:65896561 A G 0.425346 -4.3262e-06
1:65896612 G A 0.074612 2.1378e-05
1:65896674 G A 0.513993 3.0062e-06
1:65897747 G A 0.186297 2.1079e-05
1:65904455 G C 0.835206 1.0738e-05
1:65904703 A G 0.021896 6.8721e-06
1:65911519 A G 0.058490 -8.1446e-07
1:65914995 A G 0.055432 6.9717e-05
1:65936181 A G 0.256829 -1.0775e-05
1:65937065 T G 1.210784 -1.1145e-05
1:65938261 T C 0.032682 5.8816e-05
1:65942266 C T 0.945593 -1.5837e-05
1:65966536 C T 0.045756 -2.7048e-06
1:65975847 C G 0.065741 -6.3319e-06
1:65976098 G C 0.100426 -1.6316e-05
1:65982388 A G 0.049759 1.6063e-05
1:65989398 T G 0.349455 3.2932e-05
1:65990422 T C 1.105532 6.9686e-06
1:65992625 T C 1.398052 4.9134e-05
1:66001886 G A 0.049268 -3.1810e-05
1:66003252 G A 1.288291 1.5203e-05
1:66004665 G T 0.031631 9.4286e-06
1:66040934 A T 0.159020 2.8636e-05
1:66043112 G A 0.567046 -2.5829e-05
1:66044553 T G 0.104532 -3.6742e-06
1:66046117 C A 0.373731 2.9597e-05
1:66058513 G A 0.882037 4.0499e-06
1:66067396 C T 0.062703 5.9033e-06
1:66075952 C G 0.341302 3.8148e-05
1:66089782 T C 0.754843 1.7441e-05
1:66102257 A G 0.741038 1.0029e-05
1:66105944 T C 0.749464 1.2003e-05
1:66124882 T C 0.369534 -3.2542e-05
1:66132900 G T 0.371696 4.9032e-05
1:66152889 C T 0.343256 3.5986e-05
1:66154563 T G 0.064667 -1.0108e-05
1:66161461 C T 1.257796 -1.3695e-05
1:66163796 T C 0.041784 -5.6152e-06
1:66165565 T G 0.332376 4.4002e-05
1:66165578 C T 0.033309 -3.7731e-05
1:66165836 A G 1.631414 5.5764e-05
1:66169679 A G 1.263181 -1.7459e-06
1:66171728 C T 1.711332 -1.6103e-05
1:66172006 A C 0.655852 -1.1021e-05
1:66194165 T C 0.076218 1.2068e-05
1:66199223 T C 1.463127 7.1535e-05
1:66200904 T C 0.093392 2.9355e-05
1:66224637 C T 0.260922 2.0315e-05
1:66225711 T C 0.063018 -2.3563e-06
1:66228851 C A 0.641804 -3.2414e-05
1:66236917 G A 0.023308 7.3729e-06
1:66238379 A G 0.381430 -7.4445e-05
1:66242007 A C 0.042887 2.3998e-06
1:66256127 C T 0.047587 3.1700e-06
1:66257838 A C 0.393800 -7.6841e-05
1:66269311 C T 0.165868 -1.3610e-05
1:66277843 A G 0.033520 -9.6118e-06
1:66279125 G A 1.568623 2.6645e-06
1:66279434 G C 0.239591 5.1943e-05
1:66281473 C T 1.638055 1.2096e-06
1:66281595 A G 0.053316 1.3273e-05
1:66290207 C T 0.077874 -2.3763e-05
1:66293871 T C 0.239461 4.0701e-05
1:66298524 T C 0.032786 -4.4191e-05
1:66304768 G T 0.491269 -3.4285e-05
1:66306551 G A 0.039872 2.3813e-05
1:66310689 C A 1.125471 2.8301e-05
1:66310865 C T 0.259880 5.1927e-05
1:66311503 A G 0.073745 9.1075e-06
1:66313154 A C 0.082431 2.4963e-05
1:66320351 C T 0.038340 -4.6532e-05
1:66323435 G A 0.065741 -7.3109e-06
1:66332054 A G 0.077342 -2.9722e-05
1:66337832 G A 1.189472 -3.9312e-05
1:66339048 T C 0.972579 -5.6721e-06
1:66344857 C T 0.404248 1.3724e-04
1:66346519 G A 0.204562 5.9035e-06
1:66358242 G C 0.484495 -2.2804e-05
1:66374367 G A 0.106551 1.5705e-05
1:66376007 T C 0.042180 -1.1090e-05
1:66379760 G A 0.187388 -3.8634e-06
1:66382043 T C 0.026100 -6.0623e-06
1:66386116 T C 0.128866 -2.4833e-05
1:66388153 G A 0.360851 4.1383e-06
1:66397344 A G 0.257465 -2.6336e-05
1:66407700 C A 0.544900 3.6204e-05
1:66416939 G A 0.878502 4.3826e-05
1:66421031 G C 0.149240 7.5526e-05
1:66427724 T C 0.061632 -6.8285e-06
1:66441891 C G 0.152986 8.2306e-05
1:66447606 T C 0.087404 3.8455e-05
1:66471607 G T 0.049129 6.2927e-06
1:66478777 A G 0.042702 -2.6865e-05
1:66481640 G A 0.051579 -9.4437e-06
1:66484558 C A 0.047827 -1.4075e-06
1:66490092 G A 0.106103 4.1719e-06
1:66491283 T G 0.040475 -1.0614e-05
1:66496588 A G 0.047538 6.3374e-06
1:66498241 A G 0.042806 -2.2128e-05
1:66498299 A C 0.598459 4.4143e-05
1:66516476 T C 0.051109 7.5871e-06
1:66516655 A G 0.035454 -3.0590e-05
1:66518697 T C 0.168153 -3.0611e-05
1:66519663 G A 0.073739 -3.0070e-06
1:66520957 G A 0.040261 -2.1628e-05
1:66539046 G A 1.736364 5.1038e-06
1:66549751 A G 0.094243 2.8360e-05
1:66553857 A G 0.039648 5.7446e-06
1:66554707 T C 0.033309 -1.8527e-05
1:66568117 T G 0.088264 -2.5019e-05
1:66568162 A G 0.058006 -5.2773e-05
1:66568509 A G 0.038882 -1.1736e-05
1:66579180 C T 0.034110 1.9332e-06
1:66579560 G A 1.016495 -7.4513e-06
1:66583262 T C 0.716857 4.9075e-05
1:66586313 G T 0.064910 2.0771e-05
1:66587805 T G 0.164099 -4.1740e-05
1:66602601 T C 1.356736 3.1292e-05
1:66613556 A G 0.023798 1.3323e-05
1:66617553 G C 0.265827 -1.9293e-05
1:66622634 G A 0.630700 -1.7538e-06
1:66645003 C T 0.024220 6.6045e-06
1:66649643 C T 0.024441 6.7272e-06
1:66660358 C T 0.471261 -1.7650e-05
1:66662003 A G 0.027476 -3.3349e-05
1:66670804 C T 0.919877 6.6425e-06
1:66675016 G A 0.061012 5.7260e-06
1:66680089 G C 0.052823 7.3707e-06
1:66681545 A G 0.038025 -2.7204e-05
1:66689109 G A 0.407267 2.6274e-05
1:66689833 A G 0.053124 -2.1663e-05
1:66691345 T C 0.063868 7.0215e-06
1:66692764 C T 1.363990 4.3894e-05
1:66695751 G A 0.089786 -4.7768e-06
1:66705663 G C 0.038463 -1.6746e-06
1:66705884 A G 0.038739 2.7564e-05
1:66708635 A G 0.062190 -4.3702e-06
1:66713196 G C 0.038969 2.5431e-05
1:66721506 G A 0.041956 -2.7939e-05
1:66724021 A C 0.020501 -5.2424e-06
1:66724248 T C 0.081256 -1.6269e-05
1:66736066 T C 1.449466 2.1316e-06
1:66737584 G A 0.175138 -1.3352e-05
1:66745352 G A 0.331246 1.1662e-05
1:66749779 T C 1.217188 -3.2781e-05
1:66753375 T C 0.064787 2.3099e-05
1:66755279 A C 0.136107 2.0981e-05
1:66756993 G A 0.063031 8.1954e-06
1:66757714 T C 0.020257 -6.0390e-06
1:66759233 A G 0.042043 -8.4077e-06
1:66760560 G A 1.563839 -5.4232e-05
1:66769100 C G 1.147117 -5.5819e-05
1:66774019 T C 0.069019 1.3361e-05
1:66784172 T G 0.122880 3.7802e-05
1:66785533 A C 0.170614 1.8413e-05
1:66791226 A G 0.044900 3.6295e-06
1:66793745 C A 0.160840 -1.2183e-05
1:66796248 G A 1.183814 1.7700e-04
1:66803433 C G 0.354934 5.7434e-05
1:66805270 C T 0.140314 5.4823e-05
1:66807544 A G 1.213426 2.7764e-05
1:66810852 C T 0.049275 4.0547e-05
1:66813129 T C 0.042222 -1.3949e-05
1:66830107 T C 0.132696 2.8546e-05
1:66834984 C T 0.037879 -1.1305e-05
1:66838076 T C 0.021799 -1.3224e-06
1:66843509 C T 0.276057 1.4375e-05
1:66846766 C A 0.708966 -5.4206e-05
1:66850285 C T 0.051745 1.5392e-05
1:66850403 C A 0.178342 1.8801e-05
1:66852981 A C 0.161477 -2.0321e-05
1:66853783 C T 0.041660 5.7434e-06
1:66856026 A G 0.134539 -1.9167e-06
1:66860768 G A 0.058821 -1.1311e-05
1:66861431 T C 0.084862 4.9564e-06
1:66864010 T C 0.143615 -2.0170e-05
1:66873159 T C 0.056263 1.7071e-06
1:66881254 T C 0.080558 -2.4873e-05
1:66887451 A G 0.282556 -1.0223e-05
1:66913466 T C 0.146319 -9.2870e-06
1:66920877 A G 0.107914 -8.3598e-07
1:66921933 A G 1.158912 1.2357e-04
1:66923044 G A 0.231768 1.5514e-05
1:66931240 C T 0.204961 -5.1853e-05
1:66942656 T C 0.270559 2.1284e-05
1:66945463 G T 1.034779 -4.0509e-06
1:66956151 T G 0.400184 7.8660e-07
1:66958259 C T 1.894128 2.2096e-05
1:66958923 G A 0.232044 -2.1115e-06
1:66960809 G C 0.150960 -1.9266e-05
1:66973744 C T 1.793195 2.2564e-05
1:66980066 A G 0.057305 -2.1396e-05
1:66986557 G T 0.615616 -2.2711e-06
1:66989719 G A 0.030926 1.3601e-05
1:66992613 G A 0.260585 1.5444e-05
1:66992956 T C 1.956633 4.1937e-05
1:66994327 T C 0.320980 1.6423e-05
1:66996088 A G 0.329344 6.6171e-06
1:67005229 G A 1.280546 3.8902e-05
1:67012582 C T 0.175025 -1.0447e-05
1:67028481 A G 0.602691 5.2415e-05
1:67034789 T C 0.292855 -4.5227e-05
1:67042720 A G 0.054809 -8.7274e-06
1:67044940 G A 0.052946 -2.1577e-05
1:67045928 A G 0.277768 5.7266e-05
1:67063174 A G 0.242781 4.7434e-05
1:67068033 A T 0.025665 -1.0876e-05
1:67083451 C T 0.045893 -2.8971e-06
1:67091281 A C 0.039041 -1.9108e-05
1:67100291 C T 0.121335 7.1912e-07
1:67103625 A G 0.045945 -2.5386e-05
1:67109277 C G 0.132472 3.0963e-05
1:67109335 G A 0.310944 -6.9055e-06
1:67110516 A G 1.124289 4.2499e-05
1:67110887 C T 0.040949 -1.6043e-06
1:67133111 C T 0.259231 8.4774e-05
1:67134281 G A 0.182964 -7.4992e-05
1:67134801 C T 0.047321 -2.7722e-06
1:67143879 G C 0.068023 2.6110e-05
1:67152165 A G 0.325667 -1.0762e-04
1:67160602 G A 0.795880 2.7132e-05
1:67160814 T C 0.188248 7.2048e-05
1:67163039 A G 0.172175 -3.8821e-06
1:67165016 T C 0.056461 -2.7492e-05
1:67168182 C T 0.796260 2.2183e-05
1:67176116 C T 0.047756 5.4718e-06
1:67176131 G A 0.310252 2.5903e-05
1:67176846 T C 1.483846 3.0127e-05
1:67182647 T C 0.078900 -7.7894e-07
1:67192271 G A 0.606684 -1.2844e-05
1:67198843 A C 0.028855 3.1133e-05
1:67199156 T C 0.575978 1.1818e-05
1:67209818 G A 1.447950 -6.5865e-05
1:67215088 T G 0.149905 -3.7891e-05
1:67219980 A C 0.849092 -7.7273e-05
1:67222507 A G 1.866327 -3.1456e-05
1:67226357 A G 0.058220 -4.6972e-05
1:67239576 G C 0.930747 1.6267e-05
1:67242087 A G 0.266190 4.0873e-05
1:67243024 A C 0.624796 -1.6286e-05
1:67255360 T C 0.086401 2.0386e-06
1:67255725 G A 1.891638 -1.7174e-05
1:67258784 A G 0.236481 -4.0426e-05
1:67266170 C T 0.197924 -1.4102e-04
1:67266756 A T 1.709804 -9.7542e-06
1:67274795 C G 0.633468 4.2014e-05
1:67280515 A G 0.271419 2.5556e-05
1:67280869 G A 0.998380 2.4605e-07
1:67281402 C T 0.279268 -3.2707e-06
1:67283546 C G 0.189946 -5.5455e-05
1:67288045 T C 1.005680 -3.5567e-06
1:67302410 T C 0.166264 -3.5305e-05
1:67306616 A G 0.721197 1.6602e-05
1:67312599 A G 0.343259 6.8891e-05
1:67313249 A G 0.056740 2.6742e-05
1:67327894 G A 0.055715 -2.0283e-05
1:67333069 C T 0.044091 -1.2912e-05
1:67336554 C T 0.048775 -1.0067e-05
1:67341984 A G 0.275087 1.5161e-05
1:67353848 C T 0.085372 1.1018e-06
1:67363548 A G 0.025603 6.0761e-06
1:67364346 T C 0.037028 -1.0706e-05
1:67371577 C T 0.090510 -2.0584e-05
1:67394918 G A 0.092136 -5.3575e-06
1:67400701 G A 0.054488 9.1452e-06
1:67413478 G A 1.470560 1.9328e-05
1:67413721 G A 0.134299 1.3902e-05
1:67444490 T G 0.052511 -2.9380e-05
1:67446696 G T 0.121105 -3.6580e-05
1:67448536 T C 0.115714 -1.3885e-06
1:67450431 G A 0.050703 -2.1961e-05
1:67458463 A G 0.119300 -3.1774e-05
1:67460791 C T 0.702780 -2.8410e-05
1:67467173 G C 0.054449 -2.6558e-05
1:67484791 A G 0.172493 -1.2184e-05
1:67485453 C A 0.738130 -5.0658e-06
1:67487109 C T 0.056549 -2.0771e-05
1:67488571 G A 0.023646 -6.0765e-06
1:67496349 C A 0.089413 -2.3300e-05
1:67496607 T C 0.043634 3.0359e-05
1:67500778 T C 1.293939 2.7639e-05
1:67516893 T C 1.278505 4.9313e-05
1:67518534 T C 0.134802 -1.6939e-06
1:67524602 A G 0.066585 1.4947e-05
1:67524996 A C 0.036876 -4.9135e-05
1:67525207 T C 0.114785 -3.2509e-05
1:67526029 G A 0.266070 -2.7690e-05
1:67528146 G A 0.192565 2.3571e-05
1:67529243 G A 1.131881 2.9071e-05
1:67531216 A C 0.069574 3.9803e-06
1:67538573 C G 0.197648 8.9890e-06
1:67560956 T C 1.736163 1.0669e-05
1:67561090 C T 0.076426 -1.9890e-06
1:67561772 A G 0.107398 -4.4310e-07
1:67572614 C T 0.091665 6.9232e-06
1:67582236 G A 0.185817 -1.2861e-05
1:67590461 C T 1.659811 1.2986e-05
1:67592114 T C 0.467542 9.4313e-06
1:67597119 A G 1.700612 2.8949e-06
1:67601132 T G 0.608329 4.3456e-06
1:67603833 G A 0.083567 8.5967e-06
1:67608100 T C 0.095768 1.1581e-05
1:67633812 T G 1.063540 -6.8605e-06
1:67633963 T C 0.200495 1.5150e-05
1:67653010 A G 0.625766 4.5811e-06
1:67656735 G T 0.055312 9.4173e-06
1:67664154 G T 0.834430 1.1035e-05
1:67664840 C G 0.768128 1.5967e-05
1:67670213 A G 0.605931 -4.5605e-06
1:67670768 C T 0.894897 1.2339e-05
1:67671431 A G 0.043257 -3.5577e-05
1:67675516 T C 0.609754 -6.3974e-06
1:67681669 G T 0.891820 1.3514e-05
1:67685387 C T 1.757521 3.9751e-06
1:67685598 C A 0.604454 1.5585e-05
1:67702526 G T 0.126042 -4.5409e-05
1:67705549 A T 0.043277 2.4723e-05
1:67705900 A G 0.028664 -4.3205e-06
1:67705958 A G 0.133838 -3.1561e-05
1:67713747 G A 0.559201 8.5341e-06
1:67719129 A G 0.695957 -1.3212e-05
1:67726104 C T 0.137058 -3.9240e-05
1:67730055 G A 0.696622 -1.1591e-05
1:67731778 C T 0.048739 4.1624e-05
1:67732853 A G 0.113753 1.5752e-06
1:67738738 T C 0.055809 -1.3558e-05
1:67739323 T C 0.079795 -2.3384e-05
1:67739367 G C 0.037249 -1.1272e-05
1:67740608 T C 0.076011 -4.8205e-05
1:67747195 G C 0.119404 -1.8675e-05
1:67752701 A G 0.061304 1.9824e-05
1:67752734 G A 0.174116 3.4137e-05
1:67752848 T C 0.273970 -6.3873e-05
1:67753508 T C 1.103938 -4.1769e-05
1:67760140 C T 0.933538 -8.6673e-05
1:67769006 G A 1.542962 4.6066e-05
1:67769859 A G 0.083976 1.4040e-04
1:67770278 A G 0.143323 -2.3676e-05
1:67770537 T C 0.419143 -2.7036e-05
1:67770881 T C 0.061336 2.2962e-05
1:67774293 T C 0.681617 -7.4820e-05
1:67781117 G A 0.367677 -2.9207e-05
1:67794918 C A 0.336073 -6.1559e-05
1:67800018 A G 1.542017 5.5488e-06
1:67806354 C G 0.313959 1.1718e-05
1:67807306 A G 0.041186 6.0045e-06
1:67818980 T C 0.101247 -2.1825e-05
1:67821447 T C 0.113124 -3.2335e-05
1:67826180 G A 0.051482 -1.0014e-05
1:67833527 C G 0.092600 -2.2736e-05
1:67833643 A G 0.046857 3.7152e-06
1:67836312 A G 0.103587 9.8634e-07
1:67836674 A G 0.040109 9.5486e-06
1:67836702 C T 0.058451 2.1107e-05
1:67851615 T C 0.040832 -1.0112e-05
1:67857744 A G 0.070012 6.2396e-07
1:67859615 G A 1.418799 4.1306e-06
1:67860323 T C 0.040498 8.9940e-06
1:67862482 G A 0.045432 1.5283e-05
1:67873346 A C 0.089455 2.7772e-05
1:67887191 C T 0.060424 -3.2165e-05
1:67906853 T G 1.226861 5.8654e-05
1:67907697 A G 0.121520 -2.6422e-05
1:67913017 G A 0.048171 3.5369e-05
1:67925958 T C 0.090783 -4.9277e-06
1:67927701 A G 1.483738 5.2584e-06
1:67929719 A G 1.701511 -4.8436e-06
1:67934806 A C 0.024522 8.7250e-06
1:67938108 A C 0.040433 -9.1327e-06
1:67942087 C T 0.217146 6.6938e-05
1:67945956 T C 1.948713 -3.6951e-05
1:67948390 T C 0.063057 -1.3196e-05
1:67949596 A C 1.324972 -3.2838e-05
1:67952719 T C 0.374838 8.2182e-06
1:67963456 T C 0.216412 -5.6839e-06
1:67980225 T C 0.023341 -2.3632e-05
1:67983071 T C 1.778394 -1.4506e-05
1:67988013 G A 0.048655 3.8954e-06
1:67990706 A C 0.060421 7.2943e-06
1:67990819 G A 0.501795 -5.9609e-06
1:67996114 C T 0.224374 -4.1035e-05
1:67998989 A C 0.930140 -5.6812e-05
1:68000987 A C 0.069337 7.6055e-07
1:68012875 C T 0.438031 3.2604e-05
1:68019327 C T 0.809558 2.4191e-05
1:68023168 C A 0.565313 2.1615e-05
1:68026095 A C 0.097657 -1.7227e-05
1:68027992 T C 0.390398 1.6416e-05
1:68031619 C G 0.051076 -2.2346e-05
1:68037181 T C 0.104704 3.3806e-06
1:68039605 T C 0.098517 -8.8468e-07
1:68040881 G A 1.001526 2.1601e-05
1:68043252 C G 0.589273 -1.3700e-05
1:68049649 G C 0.803585 1.8278e-05
1:68052334 T C 0.100075 -1.5956e-05
1:68052591 T C 1.016378 -2.2630e-05
1:68054494 A G 0.121981 -1.7694e-06
1:68063074 T C 1.060541 -3.2118e-05
1:68063628 A G 0.539064 -1.6086e-05
1:68073549 T C 0.358816 1.1255e-05
1:68079175 C T 0.526122 -4.1712e-05
1:68080164 C T 0.077575 6.1315e-06
1:68091204 T C 0.085550 3.7478e-05
1:68092455 T C 0.092834 -4.1149e-05
1:68093940 T C 0.160844 -2.6951e-06
1:68096489 A G 0.515781 -5.2466e-06
1:68098360 G A 0.076079 6.0715e-05
1:68100394 G A 0.569659 7.2314e-06
1:68105610 G A 0.159377 3.2867e-05
1:68106357 G A 0.248640 6.1028e-05
1:68108741 A G 0.034273 -2.8123e-05
1:68110761 G A 0.629190 3.6641e-05
1:68115186 C T 0.659049 -1.5693e-06
1:68116745 G A 0.043069 -6.8936e-06
1:68121121 A G 0.087154 -1.3679e-05
1:68123727 T C 0.493645 -7.4191e-06
1:68136898 T C 1.697038 -2.9386e-05
1:68143281 C T 0.294604 3.0531e-05
1:68153206 C T 0.289167 -1.1876e-06
1:68161789 C T 1.261523 -6.5133e-05
1:68171532 T C 0.045435 -9.7833e-06
1:68175052 A G 0.046545 -1.2438e-05
1:68182026 T C 0.028972 -2.4411e-05
1:68184933 G A 0.034996 2.4655e-05
1:68195741 A G 1.070376 -4.0235e-05
1:68197671 G A 1.409412 -1.5997e-05
1:68225092 C T 0.156893 -7.7130e-06
1:68231720 C T 0.073849 3.8245e-06
1:68240280 T C 0.122777 1.8719e-05
1:68250254 C A 0.710034 9.3584e-06
1:68258818 A G 1.454367 2.5033e-05
1:68262328 G T 1.976000 9.7244e-06
1:68268638 G A 0.031725 -3.1734e-05
1:68278722 A G 0.585790 2.8671e-05
1:68285045 C T 0.174616 -9.0795e-06
1:68301716 A C 0.047934 5.2585e-06
1:68309979 C G 0.043828 9.7176e-06
1:68312884 T C 0.022101 -2.9762e-07
1:68316499 G A 0.559671 2.3906e-05
1:68321350 T C 0.133465 -2.5410e-05
1:68321437 G A 1.271140 1.6063e-05
1:68329528 A G 0.057717 -3.4443e-05
1:68340086 C G 0.181523 -4.7156e-06
1:68347337 A C 0.031238 -1.6321e-05
1:68358298 C A 0.604973 2.2473e-05
1:68362712 G A 0.044153 3.8535e-05
1:68374329 A G 0.674843 -7.7646e-06
1:68401266 C T 0.378668 -6.0015e-06
1:68415595 T C 0.417530 -1.6628e-05
1:68415745 T C 1.471972 1.4089e-06
1:68417943 G C 0.093941 2.5881e-05
1:68431604 C T 0.145082 -2.6674e-05
1:68447202 G A 0.701494 -1.9096e-05
1:68447214 A C 0.768709 -8.1296e-06
1:68449125 G A 0.046996 -1.7203e-05
1:68449274 T C 0.027904 5.7569e-06
1:68463735 T C 0.265664 -1.6151e-06
1:68466286 A G 0.044237 4.8426e-06
1:68466964 G A 0.765366 2.6656e-05
1:68476806 A G 1.847287 -3.1444e-05
1:68478105 T A 0.554942 -2.5252e-05
1:68478975 C G 0.072346 1.0119e-05
1:68479872 T C 1.863198 -4.7412e-05
1:68481738 C T 0.744015 -7.8425e-05
1:68483483 A C 0.030725 -1.6862e-05
1:68487731 A G 0.028752 1.0505e-05
1:68491671 T C 0.049252 -2.7333e-05
1:68492620 T C 0.029829 4.6384e-06
1:68507394 A G 0.056364 3.5718e-05
1:68512441 G A 0.055260 3.4520e-05
1:68512899 A C 0.053959 3.8759e-05
1:68525288 A G 0.028735 -1.6130e-05
1:68549482 A G 1.656205 3.1416e-05
1:68552815 T C 0.147919 3.8960e-05
1:68559446 G C 0.029423 -1.1437e-05
1:68564968 G A 0.074998 1.4744e-04
1:68567077 G A 0.180124 8.4763e-06
1:68567299 T C 1.171272 -3.3268e-05
1:68567418 A G 0.434921 4.9943e-05
1:68567448 A G 0.515174 3.8576e-05
1:68567812 C G 1.294760 -9.0778e-07
1:68568082 C G 0.260792 1.0708e-06
1:68568374 A G 0.041465 -9.4409e-06
1:68569593 A C 0.858109 -3.9993e-05
1:68571220 C A 0.647951 -5.1939e-05
1:68572636 A G 0.208616 7.7660e-07
1:68573853 A G 1.687521 3.4333e-06
1:68574513 T C 0.042183 6.9496e-06
1:68577399 G A 0.294825 -1.3491e-05
1:68578741 A G 1.830909 -1.3340e-05
1:68578815 A C 0.078192 3.1531e-06
1:68580704 C T 1.003350 3.5811e-05
1:68581840 G T 0.129031 -3.9714e-06
1:68583847 A G 0.050245 1.2628e-05
1:68584185 T C 0.048350 4.7687e-06
1:68586013 A C 0.987533 1.9550e-05
1:68587184 A G 0.033318 -8.6287e-07
1:68587794 T C 0.032604 1.3562e-05
1:68587883 C T 0.600186 4.5933e-06
1:68590734 C T 1.367924 -1.2732e-05
1:68599261 T G 0.097505 -1.6229e-06
1:68600278 G A 0.049979 7.0501e-06
1:68601429 A C 0.083577 1.4227e-06
1:68603432 T C 0.384692 1.7639e-06
1:68603586 T C 0.788366 -6.8659e-06
1:68604253 A C 0.065033 3.0416e-06
1:68605713 C T 0.033030 1.1065e-05
1:68608446 G A 0.640113 -1.1620e-05
1:68611243 T C 0.847735 -1.1048e-05
1:68614320 A G 0.098683 9.7962e-06
1:68616362 C T 0.331568 -5.1100e-06
1:68625843 A G 0.694798 9.1949e-06
1:68635338 T C 0.103227 -9.0263e-06
1:68635390 C T 0.437654 4.4713e-05
1:68638784 A G 0.028547 -8.4021e-06
1:68644066 C A 0.119352 1.8010e-05
1:68647716 C T 0.800901 -3.2103e-05
1:68648887 G A 0.231044 -2.0284e-05
1:68654867 G A 1.908857 -1.0081e-05
1:68657646 G C 0.049301 2.3513e-05
1:68658961 C T 0.645059 1.8139e-05
1:68663847 G A 0.509591 2.5584e-05
1:68663904 T C 0.055711 1.7358e-06
1:68665023 C T 0.689835 2.3919e-05
1:68670982 T G 0.143125 2.1926e-05
1:68676649 G A 0.376762 1.3978e-05
1:68680929 T C 1.134822 -8.4933e-06
1:68682111 T G 0.148639 -7.7153e-08
1:68682970 C T 0.043254 -1.3892e-05
1:68686111 A G 0.204529 -1.8662e-05
1:68693921 C G 0.047340 2.0318e-05
1:68694810 C A 0.059616 -1.8274e-05
1:68705985 C T 0.135364 -2.8016e-07
1:68710765 C A 0.068341 5.7987e-05
1:68712223 T C 0.072765 2.9598e-06
1:68713347 C T 0.207580 2.7175e-05
1:68713790 A G 0.040005 -8.1266e-06
1:68716542 A C 0.100244 -4.0774e-05
1:68720412 T G 0.186343 8.2525e-06
1:68721433 G C 0.028855 -1.7104e-05
1:68728886 A G 0.042319 -2.5747e-05
1:68735312 A G 0.303160 5.1149e-06
1:68735854 C T 0.109238 2.9484e-05
1:68739416 T C 0.106252 -5.6839e-06
1:68739937 T C 0.184356 1.1217e-05
1:68741454 A G 0.517352 2.7859e-05
1:68742931 C T 0.943425 -8.0042e-06
1:68748445 A G 1.444639 3.1530e-05
1:68758666 T C 0.055656 -6.4630e-06
1:68770445 A T 0.111916 -2.4742e-05
1:68773120 G A 0.227773 1.2426e-05
1:68773197 T G 0.045468 -2.4104e-05
1:68773910 T C 0.034240 -3.2464e-05
1:68774142 G A 0.020786 -6.7397e-06
1:68787265 C T 1.071356 4.7661e-06
1:68788564 A C 1.482271 2.1957e-05
1:68793891 G A 0.407799 2.8916e-05
1:68797643 T G 1.508773 1.1886e-05
1:68799040 G A 1.508913 1.2097e-05
1:68808894 G A 1.472492 2.0090e-05
1:68812120 T G 0.236183 4.2403e-05
1:68812409 C T 0.043393 -4.8741e-05
1:68821539 C T 0.739886 -4.5288e-05
1:68823186 A C 0.060642 7.7288e-06
1:68826316 T C 1.664141 1.2670e-05
1:68829416 G A 0.031147 -9.7211e-06
1:68831799 C A 0.570983 -6.9082e-05
1:68835103 A G 0.085294 -2.7311e-05
1:68840797 G A 0.798259 -9.3572e-05
1:68851568 T C 0.131297 -1.6191e-05
1:68857717 G A 0.076235 1.4226e-05
1:68874508 A G 0.585222 -5.0189e-05
1:68875772 C T 0.077348 1.5996e-05
1:68884860 T C 0.029550 2.8617e-06
1:68899912 T C 0.099514 2.2975e-05
1:68901432 G T 0.236604 -1.1696e-05
1:68902493 T C 0.070103 -3.8690e-05
1:68906514 A G 0.035120 -1.3787e-05
1:68907092 T G 0.037593 -1.0137e-05
1:68909128 G A 0.308896 -2.8454e-05
1:68915125 T C 0.065747 2.7686e-06
1:68918641 C T 0.130833 5.0832e-05
1:68920299 G A 1.894413 -1.3627e-05
1:68920969 G A 0.650343 -2.5202e-06
1:68921521 G A 0.350848 -4.4745e-06
1:68921635 T C 0.317646 5.0983e-06
1:68923610 G A 0.030537 -1.2354e-05
1:68927306 G T 1.155754 -5.9769e-06
1:68932322 A G 0.081626 -2.2999e-05
1:68933744 G A 1.244949 -5.9089e-06
1:68934691 T C 0.407916 -5.6034e-07
1:68944524 A G 0.094152 8.0345e-06
1:68944633 T A 0.317718 5.7021e-06
1:68944792 G C 0.089322 1.7311e-06
1:68983952 A G 0.202864 -3.2722e-05
1:68988119 C T 0.278605 -4.4249e-06
1:69002427 T G 0.039287 3.6135e-05
1:69008820 G T 0.604694 1.0466e-05
1:69025090 G A 1.626642 4.0299e-06
1:69034507 A G 0.071639 -2.6760e-05
1:69054410 C T 0.089799 -1.2216e-05
1:69057045 G A 0.058392 4.5544e-06
1:69059606 G C 1.269449 -9.7906e-07
1:69059831 C G 0.038700 5.5091e-06
1:69061839 C T 0.037924 -8.9848e-06
1:69065829 A G 0.572690 4.7947e-06
1:69080255 G T 0.101039 -6.8357e-06
1:69080441 G A 0.033487 -2.0153e-06
1:69083551 C T 0.126691 -2.3803e-06
1:69085508 A G 0.138571 -2.6542e-05
1:69100479 A G 0.048025 -3.4897e-05
1:69112965 A C 0.028881 -8.7393e-06
1:69113178 A G 0.045945 -7.6346e-06
1:69116175 T C 0.073304 -2.5346e-05
1:69119278 A C 0.062128 4.6600e-05
1:69136838 T C 0.222865 -2.3252e-05
1:69139832 A C 0.056081 -9.9760e-06
1:69160634 G A 0.092850 -1.5769e-05
1:69161230 G C 0.382861 -1.6650e-05
1:69184038 G A 0.373780 -2.1927e-05
1:69206010 A G 0.075073 -2.7209e-06
1:69210016 A G 1.585758 1.7454e-05
1:69210911 T C 0.059421 7.5712e-06
1:69212053 T C 0.603305 3.1161e-05
1:69217209 A C 0.231070 4.5166e-05
1:69241513 A G 0.067620 2.9728e-05
1:69251957 A G 0.140200 -1.6658e-06
1:69261275 T C 0.091140 -1.5422e-05
1:69287391 A C 0.197989 -1.7809e-05
1:69288678 T C 0.106158 -8.8191e-06
1:69292386 C A 0.057458 1.5857e-05
1:69293805 C T 0.023587 2.0375e-05
1:69297894 T C 0.089156 4.3387e-05
1:69303675 C T 0.025957 9.7191e-07
1:69305033 A G 0.242918 1.6059e-05
1:69311526 C T 0.052657 -1.4119e-05
1:69327623 A C 0.074768 -2.1684e-05
1:69352300 C T 0.193682 -1.6271e-05
1:69365189 T C 0.651126 -2.8369e-05
1:69368226 A G 0.109290 -2.2828e-05
1:69376418 T G 0.041420 -3.0886e-06
1:69378942 G A 0.048197 -1.8090e-05
1:69385766 C T 0.263344 5.8438e-05
1:69388561 C G 0.020036 6.6548e-06
1:69398115 A G 0.034474 -1.0340e-07
1:69398568 A G 0.057925 -7.0876e-06
1:69400121 G A 0.040544 -1.7231e-05
1:69415205 C T 0.215951 -1.0893e-05
1:69419136 T C 0.187726 -2.2113e-05
1:69419672 C G 0.100020 -1.8473e-05
1:69428166 C T 0.081444 -5.8134e-07
1:69435495 A G 0.046964 -2.6537e-05
1:69445763 A G 0.062063 1.7662e-05
1:69448570 A G 0.120875 5.0604e-06
1:69449173 A G 0.029102 2.8401e-05
1:69450443 A G 0.033068 1.3105e-05
1:69450894 C G 0.064673 -1.8492e-05
1:69482704 G T 1.309025 5.0146e-05
1:69492976 A G 0.392157 2.7125e-05
1:69500953 C T 0.044672 2.7265e-05
1:69517610 C A 0.775795 -6.6091e-06
1:69520596 A G 0.772867 7.5780e-06
1:69522673 T G 0.059077 -4.6846e-05
1:69523028 A G 0.024980 2.3980e-05
1:69537589 T G 1.974741 -2.3591e-05
1:69548032 C G 0.059782 -2.1844e-05
1:69550939 G A 0.045984 2.0666e-05
1:69556068 C T 0.033990 -1.3631e-06
1:69556075 G C 0.068377 -3.3883e-05
1:69573888 A G 0.198959 -1.7799e-05
1:69577831 A G 0.059139 -4.4910e-05
1:69588775 A G 0.028985 9.9603e-06
1:69588931 C T 0.065705 2.5162e-06
1:69594584 G A 0.052229 4.1399e-05
1:69595467 C T 1.438813 -5.8305e-07
1:69600881 A G 0.122510 3.7375e-05
1:69603418 A C 1.817883 1.8092e-05
1:69610942 G A 0.081301 4.3464e-06
1:69612571 A G 0.133433 -2.1010e-05
1:69627731 A G 1.587076 3.0055e-05
1:69633329 A C 0.028459 1.1192e-05
1:69649904 A G 0.267368 -1.1434e-06
1:69651478 T C 0.701842 1.5793e-05
1:69661510 G A 0.054199 6.5132e-05
1:69664700 A G 1.046169 -3.3395e-06
1:69668656 G A 0.039794 7.2909e-06
1:69673540 C G 0.058798 -7.0260e-06
1:69684997 C T 0.312047 -1.5976e-05
1:69687616 T C 0.047058 9.3080e-06
1:69695698 A G 0.165836 -2.4353e-06
1:69703634 C G 1.787759 -4.0792e-05
1:69703777 C T 0.036009 -2.5628e-05
1:69704143 C T 0.287398 -9.1169e-06
1:69705602 C T 0.046896 1.2462e-05
1:69710434 A G 0.153330 -9.9676e-06
1:69722059 T C 0.044108 1.8156e-05
1:69722418 C G 0.144602 -9.5298e-07
1:69723684 A G 1.489935 -5.9073e-06
1:69740616 T C 0.043783 6.2192e-06
1:69741298 A C 0.213647 -9.3476e-06
1:69744076 G T 0.049736 -1.8786e-06
1:69745743 G A 0.277103 -1.6125e-05
1:69746553 G A 0.081947 -4.4691e-05
1:69751828 A G 0.069818 2.4496e-06
1:69752770 T C 1.475884 1.3528e-05
1:69754083 G T 0.045708 1.7804e-05
1:69762172 G A 0.656309 2.2823e-05
1:69767014 T C 0.079461 2.5209e-06
1:69794383 A G 0.103857 -3.1414e-05
1:69797375 A G 0.038054 2.8436e-05
1:69811671 G A 0.032724 1.2939e-05
1:69822725 T C 0.071470 3.2699e-05
1:69862986 T C 1.279891 -3.3437e-06
1:69864461 G A 1.380719 -2.0191e-05
1:69872206 A G 0.060447 -9.7575e-06
1:69878772 C T 0.282481 -1.5752e-06
1:69879109 T C 1.258592 -5.4991e-06
1:69888635 G A 0.146020 -2.4133e-05
1:69889952 A T 0.830769 1.7205e-05
1:69900116 G T 1.317802 1.3827e-05
1:69901810 A G 0.069074 6.5864e-06
1:69904729 G A 0.079851 3.0383e-06
1:69907892 T C 0.246796 -7.3443e-07
1:69909170 A G 0.781975 -1.4615e-05
1:69909474 C T 0.298746 1.6130e-05
1:69914861 G A 0.564037 2.7942e-05
1:69915596 A C 0.227419 -1.1417e-05
1:69920593 T C 0.096690 -2.9110e-05
1:69920839 T C 1.033734 -1.8971e-05
1:69933996 T C 0.101241 -1.5519e-05
1:69934056 G A 1.036830 -3.0437e-05
1:69937568 G A 1.472586 -2.9360e-05
1:69940001 T C 0.037496 -1.1642e-05
1:69951009 G A 0.422486 -3.8832e-05
1:69968819 A G 0.063628 7.4567e-06
1:69970257 A C 0.501720 1.8404e-05
1:69983466 A G 0.035571 2.7016e-05
1:69992644 T C 0.024558 -7.5857e-05
1:69998598 A C 0.035558 1.6128e-05
1:70005824 A G 0.108008 -8.1129e-06
1:70023317 A G 0.148321 4.3261e-06
1:70029922 T C 1.311875 -7.8153e-06
1:70031397 T C 0.541355 1.3846e-05
1:70032042 T G 0.126149 -2.9033e-05
1:70036065 C T 0.069685 -6.9043e-06
1:70056683 G A 0.042170 9.0834e-06
1:70065555 G A 0.087826 2.3700e-05
1:70070592 T C 0.093759 3.8998e-06
1:70080092 T C 0.040670 -1.5700e-06
1:70083281 A G 0.598741 3.3303e-06
1:70084301 T G 0.042452 -4.8349e-06
1:70088505 C T 0.032221 2.1873e-05
1:70089583 T C 0.097359 -8.2138e-05
1:70096854 A G 0.179478 4.1866e-05
1:70097103 C A 0.341045 4.1602e-06
1:70103896 A G 0.095064 3.0089e-05
1:70112480 C T 0.241869 -6.8769e-06
1:70114611 A G 0.147494 -1.1212e-05
1:70124299 A G 0.143995 -1.1871e-05
1:70124891 G A 1.419977 -1.8305e-06
1:70125230 T G 0.036944 -1.5993e-05
1:70136869 C T 0.053024 -1.1082e-07
1:70142373 T C 0.059954 1.8200e-05
1:70148282 T C 0.486770 -5.8812e-06
1:70154441 C T 1.405735 8.1599e-07
1:70163397 A C 0.097771 -2.8666e-05
1:70163554 G A 0.188242 6.5963e-05
1:70174192 C T 0.858258 1.9658e-05
1:70176931 G A 0.215656 -1.6976e-05
1:70179358 T G 1.234793 5.5185e-06
1:70189259 G T 0.033198 2.6126e-05
1:70190509 A G 0.175096 1.2307e-05
1:70202696 A C 1.281553 -9.3126e-06
1:70205474 G T 0.110793 -2.7375e-05
1:70207668 G A 0.773649 -2.2627e-05
1:70214055 G A 0.063995 2.3385e-05
1:70218616 T G 0.082168 2.7764e-05
1:70226997 T G 0.048009 -1.6721e-05
1:70231535 C T 1.190939 -1.1077e-06
1:70237109 T C 0.067292 -2.8485e-05
1:70238828 A G 0.179572 7.1316e-06
1:70241416 C G 0.059155 -2.0316e-05
1:70241470 G T 0.128152 8.6973e-06
1:70241819 T C 0.064842 5.8167e-06
1:70243630 T C 0.129865 6.0783e-06
1:70244251 A G 0.435135 -3.1073e-06
1:70246016 C T 0.309483 -2.6384e-06
1:70248115 C T 0.802440 3.8727e-05
1:70251539 T C 0.071045 4.9723e-06
1:70254638 C T 0.113260 -1.3818e-05
1:70263007 C T 0.934191 2.4475e-05
1:70271325 G T 0.364558 1.4553e-05
1:70271531 C T 0.059730 2.7005e-05
1:70272063 G A 0.293504 1.2805e-05
1:70277792 A G 0.031721 -6.1397e-05
1:70278593 T C 0.141492 2.8072e-06
1:70278764 T A 0.866619 2.1831e-05
1:70279152 C T 0.186891 1.7699e-06
1:70280269 C T 0.053498 -1.0445e-05
1:70286985 T G 0.190092 -2.0715e-05
1:70288480 G A 0.109563 -1.2503e-05
1:70315688 A G 0.189559 4.5275e-05
1:70316901 T C 0.034789 2.0028e-05
1:70335682 C T 0.967801 -1.4731e-05
1:70345714 T C 0.028872 -3.1511e-05
1:70345765 A G 0.087839 -2.7927e-05
1:70355764 G A 1.071022 -4.6992e-06
1:70355981 G A 0.097365 3.0429e-05
1:70359799 C T 0.154881 1.1073e-05
1:70364768 A T 0.063985 -1.5229e-05
1:70367087 C T 0.109326 1.4449e-05
1:70396007 T C 0.914365 -1.4497e-05
1:70396734 G A 0.040907 1.8244e-05
1:70414376 T C 0.054741 -3.8725e-06
1:70444049 A G 0.167588 8.8306e-06
1:70445085 C A 0.112052 1.7229e-05
1:70464144 G C 0.020348 1.1150e-05
1:70470059 T C 0.206603 -1.8060e-06
1:70471214 C T 0.195535 5.6551e-05
1:70472270 A G 0.131388 -4.0423e-05
1:70494216 G A 0.222326 3.2038e-05
1:70496017 C T 0.062567 -8.9390e-06
1:70497110 C T 0.434765 3.9099e-05
1:70503937 A G 0.029079 2.1337e-05
1:70504360 T C 0.027755 -6.1526e-06
1:70506922 T C 0.695425 -1.3558e-05
1:70516633 T C 0.148558 -4.4159e-05
1:70540801 C T 0.113740 1.6419e-05
1:70562089 T C 0.057941 -2.8413e-06
1:70604967 C G 0.711407 -6.4416e-06
1:70605737 T G 0.135627 -2.1258e-05
1:70611347 G A 1.854402 3.0962e-05
1:70616830 C T 0.037729 -1.1755e-05
1:70629075 C T 0.070357 1.3505e-05
1:70651527 G A 0.046711 4.2730e-05
1:70657326 T C 0.025629 1.3486e-05
1:70690540 T C 0.315611 -4.9243e-05
1:70722616 G A 0.160000 -8.0834e-06
1:70728221 A C 0.029884 -1.9724e-05
1:70745871 C T 0.028378 1.7337e-05
1:70750781 C T 0.041832 -1.6396e-05
1:70758887 G A 0.511101 2.2848e-05
1:70764378 G A 0.186122 -2.7660e-05
1:70803336 T C 0.035094 -3.3759e-05
1:70805822 A G 0.080652 -1.3869e-05
1:70814792 G A 0.074440 5.0287e-05
1:70820880 A G 0.177800 -2.4623e-06
1:70823238 C A 0.488549 -2.1076e-05
1:70826385 A G 0.034996 -9.9292e-06
1:70847885 T C 0.042585 -3.5098e-06
1:70848896 A G 0.390590 -6.0864e-06
1:70851706 T C 0.173967 -3.0878e-05
1:70860321 C T 0.782195 -5.2093e-05
1:70869616 T G 0.037009 -1.1985e-05
1:70877964 A G 0.172746 2.8550e-05
1:70881147 G A 0.143102 -4.8473e-05
1:70881586 A C 0.022270 -6.5707e-06
1:70888101 C T 0.145832 -2.9013e-06
1:70889446 C T 0.049814 8.6104e-06
1:70897131 T C 0.098336 -1.6793e-05
1:70902265 A G 0.113766 5.3774e-06
1:70903568 C T 0.030443 5.2258e-05
1:70904800 T G 0.581873 2.4804e-05
1:70908356 T C 0.026505 -2.7834e-05
1:70910065 G A 0.135056 -1.3510e-05
1:70913076 G A 0.651470 1.6519e-05
1:70913726 A G 0.135185 -1.8929e-05
1:70913765 T C 0.029599 -1.6572e-05
1:70921173 A G 0.653703 2.6029e-05
1:70931286 C T 0.680010 2.6838e-05
1:70931368 G A 1.125217 5.8965e-06
1:70934829 T C 0.779362 3.8008e-05
1:70936933 G A 0.024188 -7.4520e-06
1:70944520 C T 0.378480 -4.1293e-05
1:70945884 A G 0.353873 2.5524e-05
1:70947432 G C 0.084177 -3.4388e-05
1:70947586 A G 0.894689 3.9176e-06
1:70948709 C T 0.354480 -2.3004e-05
1:70952314 A G 0.490886 -6.7032e-08
1:70958228 G A 0.042598 1.6096e-05
1:70966800 A G 0.141628 2.1755e-05
1:70971964 A G 0.121361 8.3405e-07
1:70977329 G A 1.197749 -1.1801e-05
1:70978673 T G 0.130274 -9.5782e-06
1:70979795 G T 0.037489 6.9292e-06
1:70979802 A G 0.027671 1.7900e-05
1:70986547 G A 1.094947 -4.4847e-05
1:70987292 T C 0.025451 7.0331e-06
1:70989921 T C 1.770007 -4.3927e-06
1:70990202 A C 0.105434 1.1229e-05
1:70990438 T G 1.690611 -1.1273e-05
1:70990955 T C 1.595184 -3.3197e-06
1:70998630 C T 0.093873 -7.6053e-06
1:70998786 G A 0.263967 -1.1428e-05
1:71002636 A C 1.012737 1.8718e-05
1:71011845 T C 0.627389 8.5667e-06
1:71020447 G T 0.036645 4.7400e-06
1:71021214 C G 0.446986 1.2962e-05
1:71022016 T G 0.124659 -2.4166e-05
1:71023538 T C 0.071697 -1.6981e-05
1:71024415 G C 0.063842 -9.0905e-06
1:71025007 T G 0.037716 -4.6135e-06
1:71028151 A G 1.643222 2.7352e-06
1:71037863 A C 0.247527 1.8752e-05
1:71038867 G A 0.601721 -3.3428e-07
1:71044388 T C 0.064277 4.7135e-05
1:71045025 C G 0.081418 -1.2399e-05
1:71047239 A G 0.145614 6.0271e-06
1:71047579 G A 0.023545 1.4068e-05
1:71051162 G A 0.355937 2.5939e-05
1:71051482 T G 0.202497 2.3011e-05
1:71073907 G A 0.826566 -1.4075e-05
1:71073921 G A 0.148376 -5.2935e-05
1:71093577 C T 0.149360 1.4159e-06
1:71093805 A C 0.058168 -1.1745e-05
1:71096767 A G 0.096164 -2.4797e-05
1:71099205 T G 1.697700 5.8730e-06
1:71103169 T C 0.301826 -5.2702e-06
1:71108054 C T 0.110650 9.7855e-07
1:71116251 G A 0.486429 -7.8573e-06
1:71125096 A G 0.092808 -4.5276e-05
1:71132843 G A 0.125071 -9.1672e-06
1:71140341 A G 0.059288 -2.7253e-06
1:71152679 A G 0.346576 -3.5404e-05
1:71154805 G A 0.510701 7.0927e-06
1:71163602 G A 0.268887 -3.1353e-05
1:71166263 T G 0.647808 2.3045e-05
1:71170183 T G 0.587524 1.7651e-06
1:71170435 C T 0.586397 -5.8212e-07
1:71184053 A G 0.100559 -7.5788e-06
1:71184918 A G 0.085654 2.5712e-05
1:71194365 T C 0.068958 5.3236e-06
1:71194670 G T 0.055341 8.3435e-06
1:71199713 T C 0.179790 -3.2793e-05
1:71241232 A C 0.776096 1.1626e-05
1:71243751 T C 1.925992 1.4595e-05
1:71253528 T C 0.075810 -3.0369e-05
1:71256068 C T 0.101783 -6.5600e-06
1:71259335 T C 0.030702 1.1454e-05
1:71271225 T C 0.038687 2.2951e-05
1:71277122 G T 0.092555 4.4741e-06
1:71277773 A G 0.063251 6.8879e-06
1:71279161 G T 0.022198 3.8712e-05
1:71286444 T C 0.044023 3.7477e-05
1:71315505 T C 0.030725 -2.6009e-06
1:71328975 C T 0.318776 1.4402e-06
1:71331271 A G 0.026411 8.4928e-06
1:71331498 G A 1.833109 2.9502e-05
1:71337193 C T 0.486001 2.3824e-05
1:71358190 C T 1.084424 1.5639e-05
1:71359145 T G 0.066851 1.5501e-05
1:71360623 T C 0.571372 1.4027e-05
1:71365365 A G 1.796597 8.7236e-06
1:71366499 T C 0.144365 5.3321e-06
1:71371420 G A 1.303654 1.8488e-05
1:71372061 C T 0.041650 -1.4206e-05
1:71373645 G C 0.073018 -3.6432e-06
1:71373738 C T 0.207749 4.9845e-05
1:71375275 T C 0.439689 -2.5335e-05
1:71375363 A G 0.749955 -1.0490e-06
1:71377650 C T 0.749614 2.6246e-06
1:71391646 T C 0.787298 -1.0934e-05
1:71393317 G A 0.031663 -3.0553e-07
1:71394683 C T 1.678641 2.9520e-05
1:71395231 G A 0.085888 7.1388e-06
1:71413440 G A 0.296759 -5.3172e-06
1:71419163 C A 0.025116 -1.2507e-05
1:71424791 C T 0.037759 2.4448e-05
1:71426260 G A 0.175307 3.4587e-05
1:71430468 T G 1.239990 -3.2806e-06
1:71436256 T C 0.436814 2.9602e-05
1:71443066 T C 1.262681 1.2778e-05
1:71451095 A G 0.039930 2.0235e-05
1:71454869 T G 0.041994 -5.5954e-05
1:71459050 A G 0.419228 2.4427e-05
1:71472911 A G 0.122215 -1.2683e-05
1:71485734 G A 0.080811 1.9046e-06
1:71492027 C T 0.161421 2.1456e-05
1:71492135 G A 0.923424 4.5715e-06
1:71508962 A G 1.758361 2.9173e-05
1:71511515 A G 0.901859 -7.5099e-07
1:71512160 C T 0.184577 3.3067e-05
1:71523377 G A 0.044468 -2.1245e-07
1:71536574 C G 0.209031 -3.8393e-06
1:71548592 G A 0.080652 -2.9174e-05
1:71548704 G A 0.048155 9.1101e-06
1:71550203 G A 0.068052 -4.8355e-06
1:71561931 G A 0.027564 1.4650e-05
1:71564547 T C 0.116996 3.9645e-05
1:71570876 G A 0.153330 1.0548e-05
1:71572592 G A 0.866450 -5.4324e-07
1:71582197 G A 0.358183 -1.8158e-05
1:71623466 C G 0.123864 -2.5818e-05
1:71656306 C T 0.091747 6.6718e-05
1:71689910 T C 0.043137 -4.4737e-05
1:71700211 A C 0.025386 -3.4271e-05
1:71706106 T C 0.178167 3.5823e-06
1:71733081 T G 0.058350 -2.9963e-06
1:71737147 T C 0.041852 1.0917e-05
1:71740028 G A 0.420532 -5.0886e-07
1:71744271 C A 0.121008 4.0484e-05
1:71744693 T G 0.074722 -2.7630e-05
1:71758154 A G 0.032046 -1.9689e-05
1:71763262 G A 0.060275 -2.3464e-05
1:71777548 G T 0.374740 -9.8418e-06
1:71827570 C T 0.127811 4.1113e-05
1:71838498 A G 0.423996 -1.1823e-05
1:71841054 A G 0.043134 1.6941e-05
1:71841594 C T 1.111085 -2.3384e-05
1:71843560 C T 0.028297 -1.7134e-05
1:71850820 G A 0.349725 -7.1174e-06
1:71873154 G T 0.073041 -2.1777e-05
1:71878842 T C 0.202958 2.3528e-05
1:71881862 A G 0.053563 -1.2504e-05
1:71891684 T C 0.055150 5.0131e-05
1:71892420 G A 0.345762 3.2100e-05
1:71907540 T C 0.222712 -3.7638e-05
1:71908893 C A 0.042588 3.5866e-05
1:71915416 A G 0.115250 2.8809e-05
1:71916908 T C 0.102208 2.2940e-05
1:71917832 T C 0.140074 -3.4315e-05
1:71918900 A G 0.047224 3.8644e-05
1:71925567 T C 0.031472 2.1857e-05
1:71936910 C T 1.057928 -1.3874e-05
1:71954017 C T 0.065293 2.8775e-05
1:71954087 C A 0.020705 -1.3872e-05
1:71962757 G A 0.027356 -1.6369e-05
1:71964730 C T 0.040427 5.3060e-06
1:71968455 G A 1.424242 3.4949e-05
1:71993292 T C 0.309321 -2.7750e-05
1:71996378 T C 0.041839 -2.4824e-05
1:71999478 G C 0.131047 6.2051e-05
1:72001295 C T 0.132439 -1.7506e-05
1:72002778 C T 0.128476 6.0228e-05
1:72004590 T C 0.038323 -1.5193e-05
1:72009280 A G 0.150317 1.6661e-05
1:72025075 C T 0.020906 -1.4403e-05
1:72029085 T C 0.122283 -6.1654e-06
1:72029787 T C 0.054741 -8.0601e-08
1:72035165 G A 1.363010 1.4110e-05
1:72045412 G A 0.094343 3.7009e-05
1:72053025 T C 0.080938 3.4585e-06
1:72056782 C T 0.030900 -9.8660e-06
1:72068519 G A 0.021091 -2.1057e-06
1:72094080 G T 0.135335 1.8424e-05
1:72104447 T C 0.626126 -1.8389e-06
1:72105376 C G 0.129664 6.1148e-06
1:72110680 C A 0.850296 -1.7658e-05
1:72111106 A G 0.051872 8.8099e-06
1:72112976 T C 0.177644 -1.1206e-05
1:72122758 A G 0.045279 -3.0490e-05
1:72123359 T G 0.113526 2.0912e-05
1:72132964 G A 1.006122 2.3317e-05
1:72134192 A T 0.023325 -1.2135e-05
1:72137131 G A 1.854704 2.0099e-05
1:72147266 C T 0.062722 -4.9803e-05
1:72157134 T C 0.044841 -2.5140e-05
1:72172833 C T 0.052008 7.6364e-06
1:72187053 T C 0.170672 3.0880e-05
1:72190538 G T 0.045033 -2.7782e-05
1:72193716 T C 0.022886 1.5650e-05
1:72203471 T C 0.034205 1.1176e-05
1:72224718 G A 0.776372 -1.0723e-05
1:72229240 A G 0.055935 -4.8966e-07
1:72237521 C A 1.703715 -1.5513e-05
1:72239513 A G 1.793848 -2.9849e-05
1:72248054 T C 0.095431 3.0554e-05
1:72253096 C T 0.048022 7.3125e-06
1:72254355 T C 0.059483 -2.8063e-05
1:72260962 T G 0.070941 -4.6483e-05
1:72266725 T C 1.835050 -2.0073e-05
1:72271264 G A 0.924148 9.7509e-06
1:72274473 A C 0.060593 9.4069e-05
1:72274584 T C 0.048301 6.2519e-06
1:72283412 G T 0.030988 -3.6775e-05
1:72283557 C T 0.833970 1.3968e-05
1:72284522 T C 0.076293 7.2379e-06
1:72285555 T C 0.089737 -4.5242e-05
1:72286293 G C 0.079468 -2.7580e-05
1:72287808 G T 0.127996 -3.9099e-08
1:72296671 G T 0.038775 -1.6480e-06
1:72298076 A G 0.057188 -2.2947e-05
1:72305762 T C 0.566689 1.3756e-05
1:72310372 G A 0.144238 -9.7898e-05
1:72322168 G A 0.020556 -3.6713e-05
1:72322935 A G 0.264015 2.9669e-05
1:72324472 G A 0.047623 2.1219e-05
1:72329415 T C 0.547525 4.0983e-05
1:72332478 G A 0.056120 -7.6278e-05
1:72376917 A G 0.020458 -4.0970e-05
1:72377152 A G 0.084366 2.4070e-05
1:72377808 G A 0.148626 -6.7442e-05
1:72381596 A C 0.819896 -9.3258e-06
1:72381813 A G 0.042215 2.9208e-05
1:72385590 G A 0.280501 1.2090e-05
1:72392635 G T 0.032017 -2.0953e-05
1:72395200 A G 0.076339 -7.8007e-05
1:72396422 C T 0.231207 1.8232e-05
1:72416547 T C 0.062317 -3.2094e-05
1:72433346 T C 0.250454 -3.3506e-05
1:72464738 G A 1.200342 9.4514e-06
1:72482061 A G 0.263259 1.1822e-05
1:72488455 T G 0.029621 -4.8994e-07
1:72492243 A C 0.106505 -2.4014e-06
1:72495217 G A 0.188219 -4.3621e-05
1:72495577 A G 0.850922 -6.4422e-06
1:72502026 G A 0.022257 3.0919e-06
1:72503260 T C 0.039404 -7.3255e-06
1:72509490 C T 1.099838 2.8755e-06
1:72510517 C G 0.335206 -3.3663e-05
1:72515524 G C 0.144228 1.6047e-05
1:72523179 G A 0.075758 -4.8718e-06
1:72526247 G C 0.108261 2.0610e-05
1:72526628 T C 0.065968 2.2946e-05
1:72528539 C T 0.144111 2.5756e-05
1:72533819 T G 0.080422 -2.3015e-05
1:72550398 A C 0.043517 1.6760e-05
1:72554093 T C 1.158617 7.3248e-06
1:72554840 A G 0.058022 -3.5014e-05
1:72555807 T G 1.942708 1.5104e-06
1:72569309 T G 0.621832 1.2323e-05
1:72572991 G A 0.114892 7.8622e-05
1:72579734 G T 0.074307 5.2343e-05
1:72581409 T C 0.028761 2.3331e-05
1:72583521 G A 0.073920 -3.2768e-05
1:72585509 C T 0.029531 3.3442e-07
1:72588669 C T 0.111374 2.5915e-08
1:72591856 C G 0.023149 -2.2392e-05
1:72594798 A C 0.147948 8.4206e-06
1:72596508 C T 0.430312 1.1968e-05
1:72608658 G A 0.050690 2.5289e-05
1:72615624 C G 0.200615 1.6801e-06
1:72628347 C T 0.412772 -1.3647e-05
1:72635996 A C 0.273876 1.9537e-05
1:72640353 C T 0.561317 1.9891e-06
1:72657058 T C 1.879424 -1.3538e-05
1:72660143 A C 0.029998 1.3457e-05
1:72663293 T C 0.112500 7.2539e-05
1:72688503 A G 1.014743 -7.5507e-06
1:72705673 T C 0.039547 -1.0186e-06
1:72729142 G A 1.464715 -2.5075e-05
1:72733610 A G 0.204062 2.8157e-05
1:72741382 G T 0.631832 1.9729e-05
1:72746633 A G 0.067322 1.5079e-06
1:72764289 T C 1.614821 5.4039e-05
1:72764809 C T 0.124987 4.3441e-05
1:72765741 A G 0.023130 1.2988e-06
1:72812440 A G 1.199871 4.2010e-05
1:72821310 G A 0.055922 -1.2844e-05
1:72823713 T C 1.189316 4.5193e-05
1:72827037 G T 0.066971 1.3680e-05
1:72835838 G A 0.032637 -1.6185e-06
1:72837777 A T 0.053024 1.1017e-05
1:72862279 A C 0.044387 4.5623e-05
1:72876346 G A 1.254281 1.0726e-04
1:72878664 C G 0.072827 -5.4288e-05
1:72899299 A G 0.079928 2.4337e-05
1:72901383 A G 0.096664 -1.3966e-05
1:72925024 G A 0.240532 -6.8640e-06
1:72936801 A G 0.339867 -2.6936e-05
1:72938159 T C 0.029014 -4.2315e-06
1:72940536 T C 0.101211 -5.3542e-06
1:72949727 C T 0.113864 7.2575e-05
1:72956037 T C 0.242453 -2.2237e-05
1:72959039 A G 0.499224 -1.6878e-04
1:72960531 G A 0.441046 -1.8510e-04
1:72963345 T C 0.076527 -4.9808e-05
1:72966262 G A 0.043134 -5.7994e-06
1:72975584 C G 0.237698 1.6409e-05
1:72980953 C T 0.104860 -5.1502e-05
1:72980989 C A 0.036522 -2.9552e-05
1:72992761 C T 0.493330 -6.0413e-05
1:73002288 A G 0.089302 4.4534e-05
1:73008167 T C 0.535084 -5.0759e-05
1:73008966 C T 0.113695 3.6754e-06
1:73009445 A G 0.137711 -4.6442e-05
1:73026284 G A 0.042085 1.7023e-06
1:73034947 T C 0.042102 4.1179e-06
1:73034948 G A 0.107963 -1.6068e-06
1:73048685 A C 1.478422 8.9724e-05
1:73070794 A G 0.059619 1.1914e-05
1:73075932 C T 0.477909 1.5943e-05
1:73101864 T C 1.479045 -1.7793e-05
1:73106674 T C 0.330607 -6.0680e-05
1:73120425 G T 0.033130 -1.2837e-06
1:73147803 G T 0.046935 1.6743e-05
1:73166998 C T 0.094359 2.2421e-05
1:73167632 T C 1.418858 -2.1894e-05
1:73176768 C T 0.122416 2.6059e-05
1:73185324 C T 0.036522 -1.7984e-05
1:73192263 A G 0.023626 2.5349e-05
1:73195560 T C 0.572895 2.1004e-05
1:73206858 A G 0.075881 -7.1907e-05
1:73209862 C T 1.444354 -2.6455e-05
1:73226717 C T 0.108148 3.0966e-06
1:73242012 A C 0.054744 9.8763e-06
1:73243035 A G 1.055650 3.4944e-05
1:73246413 G A 0.369622 -1.4251e-04
1:73274799 T C 0.048402 -1.4546e-05
1:73287574 G A 0.026807 -1.3756e-05
1:73293057 A G 1.944091 6.2094e-05
1:73297909 C G 0.027901 1.9088e-05
1:73302426 A C 0.855213 1.1312e-06
1:73309443 C A 0.026492 -1.4630e-05
1:73315310 A G 0.025282 2.4089e-06
1:73315916 G A 0.943750 -2.9823e-06
1:73328133 C T 0.158438 9.7752e-06
1:73332550 T G 1.913554 -2.2336e-05
1:73336263 C A 0.960596 -5.5538e-06
1:73345533 T C 0.036626 -1.9861e-05
1:73353669 T C 1.914498 -2.8437e-05
1:73373581 A G 0.035808 -3.4193e-06
1:73384514 G T 0.030994 -3.4364e-05
1:73389228 T G 0.050502 -2.0749e-05
1:73391106 G A 1.910733 -2.2069e-05
1:73391864 A G 0.061086 5.3017e-05
1:73394279 A G 0.136526 -1.6932e-06
1:73397730 T C 0.042858 -5.8365e-05
1:73406047 G A 0.586092 1.8488e-05
1:73408006 C A 0.028920 3.2415e-05
1:73426137 T G 0.069276 6.5012e-06
1:73437575 C T 0.959703 3.3599e-07
1:73443365 A G 0.035444 2.1065e-05
1:73443714 A G 0.110105 2.2695e-06
1:73465721 T C 0.128385 -7.7311e-06
1:73467934 C T 0.081873 -1.5191e-05
1:73483214 C A 0.999318 3.3116e-06
1:73491664 T C 0.116509 2.3907e-06
1:73524644 A G 0.026223 -1.0641e-05
1:73529393 A G 0.189787 -1.9542e-05
1:73532611 G A 0.043309 2.3889e-05
1:73533529 C T 0.341919 -5.6458e-05
1:73536981 T G 0.073589 -8.4944e-06
1:73565568 C G 0.146971 -5.3846e-07
1:73568531 C T 0.113487 5.2596e-06
1:73574876 T C 0.159636 7.3656e-06
1:73581422 G A 0.059327 1.3683e-07
1:73582018 A G 0.027839 -1.4839e-05
1:73582970 T C 0.036960 -2.1012e-05
1:73583976 T C 0.107856 2.1966e-05
1:73618447 T C 0.075560 -1.8661e-05
1:73626443 T G 0.060574 6.3250e-06
1:73628556 T C 0.980509 -6.5230e-06
1:73636044 A C 0.068435 -5.5417e-05
1:73639063 T G 0.060473 -4.9965e-05
1:73644577 A G 1.974475 -3.5780e-05
1:73647909 A G 1.864905 -9.3527e-06
1:73654035 G A 0.059006 -9.7313e-06
1:73654985 A G 0.057821 2.4682e-05
1:73657666 C T 1.968048 -9.1819e-06
1:73664022 A G 0.971443 8.6999e-06
1:73670808 G A 0.081288 -1.0008e-05
1:73703913 T G 0.138181 -1.8466e-06
1:73783928 G C 0.039203 1.1112e-05
1:73784077 G A 1.265762 3.8658e-05
1:73793385 G A 0.025561 9.4041e-06
1:73826393 G A 0.054582 -1.4542e-05
1:73847802 T C 1.014045 -9.5406e-06
1:73855175 A G 0.025304 9.2790e-06
1:73860028 G A 1.236501 3.2030e-05
1:73863862 G A 1.372988 6.0292e-05
1:73874197 C T 0.068834 1.6061e-06
1:73887531 A G 0.021659 -1.7744e-05
1:73929404 G A 0.058873 -6.2021e-06
1:73930577 A G 0.140106 3.8275e-06
1:73932267 T C 0.054118 -1.0176e-05
1:73935145 G A 0.133267 3.0609e-05
1:73938246 C T 0.376678 -3.1344e-05
1:73945480 T C 0.312713 -3.6516e-05
1:73962827 G C 0.156309 4.7715e-05
1:73983390 T C 0.022588 1.4414e-06
1:73983726 G A 0.087592 -3.2257e-05
1:73986021 C T 0.126315 -4.6291e-05
1:73987668 A G 0.241288 9.8096e-05
1:73990001 T C 0.099147 2.2722e-05
1:74010173 G T 0.057776 -1.5502e-05
1:74021731 C A 0.103844 -1.4294e-05
1:74023053 C A 0.026057 -7.9333e-06
1:74067414 G A 1.135877 -4.6090e-05
1:74068334 G A 0.077997 -1.2858e-05
1:74077667 C A 0.025106 1.5280e-05
1:74080743 T G 0.085498 -6.2127e-06
1:74083000 T C 0.146848 -6.1540e-06
1:74109213 A G 1.723180 3.7920e-05
1:74116518 C T 0.097070 -1.4254e-05
1:74118855 C T 0.100491 -2.6114e-05
1:74121812 G A 0.043069 8.2830e-06
1:74122299 C T 0.159091 -6.1813e-06
1:74124131 T C 0.244102 9.0407e-05
1:74135930 G A 0.050223 2.5931e-05
1:74138048 T C 0.869339 5.0535e-05
1:74147668 T C 0.030657 1.3843e-05
1:74161292 T C 0.563005 -1.8323e-06
1:74164065 C T 0.562197 -9.1232e-06
1:74167095 A G 1.179971 2.4425e-05
1:74168846 G A 0.028307 -1.2906e-05
1:74170796 A G 0.623705 3.6368e-05
1:74171045 A G 0.121998 -6.3518e-05
1:74179179 C T 0.836962 6.9951e-05
1:74191416 A G 0.194246 -1.0085e-05
1:74200519 T G 0.109498 4.6645e-05
1:74203500 T C 0.136828 3.0448e-06
1:74203833 A G 0.045825 -2.5867e-05
1:74206662 A G 0.167348 -9.7292e-06
1:74207768 A G 1.704347 2.2469e-05
1:74216078 C A 0.026957 -3.6208e-05
1:74217383 A G 0.034747 5.3786e-05
1:74227271 C T 1.872111 2.2918e-05
1:74232571 T C 0.651999 9.1200e-05
1:74234164 A G 0.099296 1.6124e-05
1:74235594 A G 0.213566 7.3376e-06
1:74244396 A C 0.554280 -3.0259e-05
1:74249600 C G 0.936580 3.9477e-06
1:74256107 C T 0.028271 -1.6728e-05
1:74256293 T C 0.218126 2.1382e-05
1:74261955 A G 0.127882 -4.6389e-07
1:74264228 G A 0.829091 3.1699e-06
1:74269283 C T 0.076741 3.6574e-05
1:74273516 T C 0.082671 1.3056e-05
1:74284799 T G 0.353555 -7.5108e-06
1:74287390 T C 0.045227 -3.7372e-05
1:74295238 G A 0.135218 4.9406e-06
1:74299064 G A 0.537522 -5.1400e-06
1:74304961 C A 0.093470 -4.1351e-06
1:74305174 C A 0.030706 -3.1932e-08
1:74317594 C T 0.117496 8.5370e-05
1:74324054 G A 0.507978 2.5763e-05
1:74326378 A G 0.254616 2.9150e-06
1:74326484 G A 0.714530 -1.7440e-05
1:74327108 G A 0.631196 -4.1143e-06
1:74327626 A C 1.961294 1.8976e-05
1:74329508 T C 0.667345 -7.9909e-06
1:74332387 C T 0.096823 2.0755e-05
1:74336071 A G 0.025700 -4.2951e-06
1:74338611 A C 0.159101 2.4820e-06
1:74339167 A G 1.257329 -3.9244e-05
1:74346254 T C 0.238503 -5.9889e-05
1:74351559 G A 0.024422 8.0596e-06
1:74358751 A G 0.098235 3.4728e-05
1:74361016 G A 0.069000 1.2141e-05
1:74378764 A G 0.037973 -1.9290e-05
1:74385392 T C 0.080454 1.7926e-05
1:74387944 C T 0.068390 -2.5574e-05
1:74392185 A G 0.098858 -1.6633e-06
1:74400421 C T 0.083888 2.4619e-06
1:74405105 T C 1.094794 -5.7156e-05
1:74417873 C T 0.063982 -1.2168e-05
1:74434631 G T 0.075216 -2.1850e-05
1:74435586 C A 0.110530 5.0587e-05
1:74440298 G A 0.745336 1.4675e-05
1:74440575 T C 0.054760 -4.8760e-06
1:74442698 C T 0.069555 9.7046e-06
1:74443867 G A 0.096615 1.3537e-05
1:74445650 A G 0.994979 -3.2439e-06
1:74446166 G C 0.023513 8.0430e-06
1:74453208 C T 0.173317 -2.1488e-05
1:74463145 T C 0.031076 1.4818e-05
1:74464091 G A 0.047262 -1.1055e-06
1:74464107 T C 0.764301 1.9445e-05
1:74464625 T G 0.616668 -2.2990e-05
1:74465302 A G 0.436281 7.0261e-06
1:74468803 G A 0.249844 -2.9094e-05
1:74475969 G A 0.197950 -4.3295e-05
1:74500787 G C 0.041063 -1.3447e-05
1:74502374 G T 0.073881 5.0692e-05
1:74507315 T C 0.073804 -1.6845e-05
1:74537133 T C 0.058931 -1.2164e-05
1:74537163 T C 0.049353 1.9130e-05
1:74542671 C T 0.077335 -8.0332e-06
1:74543916 G A 0.096297 -1.4317e-05
1:74550981 A G 0.042744 -1.4497e-05
1:74559826 A C 0.148659 1.6372e-05
1:74567889 A G 1.854545 8.7002e-06
1:74576072 A C 0.787788 1.0742e-05
1:74613144 A G 0.084090 3.0286e-05
1:74623496 A G 0.042050 1.9128e-05
1:74646058 T C 0.197917 -4.5584e-05
1:74648329 A G 0.094609 -1.2184e-05
1:74648408 T C 0.074008 -1.7976e-05
1:74675210 C T 0.056107 3.5997e-05
1:74675830 C A 0.805244 3.8909e-05
1:74678515 G T 0.036636 -1.1941e-05
1:74685240 C T 0.975906 -2.1921e-05
1:74699099 G T 0.115941 4.4889e-05
1:74701107 T C 0.027625 1.0770e-05
1:74701950 A T 0.649496 1.9137e-05
1:74724383 G A 0.155592 7.9185e-06
1:74736103 C G 0.087572 2.3404e-05
1:74749199 T G 0.293374 -9.2663e-06
1:74780195 G A 0.027476 -5.9248e-05
1:74781170 T G 0.115253 -1.2552e-05
1:74801206 T C 1.801203 6.9629e-06
1:74804833 A G 0.082103 1.9066e-06
1:74828537 G A 0.023292 -9.1433e-06
1:74832757 G A 1.424577 1.1092e-05
1:74836217 A G 0.055413 -2.0657e-05
1:74838026 G A 0.633592 -1.7579e-05
1:74841689 C T 0.065991 4.3281e-06
1:74847882 T C 0.161496 1.1510e-05
1:74858808 A G 0.076709 -6.5136e-06
1:74870293 C T 0.208713 -2.1700e-05
1:74874471 G A 1.809645 2.0053e-05
1:74880514 G A 0.061122 -2.4279e-05
1:74891233 G C 0.537606 1.1425e-05
1:74891885 T C 0.042183 6.3065e-06
1:74892348 A G 0.123932 -1.8892e-05
1:74892602 G A 0.045773 8.8482e-07
1:74898117 A G 1.746566 5.7109e-05
1:74901658 G A 0.024775 -2.4194e-05
1:74918027 G A 0.162866 2.8411e-05
1:74926059 T G 0.050901 -2.4074e-05
1:74926794 A G 1.214757 4.8538e-07
1:74930565 C T 0.128161 2.4855e-05
1:74932707 G T 0.020799 -2.2589e-05
1:74941210 T C 1.154118 -1.1727e-05
1:74941293 A G 1.167903 -1.7737e-05
1:74944345 A G 0.023419 8.5360e-06
1:74970315 G A 1.121371 -1.1137e-05
1:74977705 A G 0.091211 4.9494e-05
1:74981625 A G 0.021280 3.6691e-06
1:74983651 G A 0.063832 -1.9070e-05
1:74987688 G A 0.020397 -2.9441e-05
1:74989009 C A 0.042488 4.7744e-05
1:74990803 C T 0.060778 -1.1011e-05
1:74991644 G A 1.147513 3.2542e-05
1:74993751 T G 0.310726 -1.0912e-05
1:74999646 A G 0.020738 -1.1889e-05
1:75003812 C T 0.805559 -1.5520e-05
1:75015939 T C 0.036830 2.4083e-05
1:75016147 G T 0.260935 3.7226e-05
1:75016256 G A 1.252327 1.7345e-05
1:75016671 G A 0.185629 1.4674e-05
1:75019044 A G 0.105726 1.7563e-05
1:75024959 T G 0.093405 1.1138e-06
1:75025133 C A 0.038259 -1.6740e-05
1:75025352 G T 0.030722 -7.0424e-06
1:75037845 G A 0.732499 -1.1796e-05
1:75038228 C A 0.744067 -4.1170e-06
1:75056517 T G 1.889321 1.1357e-05
1:75056843 T G 0.118297 -2.6051e-05
1:75064279 C G 1.039641 -9.2827e-06
1:75065441 T C 0.054264 2.1860e-05
1:75067409 C T 0.054140 -1.0626e-05
1:75068431 C T 0.041446 -3.0586e-05
1:75084870 C T 0.087705 -4.8486e-06
1:75097785 A G 0.174875 -3.8748e-06
1:75101621 C T 0.061901 1.0568e-05
1:75108863 C A 1.327887 4.5808e-05
1:75112730 C A 0.047376 4.7517e-06
1:75118172 C T 0.255878 7.6155e-05
1:75121451 C T 1.075764 2.4206e-06
1:75127418 C G 0.031536 -8.4664e-06
1:75129783 A G 0.045636 1.5472e-05
1:75138203 T G 0.076180 3.8378e-06
1:75140211 C T 0.036856 7.8182e-06
1:75144510 T G 0.064400 3.8409e-05
1:75144633 T C 0.503986 2.1817e-05
1:75150381 T G 0.340487 4.4560e-05
1:75150592 T C 0.093369 -2.5647e-07
1:75152156 C A 1.149441 4.3441e-05
1:75156665 T C 0.028180 3.0441e-05
1:75159349 T C 0.310749 4.6944e-05
1:75159846 T C 0.885598 2.2121e-05
1:75169610 C T 1.059188 -1.8524e-05
1:75171751 C T 1.273133 -6.4185e-06
1:75172001 A T 0.955458 -1.6241e-05
1:75172652 C T 0.101218 -1.7481e-05
1:75173938 T C 0.098553 -1.2286e-05
1:75174975 T C 0.036983 9.2389e-08
1:75175886 C T 0.267450 8.1922e-06
1:75177605 G A 0.125740 -5.2494e-05
1:75190452 T C 1.526019 8.6894e-06
1:75194261 T C 0.114701 -9.6114e-06
1:75208034 G C 1.376402 -1.2997e-06
1:75212945 A G 0.124192 9.6713e-06
1:75214441 G A 0.227256 -6.9435e-06
1:75216388 A G 0.045000 -2.7374e-05
1:75219424 A G 0.039843 3.1714e-05
1:75224560 G A 0.994758 -4.5974e-06
1:75235317 C T 1.408526 8.2325e-06
1:75256135 C T 0.164589 -1.9877e-05
1:75258689 A G 0.057889 -2.1787e-06
1:75262047 A G 0.024451 8.3058e-06
1:75275535 T C 0.838913 2.1146e-05
1:75277568 G T 1.575615 -1.4493e-05
1:75277895 A C 0.134176 1.2000e-05
1:75278236 T C 0.319918 1.3371e-05
1:75278726 A G 0.069535 -1.7063e-05
1:75279249 T C 0.036525 2.6499e-05
1:75292359 G T 0.984534 -1.0057e-05
1:75298782 C T 0.802005 3.9010e-06
1:75302701 C T 0.029008 2.0215e-06
1:75309655 C G 0.398055 8.8757e-06
1:75313578 G T 1.812378 4.3720e-05
1:75325180 G C 0.029024 -2.9126e-05
1:75340175 T C 0.505690 -1.4336e-05
1:75354245 G A 0.088751 -1.5995e-05
1:75374767 T C 0.072888 1.8363e-05
1:75376838 A G 0.051430 -1.3086e-05
1:75380813 C G 1.571301 -1.5599e-05
1:75391166 G A 0.052521 -8.6153e-06
1:75391394 G A 0.368239 1.6638e-05
1:75423537 T C 0.235173 1.1262e-05
1:75437841 A G 0.094677 5.7456e-06
1:75443982 C T 0.119268 -6.1694e-06
1:75446663 G T 1.468431 4.2883e-06
1:75448692 C T 0.430104 2.0119e-05
1:75448743 G C 0.087744 -7.4351e-05
1:75450282 T C 0.068114 -2.8351e-05
1:75451783 T C 0.457554 -3.9665e-05
1:75458806 A G 0.071622 -1.8497e-05
1:75464051 T C 0.048418 1.0447e-05
1:75473978 C T 0.384663 6.7965e-06
1:75495738 G A 0.042339 -1.4151e-05
1:75544818 T C 0.193091 5.4859e-06
1:75561373 A G 0.451378 3.0350e-05
1:75561689 C A 0.050596 3.5541e-05
1:75564734 G A 0.457733 -3.5434e-05
1:75580825 A G 0.049538 -2.0648e-05
1:75589581 C A 0.196843 -1.3429e-05
1:75598070 A C 0.421065 -3.5502e-05
1:75605228 A G 0.546990 -7.7764e-06
1:75617048 C T 0.041982 -1.9044e-05
1:75617973 A C 0.333346 8.8815e-06
1:75622616 T C 0.868197 2.6822e-05
1:75635183 A G 0.059606 6.8789e-06
1:75637919 A G 0.379603 -1.2331e-06
1:75659679 G A 0.032517 -1.4173e-05
1:75661807 C A 0.033494 7.8471e-07
1:75663142 T C 0.070925 -1.0528e-05
1:75664046 T C 0.138876 2.4286e-05
1:75669893 G A 0.023854 -4.1457e-06
1:75684529 G A 1.703036 1.1800e-06
1:75688101 G T 0.024334 -9.7566e-06
1:75691616 T C 0.889327 4.0186e-05
1:75691766 A C 0.030121 -2.7479e-05
1:75696662 C T 0.021640 -1.9023e-05
1:75698388 C A 0.108706 1.9649e-05
1:75699182 C T 0.095356 -1.6839e-05
1:75702284 A G 0.457249 5.6865e-05
1:75711719 T C 0.269770 8.8742e-06
1:75716925 T C 1.445746 -3.7565e-05
1:75732632 A C 1.947804 4.2422e-06
1:75753602 T G 0.023312 -3.3409e-07
1:75770625 T C 1.049801 -2.3854e-05
1:75779404 G A 0.349192 -6.7707e-06
1:75793260 A G 0.063790 -1.1752e-05
1:75793897 C T 0.037613 3.1255e-05
1:75795599 C T 0.103328 -1.3407e-05
1:75808452 C T 0.023542 -4.7157e-06
1:75811837 T C 0.047155 1.1923e-05
1:75825794 T C 0.027895 -2.3914e-05
1:75840172 T C 0.196921 3.3040e-06
1:75841147 G A 0.516891 -7.0426e-06
1:75862526 A C 0.820947 4.7245e-05
1:75864408 G A 0.045299 2.3412e-05
1:75864469 C T 0.101182 9.7628e-05
1:75865025 G T 1.018634 4.6203e-05
1:75877508 A C 0.508118 -8.9495e-07
1:75892198 T C 0.095992 -8.4576e-06
1:75910530 G C 0.056013 3.4490e-05
1:75913826 T C 0.140898 2.7970e-06
1:75915360 T C 0.056257 -6.4155e-05
1:75924255 G A 0.050580 1.2743e-06
1:75927154 T G 0.368008 5.1445e-05
1:75931717 T C 0.028998 -4.8959e-06
1:75935191 G A 0.101789 -1.5690e-05
1:75939662 T C 0.079130 3.0319e-05
1:75965202 G T 0.322577 6.5471e-06
1:75966345 C T 0.616389 5.9543e-05
1:75969363 C T 0.108871 3.3410e-05
1:75988164 C T 0.212592 -1.4236e-05
1:75999333 G A 0.063453 -4.8290e-06
1:76003053 T C 0.412259 -1.1271e-05
1:76015460 A G 0.301524 -2.6323e-05
1:76022518 A C 1.917277 -1.0078e-07
1:76023860 T G 0.879560 -5.3729e-05
1:76025003 A G 0.661905 2.6696e-04
1:76026619 G A 0.043195 3.6877e-05
1:76032670 C T 0.178699 -1.3344e-05
1:76033729 A G 0.087329 5.1869e-05
1:76047453 A C 0.033474 -2.6870e-05
1:76055098 T C 1.493018 3.0835e-05
1:76072117 T G 0.022919 -2.5049e-05
1:76087879 C T 0.032650 7.7586e-06
1:76090706 C T 0.637694 9.3612e-05
1:76091190 A G 0.456633 2.3945e-06
1:76091872 T C 0.724089 -6.3044e-05
1:76094611 G A 0.047249 -5.7966e-05
1:76101921 C T 0.420708 -3.1199e-05
1:76104722 A C 0.814634 4.4700e-05
1:76105925 G A 0.105473 1.1326e-04
1:76106675 C T 1.384225 7.1497e-05
1:76114913 T C 0.812726 4.9252e-05
1:76128391 T C 0.059506 -1.4543e-07
1:76135849 C T 0.083645 2.8481e-05
1:76138180 G T 0.057195 4.1509e-06
1:76159278 C G 1.882099 -6.4113e-06
1:76161947 G A 0.046373 -1.2696e-05
1:76169460 T C 0.063177 3.3201e-05
1:76171090 A T 0.036811 -2.4381e-05
1:76178694 T C 0.570184 1.2439e-05
1:76189445 C T 1.203085 3.6941e-05
1:76198990 G T 0.024357 2.1705e-06
1:76199277 C A 0.063826 2.9912e-05
1:76204880 T C 0.020549 -3.9834e-05
1:76208166 A G 0.062213 -3.6620e-05
1:76225083 C A 0.617690 -8.6090e-05
1:76229120 C T 0.422165 -3.6064e-05
1:76230232 A C 0.681461 -5.0486e-05
1:76237575 C G 0.138146 9.7413e-06
1:76252687 C T 1.163603 -5.1706e-05
1:76259146 T C 0.022906 -2.8729e-05
1:76262523 A G 0.223676 3.0677e-05
1:76263839 A G 0.076689 -4.4747e-05
1:76265500 A G 0.616960 -5.6216e-05
1:76267922 C T 0.027327 -2.1135e-06
1:76269460 A G 0.546152 1.9378e-06
1:76278916 G A 0.294302 1.4815e-05
1:76279232 C T 0.027090 1.5971e-05
1:76285888 G A 0.071966 -1.4362e-05
1:76288587 C T 1.808733 -2.9901e-05
1:76301628 A G 0.031650 -1.2338e-05
1:76304215 T C 0.269855 1.6774e-05
1:76332637 A C 1.474627 8.2598e-05
1:76332803 G A 0.656186 4.8427e-05
1:76350020 A G 0.043040 2.8405e-05
1:76350159 G T 1.513473 5.1862e-05
1:76354082 G A 0.041005 2.0416e-05
1:76377356 G A 0.548233 -3.6327e-06
1:76378502 A G 0.073362 -2.6268e-05
1:76387048 G T 0.025460 -6.7649e-06
1:76389533 C T 0.063154 1.8311e-05
1:76389626 T C 0.046633 -2.1566e-05
1:76397972 T C 0.759001 4.3076e-05
1:76409166 C T 0.057682 3.6962e-06
1:76424970 G T 0.042621 2.9280e-05
1:76425578 T G 0.071493 1.8991e-05
1:76432518 A G 0.063488 1.8447e-05
1:76443879 T C 1.927631 1.6347e-05
1:76445792 G A 0.542637 2.1843e-05
1:76448190 C G 0.030874 -2.4179e-06
1:76456329 T C 1.727023 -1.0789e-05
1:76460539 G A 0.063790 -2.1557e-06
1:76462562 C G 0.054108 -9.9545e-06
1:76467978 G T 0.058315 -1.1515e-05
1:76471614 T C 0.127408 1.5617e-05
1:76474332 T C 0.039443 2.7454e-05
1:76475029 T C 0.536542 -4.4768e-05
1:76477260 C T 0.254310 -1.0945e-05
1:76484014 T G 1.003742 -5.0272e-06
1:76487108 C T 0.049771 -2.1078e-05
1:76492334 C T 1.631514 1.2292e-06
1:76500705 C A 0.944243 -3.1739e-05
1:76501317 A G 0.121413 7.5230e-06
1:76509311 G A 0.031679 3.1979e-06
1:76518132 G T 0.416780 2.3175e-05
1:76519594 A C 0.578653 -2.4964e-05
1:76532848 C A 1.714104 -2.7588e-05
1:76544416 T G 0.364704 -2.0355e-05
1:76546730 T G 0.071321 3.4187e-05
1:76548031 G C 0.029729 -1.8407e-05
1:76548243 G A 0.058087 -3.6798e-05
1:76553692 T G 0.051167 2.5693e-05
1:76557050 T C 0.148545 -2.6555e-05
1:76564467 C T 0.809058 2.4271e-06
1:76567607 C T 0.057785 -4.1348e-06
1:76573214 G A 0.080578 1.0958e-05
1:76588532 G A 1.189056 -5.1073e-06
1:76592152 A G 0.283562 -1.7036e-06
1:76595451 A G 0.373991 -1.6817e-05
1:76600495 C T 0.987945 1.4003e-05
1:76602142 T C 0.054423 5.0097e-06
1:76608072 T C 0.418092 1.6345e-05
1:76608532 G T 0.401135 -1.8831e-05
1:76608691 T G 0.436443 9.2047e-07
1:76611569 A G 0.244739 5.2520e-05
1:76611833 T C 0.549252 3.9208e-05
1:76613323 T C 0.100526 5.3818e-06
1:76616980 C T 0.253973 -5.1559e-05
1:76623146 T C 0.368794 -7.3914e-06
1:76645523 T C 0.410464 -1.7005e-05
1:76652731 A G 0.167546 -1.3101e-05
1:76665001 A C 0.126097 1.3453e-06
1:76674021 G A 0.035373 -2.6548e-06
1:76678903 A G 1.062933 9.4767e-07
1:76680186 G A 1.623974 6.0727e-06
1:76681233 A G 0.022162 -7.7782e-06
1:76681265 A G 1.977065 -1.0800e-05
1:76695356 T G 0.391362 1.0733e-05
1:76716561 T C 0.029339 -7.2502e-06
1:76717648 G A 0.124354 1.5050e-05
1:76717966 G T 0.501649 4.3984e-06
1:76719077 A G 0.086199 1.6875e-05
1:76723517 G T 0.031046 -2.9564e-05
1:76725259 G A 0.805987 -1.5159e-05
1:76726306 C T 0.047457 1.1760e-05
1:76734080 C G 1.279556 -4.9271e-05
1:76739467 A G 0.090179 -2.6375e-06
1:76743593 C G 0.022101 -4.3309e-07
1:76747863 A T 0.040089 -8.6494e-07
1:76750874 T C 0.924424 -6.4331e-05
1:76762934 G A 0.247695 2.1629e-05
1:76763943 A G 0.827585 -5.6446e-05
1:76772328 C T 1.708152 2.2234e-05
1:76774465 G A 0.556967 -2.8689e-06
1:76775246 A G 0.027830 3.1231e-05
1:76779877 G T 0.281066 2.9033e-05
1:76780526 A G 0.871533 -2.7752e-05
1:76782026 G A 0.607336 -4.8142e-05
1:76782834 A C 0.436447 2.5420e-06
1:76787333 G A 0.026165 2.8759e-05
1:76787394 G T 0.047217 -2.2266e-05
1:76789060 T C 0.201838 -1.4181e-05
1:76790111 C T 0.187239 1.0081e-05
1:76791972 A G 0.045951 -2.9987e-05
1:76792116 G A 0.280680 2.1289e-05
1:76792282 T C 0.088390 3.4269e-05
1:76795234 G A 0.173126 -3.2070e-05
1:76822614 G A 0.574472 -2.4407e-05
1:76822626 G A 0.064602 1.9790e-05
1:76823479 G T 0.127782 2.2571e-05
1:76837658 T C 0.035477 -1.8621e-05
1:76843929 T C 0.475741 1.9497e-05
1:76845904 G A 0.831535 -2.5275e-05
1:76846098 C A 0.339367 7.7066e-06
1:76846502 T A 0.081370 4.3429e-06
1:76852740 G A 0.609287 5.5505e-05
1:76855696 G A 0.186171 -1.6251e-05
1:76860661 G A 0.043014 4.0430e-05
1:76869935 T C 0.364363 1.8640e-05
1:76869996 G A 0.085086 2.8680e-06
1:76871194 T G 0.074670 3.5626e-05
1:76871902 C T 0.032160 -8.7380e-06
1:76878199 G A 0.074164 -1.4804e-06
1:76883077 T C 0.388571 1.1196e-05
1:76883982 C T 0.103633 2.2460e-05
1:76887541 A G 0.216166 2.2742e-05
1:76899549 A C 0.023337 2.2411e-05
1:76901499 T C 1.586829 -2.1777e-05
1:76901935 A G 0.648961 -2.8284e-05
1:76906133 T C 0.037820 7.2178e-06
1:76907638 A G 0.049570 2.6987e-06
1:76916369 T C 0.112306 -1.1504e-05
1:76927674 T C 1.311132 -2.5520e-05
1:76929250 T C 0.068364 3.7019e-06
1:76932193 G A 0.113679 2.0510e-05
1:76933000 A G 0.377908 1.7437e-06
1:76938616 A G 0.325887 -1.2229e-05
1:76940156 T C 0.126191 -1.1547e-05
1:76940551 T C 0.032890 2.0661e-05
1:76946098 T C 0.264006 -1.1619e-05
1:76955071 T G 0.033023 9.1976e-06
1:76957469 C A 0.424074 -2.4905e-06
1:76959958 G T 0.041388 5.6874e-06
1:76960922 C T 0.104188 2.0141e-05
1:76971928 T C 1.971070 9.9108e-06
1:76974211 C T 1.960690 -7.8869e-06
1:76974324 A G 1.072642 -2.2721e-06
1:76975019 T C 1.141521 -2.5738e-06
1:76975059 G T 1.368765 -8.9158e-06
1:76976522 A G 0.680095 1.3073e-05
1:76980215 G A 0.811632 1.0231e-05
1:76986244 G A 0.235339 -1.0639e-05
1:76986635 T C 0.059967 -6.6849e-06
1:76990105 C G 0.056542 3.5948e-05
1:76992177 C A 0.255112 -3.2702e-05
1:76998066 A G 0.117849 5.4937e-06
1:77003340 A G 1.537061 -1.6548e-06
1:77011016 C T 0.269709 -1.1304e-05
1:77012251 C T 1.810531 -5.5934e-06
1:77014674 A G 0.042231 4.0315e-05
1:77022790 A C 0.512815 -1.9002e-06
1:77028371 T G 0.115506 9.5718e-06
1:77031687 G A 0.025772 5.1601e-06
1:77037153 T C 0.064949 -6.8408e-06
1:77044678 A G 0.461183 2.9560e-05
1:77046997 T G 0.039245 -1.2218e-05
1:77047752 G A 0.043699 -2.3091e-05
1:77049914 A G 0.089361 2.5958e-05
1:77053383 T C 0.088286 -1.2495e-05
1:77060579 C T 0.192938 9.3590e-06
1:77072458 C T 0.289249 2.4310e-06
1:77074693 G T 0.039430 1.1090e-05
1:77076474 T C 0.021530 -1.9801e-05
1:77078848 C T 0.105100 -1.5196e-05
1:77083334 G A 0.396789 -1.6681e-06
1:77086541 G A 0.029154 6.1886e-06
1:77086599 G A 0.149175 -5.9830e-07
1:77087969 C A 0.119661 2.3914e-05
1:77093180 A C 0.833333 2.1459e-06
1:77101493 C G 0.078140 1.9076e-05
1:77101650 C T 0.299418 2.0560e-06
1:77103873 C T 0.085073 -1.7590e-06
1:77107842 T G 0.542598 -9.3684e-06
1:77113454 G A 0.354012 -4.7821e-06
1:77119204 T C 0.049168 4.9979e-06
1:77124162 T C 1.697862 -8.1086e-07
1:77124408 A G 1.801547 5.4385e-06
1:77125722 T C 0.050982 1.9617e-06
1:77130254 A G 0.207804 -3.5053e-06
1:77138973 A G 0.068688 1.6060e-05
1:77140699 G C 0.034766 1.0112e-06
1:77142242 C T 0.072174 2.1104e-05
1:77146739 A G 0.095057 -7.4129e-06
1:77154226 G A 0.445863 -3.6347e-06
1:77163690 G A 0.030699 2.2024e-05
1:77164651 A G 1.770582 -1.4827e-06
1:77168371 G A 0.058613 -1.5913e-06
1:77169510 T C 0.065027 2.2168e-05
1:77175886 T G 0.030991 -5.4635e-06
1:77177189 G A 1.488604 -9.9599e-06
1:77177553 T C 0.082814 1.4833e-05
1:77182610 T C 0.037051 -1.1816e-05
1:77189445 G T 0.077939 4.9182e-06
1:77189754 C T 0.265139 -6.8293e-06
1:77189882 C G 0.075430 4.2723e-06
1:77190350 C T 0.699729 3.2139e-05
1:77210385 C T 1.131719 2.1680e-05
1:77210481 G A 0.088397 3.5046e-05
1:77214332 C T 0.618434 -1.0370e-05
1:77214763 A C 0.036331 -9.1395e-06
1:77217180 C T 0.139762 9.9848e-06
1:77221362 G A 1.872556 -4.6799e-05
1:77222172 A G 0.121556 -2.1869e-05
1:77225990 G T 0.193565 -3.4677e-05
1:77228151 T G 0.057708 -1.8420e-05
1:77240586 T G 0.346924 -1.0231e-05
1:77240971 A G 0.029566 -6.8967e-06
1:77241314 A C 0.047727 2.0508e-06
1:77253230 G A 0.031932 -6.1347e-06
1:77253833 T C 1.250315 -1.7070e-05
1:77256336 A C 1.637457 -1.4740e-05
1:77258412 T C 0.036486 2.8476e-06
1:77263227 C T 0.814998 -2.8335e-05
1:77263563 C T 0.801648 3.3283e-05
1:77264597 A G 0.022711 -1.7013e-05
1:77265060 C T 0.798700 3.4748e-05
1:77280831 C T 0.166819 -2.8584e-06
1:77281676 C T 0.168935 9.9592e-07
1:77285513 A G 0.350627 -1.0397e-04
1:77289523 C T 0.048317 1.3951e-05
1:77291849 T C 0.115198 -2.1177e-05
1:77291954 A C 0.126750 -1.2329e-06
1:77295109 G A 1.636649 -5.4088e-05
1:77297807 C T 0.042329 5.8519e-06
1:77298983 A G 0.296873 2.7406e-05
1:77305885 G A 1.932867 -4.3766e-05
1:77308302 T A 0.190809 3.1867e-05
1:77318003 A G 0.034513 1.9848e-06
1:77322821 A G 0.045185 -2.4512e-05
1:77325208 T C 0.920308 -1.7203e-05
1:77326152 G A 0.308532 2.3317e-05
1:77328364 G C 0.795734 1.8464e-05
1:77330292 A G 0.034104 2.2561e-05
1:77331308 C T 0.037580 2.8886e-05
1:77348936 A G 0.954802 1.9776e-06
1:77351118 A C 0.188660 -1.6017e-05
1:77359216 T G 0.072904 3.1854e-05
1:77369487 G T 0.040566 -2.7416e-05
1:77370617 G A 0.033773 -3.9557e-05
1:77370988 A T 0.025317 5.6214e-06
1:77375671 C T 0.239720 -6.2280e-05
1:77384558 C G 0.043400 -5.2708e-05
1:77384768 G A 0.923817 -3.2904e-07
1:77384769 G A 0.215137 1.8269e-05
1:77396156 G A 0.023886 1.3897e-05
1:77398067 A G 1.169676 8.8892e-06
1:77398654 T C 0.055763 8.0081e-06
1:77407143 A G 0.054079 3.1410e-05
1:77412583 A G 0.219249 5.3154e-06
1:77414005 A G 1.890895 7.5353e-07
1:77415038 T G 0.021341 1.9751e-05
1:77421888 A G 0.205311 -1.8343e-05
1:77422357 C T 0.914508 -1.3064e-05
1:77426934 C G 0.062206 2.1508e-06
1:77456303 C T 0.898510 1.0169e-05
1:77457644 C A 1.525262 1.3526e-05
1:77458638 T C 0.041280 -1.1900e-05
1:77474559 G A 0.254729 1.8531e-06
1:77477215 G A 0.425469 -2.7296e-05
1:77483394 G A 0.021711 -1.9433e-05
1:77487891 G A 0.529742 4.4927e-05
1:77490611 T C 0.073275 -4.9474e-05
1:77497564 C A 0.063761 3.0051e-05
1:77499228 C T 0.043043 4.2338e-06
1:77503367 C G 0.020507 -9.7571e-06
1:77515084 A G 0.079558 1.0949e-04
1:77519984 G A 0.052767 9.0112e-06
1:77520584 G A 0.108401 8.5635e-06
1:77524974 G C 0.047863 -1.7292e-05
1:77527526 C T 0.095469 -6.5003e-06
1:77529367 A G 0.054991 -6.0572e-05
1:77531780 G A 0.600627 4.9256e-05
1:77533485 A G 0.058698 7.6407e-06
1:77540171 T C 0.078458 -3.4670e-05
1:77541537 C T 0.234897 -1.5877e-05
1:77543953 A G 0.225358 2.7047e-05
1:77547233 T C 0.025934 -1.2295e-05
1:77549883 T C 0.049395 -5.1321e-06
1:77558358 A G 0.370683 -1.2288e-07
1:77559860 A G 1.905099 -2.4585e-05
1:77566911 G A 0.089474 1.8918e-06
1:77571820 A G 0.149769 -4.4864e-06
1:77579144 C T 0.070847 7.9387e-06
1:77584366 T C 0.027658 -2.6591e-05
1:77587219 C T 0.030400 -5.6003e-06
1:77592466 T C 0.107862 1.4563e-05
1:77596243 C T 0.065134 1.8389e-05
1:77598102 C T 0.223339 -9.1784e-05
1:77608544 G A 0.158043 -4.6571e-06
1:77616412 A G 0.029806 2.2420e-05
1:77630419 C A 0.220392 3.4852e-06
1:77665452 T C 0.036678 -4.1522e-05
1:77671679 C T 0.862010 4.5148e-06
1:77685042 C T 0.158120 -5.3800e-06
1:77689430 T C 0.299194 7.0302e-05
1:77695541 A G 0.283760 3.1530e-07
1:77695659 C G 1.325456 2.6160e-06
1:77705365 A G 0.322807 6.3466e-07
1:77707391 G T 0.528102 1.8153e-05
1:77719007 C A 1.519342 1.8381e-05
1:77728969 T C 0.112825 6.9473e-05
1:77733685 T C 1.756187 -2.9305e-05
1:77733798 A G 0.246222 -2.9336e-05
1:77738199 C G 0.100173 1.8349e-05
1:77740106 C T 0.080282 -4.5128e-06
1:77741794 G A 0.389376 -6.8795e-05
1:77748658 A G 0.044468 -1.4801e-05
1:77749363 C G 0.637581 4.7067e-05
1:77758422 A G 0.244885 -2.2747e-05
1:77759578 G A 0.429627 -9.9257e-06
1:77759856 G T 0.046406 -5.0927e-06
1:77768124 T C 0.110085 9.3335e-06
1:77768151 C T 0.041848 8.3408e-07
1:77769384 T C 0.251626 2.1887e-05
1:77775014 A G 1.889869 -1.7568e-05
1:77775233 G A 0.356866 1.2631e-05
1:77780681 C T 0.035730 2.2268e-05
1:77800005 A C 0.093720 1.0793e-05
1:77803525 C G 0.155787 -2.7391e-05
1:77814230 T C 0.104574 3.3499e-05
1:77816280 G C 0.049255 3.0977e-05
1:77825907 C G 0.088569 1.1333e-06
1:77826056 G A 0.615032 2.4825e-05
1:77831799 G A 0.267287 -1.3154e-05
1:77839480 G T 0.459278 3.0069e-05
1:77841366 G C 0.333051 -6.9758e-05
1:77842207 C T 0.159419 4.8871e-05
1:77843870 C T 0.083742 -2.3514e-05
1:77847516 C T 0.336381 4.4293e-06
1:77850800 G A 0.364617 -4.9399e-05
1:77852332 C T 0.613776 -1.0369e-05
1:77854178 C G 0.062284 1.5186e-05
1:77867824 G C 0.140560 1.2701e-05
1:77871502 T C 1.902502 -9.8320e-06
1:77876827 C T 0.027703 9.2524e-07
1:77880930 T C 0.377642 3.6806e-06
1:77883412 T C 0.241269 -5.0940e-05
1:77884712 A G 0.072992 4.8614e-06
1:77889384 A G 0.143014 1.4110e-05
1:77895554 C T 1.071067 -4.3001e-05
1:77900448 C A 0.133095 1.8786e-05
1:77904435 G A 0.175622 -6.2233e-05
1:77906233 G A 0.253853 9.2140e-06
1:77908161 T C 0.148484 8.7614e-06
1:77912719 C T 0.063141 2.4525e-05
1:77925439 G A 0.036068 1.1716e-06
1:77932750 G A 0.522974 1.5009e-05
1:77941524 C T 0.913294 -7.6309e-06
1:77946053 A C 0.028459 3.0591e-05
1:77947188 C T 0.183483 -9.6027e-06
1:77951148 C T 0.048558 2.1987e-05
1:77954895 G A 0.026330 1.1407e-05
1:77958105 G A 0.436265 -1.2418e-06
1:77964855 G A 0.385533 2.3342e-05
1:77979952 G A 0.041329 -1.8625e-06
1:77986516 A G 0.782238 4.9146e-06
1:77988472 C T 0.288992 4.1888e-05
1:77989923 C T 0.889415 -1.6708e-05
1:77998084 A G 0.036665 -1.2002e-05
1:77998285 T C 0.079266 2.6279e-05
1:78013301 C T 1.505654 3.4597e-05
1:78025047 A G 1.605759 2.2452e-05
1:78032185 G A 0.043088 -8.2465e-06
1:78046630 A G 0.190442 -6.7178e-05
1:78048032 T C 0.107456 -2.4531e-05
1:78060505 T C 0.024844 2.0713e-05
1:78064233 G A 0.028508 -1.1492e-05
1:78067000 T C 0.048597 1.4028e-05
1:78073879 C T 0.053358 -3.7232e-06
1:78092479 T C 0.824131 -1.0449e-05
1:78098003 T A 0.051411 -4.0174e-06
1:78098403 C T 0.024980 1.4177e-05
1:78171696 A C 0.063511 -6.9816e-05
1:78172428 A G 0.095125 -2.0088e-05
1:78172669 A G 0.152937 1.0232e-05
1:78184325 G A 0.455483 -1.9687e-05
1:78205945 C T 0.065546 -1.6854e-05
1:78214478 T G 0.174339 6.2039e-06
1:78266417 T C 0.546133 -3.7776e-05
1:78286347 G A 0.025350 2.1545e-05
1:78287451 G T 0.044695 -3.2415e-05
1:78295937 C A 0.022977 1.3127e-05
1:78312788 G A 1.830636 -3.2697e-05
1:78329350 T A 0.081250 -2.6794e-06
1:78366894 G A 1.818396 -2.9652e-05
1:78369300 G T 0.041147 -1.5259e-05
1:78390161 A G 0.075663 -2.3464e-05
1:78392446 A G 0.424957 6.6644e-05
1:78402839 G A 0.077851 1.3872e-06
1:78406701 T C 0.027671 2.2118e-05
1:78416945 C T 0.036538 -5.1481e-05
1:78423052 T G 0.062602 -7.9427e-06
1:78425022 C T 0.052728 -3.2619e-05
1:78432091 G A 0.074154 -8.0574e-06
1:78433531 C T 0.147597 4.5329e-05
1:78437365 T A 0.117470 -2.1461e-06
1:78437904 A G 0.042170 -2.3614e-05
1:78442686 G C 0.159010 1.7794e-04
1:78450262 A G 0.032705 1.2094e-05
1:78456355 G A 0.082058 2.0510e-06
1:78464911 T C 0.077056 3.4769e-05
1:78470506 T C 0.035909 -5.1883e-05
1:78483812 T C 0.130706 -3.1105e-05
1:78497528 G A 0.061645 1.2583e-05
1:78497532 T C 1.861692 -3.6707e-05
1:78511123 A G 0.063936 -2.2699e-06
1:78514418 C T 0.023523 -1.9307e-05
1:78517477 A C 0.083810 -1.2090e-04
1:78518710 T C 0.028592 3.9456e-05
1:78518939 G A 0.413061 6.1289e-05
1:78521582 G A 0.046987 -3.1260e-05
1:78522625 G C 0.254969 -6.9875e-05
1:78524475 G A 0.023740 8.6522e-06
1:78529684 G C 0.098754 -4.1607e-06
1:78540733 T C 1.221599 -1.4990e-05
1:78542414 G T 1.945688 -1.3234e-05
1:78542831 C A 1.853886 -3.6012e-05
1:78581093 C T 0.428374 3.7840e-05
1:78584920 G T 0.032027 2.6145e-05
1:78585086 C T 0.431299 3.3800e-05
1:78586102 G A 0.062739 9.0982e-06
1:78600382 A G 0.043916 1.7267e-05
1:78601048 A G 0.052482 -2.3995e-05
1:78604013 G T 0.067714 7.4804e-05
1:78606778 A G 0.020971 4.6334e-06
1:78616594 A G 0.447719 3.7971e-05
1:78619798 A G 1.401720 -3.5100e-05
1:78623626 T C 0.281280 -5.9104e-06
1:78634998 G A 0.380638 3.9244e-05
1:78638366 A G 0.049018 1.2258e-05
1:78640222 A C 0.635299 2.1780e-05
1:78641967 A G 0.370875 -1.7235e-05
1:78643610 A C 0.211268 -2.5058e-06
1:78666233 A G 0.064959 1.0776e-05
1:78679178 G A 0.064806 -8.9255e-06
1:78698823 G T 0.052560 2.1262e-05
1:78701527 A G 0.399740 1.1745e-05
1:78704314 T G 0.098800 -6.2006e-06
1:78708393 C T 0.194084 -7.8422e-06
1:78712014 G A 0.025210 1.9919e-06
1:78714497 T C 1.617489 -5.9190e-06
1:78714535 T C 0.084437 3.4977e-06
1:78720344 A G 0.104353 -1.9282e-05
1:78741018 T C 0.040703 -4.2487e-05
1:78745010 A G 0.046610 2.2726e-05
1:78745926 A G 0.485491 5.2482e-06
1:78747486 C A 0.718983 -4.3377e-05
1:78749908 A C 1.174096 -2.2626e-05
1:78751655 C G 0.254223 1.4362e-05
1:78762580 T C 0.039706 1.0272e-05
1:78767716 G A 0.062326 -9.6158e-07
1:78768415 C T 0.021468 1.7285e-05
1:78774078 G A 0.551398 4.0609e-05
1:78775182 A G 0.255554 -1.8948e-05
1:78787069 T C 0.170565 -5.8223e-05
1:78788656 T G 0.101682 4.4897e-06
1:78795266 G T 0.359897 -1.3233e-05
1:78799291 A G 1.874685 -1.5105e-05
1:78815902 C T 0.076978 -1.2822e-05
1:78821946 G A 0.804445 4.3339e-06
1:78833004 G A 0.031708 3.2640e-06
1:78842265 T C 0.107038 -2.9538e-06
1:78844710 T C 0.286204 9.4041e-06
1:78846830 A G 0.116837 2.0926e-06
1:78854316 T A 0.037940 -2.0351e-05
1:78865249 C T 0.253613 -4.9740e-06
1:78868658 T C 1.416222 -5.8312e-06
1:78873067 G T 0.027700 6.8927e-06
1:78882118 C T 0.124964 -1.1998e-05
1:78892701 G C 0.318659 -4.0557e-05
1:78935044 C T 0.758816 -3.4415e-05
1:78935915 C T 0.032059 2.3426e-06
1:78937828 C T 1.236949 -1.3125e-06
1:78947911 A G 0.054731 -1.6898e-05
1:78956432 C T 1.435382 2.0067e-05
1:78959934 C T 0.075173 -1.8089e-05
1:78963305 C A 0.500760 3.6235e-05
1:78964821 G A 1.456623 4.0192e-05
1:78965029 G A 0.193000 -1.9521e-07
1:78986954 A G 0.117142 3.7525e-05
1:78988956 C T 0.029891 -1.8746e-06
1:78989850 C A 1.664047 3.2476e-05
1:78993841 A G 0.599910 -9.4758e-06
1:78998638 G A 0.058327 2.5389e-06
1:78999796 C T 0.168166 -6.1798e-06
1:78999934 C A 0.109917 -1.9338e-05
1:79004474 T C 0.371267 -5.7810e-06
1:79010259 A G 0.049768 -1.9411e-05
1:79019357 C T 1.324167 8.0568e-05
1:79032972 G A 0.025064 8.4014e-06
1:79035378 C T 0.022500 -4.2763e-06
1:79038317 C T 0.057143 1.3786e-05
1:79051869 T C 1.461063 -5.3509e-06
1:79053326 A G 0.030972 3.6070e-08
1:79057195 T C 0.038038 3.4425e-05
1:79058908 G A 0.149402 -9.5866e-06
1:79080036 C T 1.859991 -9.7971e-06
1:79093910 A G 0.050573 2.8821e-05
1:79095526 A G 0.145945 -4.8193e-05
1:79095581 C T 0.472459 2.0558e-05
1:79102726 T C 0.123199 -6.1530e-05
1:79107140 T G 0.030284 1.9706e-05
1:79107372 A G 0.024045 -1.8957e-06
1:79107422 G A 0.048515 3.6613e-05
1:79109615 C T 1.790927 7.2073e-06
1:79110447 T C 0.032608 -1.1431e-05
1:79111142 C A 0.202079 9.5228e-06
1:79115905 C T 0.159075 5.6517e-05
1:79117713 G A 0.357869 5.9820e-06
1:79119233 A G 0.137983 -3.3795e-06
1:79122794 T C 0.040612 9.8401e-06
1:79139044 C T 0.082866 3.1445e-06
1:79142276 C T 0.051901 -5.2123e-05
1:79144810 T C 0.154823 6.0499e-05
1:79154051 T C 0.070097 1.1095e-05
1:79156780 C T 0.077585 -3.7806e-06
1:79167536 A G 1.127107 -7.4432e-06
1:79180346 C T 0.626870 -3.8278e-05
1:79182561 A G 1.641697 6.7812e-05
1:79187274 C T 0.063907 -1.1989e-05
1:79197219 G C 0.237280 5.8047e-06
1:79197624 T C 0.740840 1.3804e-03
1:79206877 T G 1.043965 2.2107e-04
1:79208519 A G 0.634367 -2.2142e-05
1:79209403 T G 1.677631 1.7379e-04
1:79212994 T C 0.091759 1.8883e-05
1:79217533 T C 0.043234 -2.4383e-05
1:79219113 G A 0.240201 -1.6021e-06
1:79233493 T C 1.697434 1.2333e-05
1:79238015 C T 0.649681 7.4660e-05
1:79240882 A C 0.020802 -2.7105e-06
1:79241577 A G 0.695292 6.2554e-05
1:79248723 G A 0.052839 1.1838e-05
1:79249325 T C 0.071480 -2.5922e-05
1:79249508 A G 0.250737 -4.9236e-07
1:79254762 G C 0.705863 7.8775e-05
1:79256105 T C 1.574437 3.6877e-05
1:79261383 G A 0.668475 3.0276e-05
1:79262159 A G 0.050995 6.3643e-06
1:79265261 T C 1.092341 -2.6882e-05
1:79273945 A G 0.484819 4.2175e-06
1:79282300 T G 0.221989 -1.4439e-05
1:79296356 A G 0.029109 2.0566e-05
1:79309382 A G 0.040917 -6.2215e-06
1:79309432 G A 0.089299 -1.5494e-06
1:79322378 A G 0.243025 -8.1660e-06
1:79326366 C T 1.344606 -1.3823e-05
1:79347130 T C 0.536480 -3.2519e-06
1:79348261 G A 0.105087 2.3617e-05
1:79352725 C T 0.044036 1.5011e-05
1:79357360 C G 0.596755 -3.0487e-05
1:79358827 T G 0.081178 1.7250e-05
1:79360874 A C 0.108170 2.6577e-05
1:79371426 T C 0.079442 9.6764e-06
1:79392756 A C 1.280913 1.3498e-05
1:79407268 T C 0.046815 -8.3892e-06
1:79414942 G A 0.160928 -1.3000e-05
1:79415731 G A 0.060486 -2.5563e-05
1:79419439 C T 0.377428 1.6391e-06
1:79446807 G A 0.026340 -1.7558e-05
1:79455269 T C 0.069970 -6.8304e-06
1:79455406 C T 0.027041 6.0514e-06
1:79460634 G C 0.840555 3.3649e-07
1:79464773 C G 0.049022 -1.3943e-05
1:79467975 A G 0.081282 1.6923e-05
1:79471796 G A 0.951105 6.5949e-06
1:79474645 A G 0.060652 -1.8361e-05
1:79476307 C A 1.546753 2.4343e-06
1:79484397 A C 0.595771 -5.2919e-06
1:79484716 T C 1.834521 5.1527e-06
1:79486954 T C 0.047006 -1.5243e-05
1:79488945 C A 0.077851 3.0146e-05
1:79492087 C T 0.153002 -4.8376e-06
1:79493936 C T 0.286976 3.5700e-06
1:79495723 A G 1.041767 -4.9458e-05
1:79504061 C G 0.437362 3.3027e-06
1:79522907 G A 0.114052 -1.5739e-05
1:79525689 C A 0.028651 5.5268e-06
1:79529055 A C 0.042962 -2.4007e-05
1:79536818 A G 0.054773 4.1866e-05
1:79541190 A G 0.677962 3.7341e-05
1:79552777 G A 0.509838 -3.3564e-05
1:79554134 C T 0.047850 -1.7578e-05
1:79557804 T C 0.345719 -4.8701e-06
1:79568532 A G 0.064806 -1.3514e-05
1:79569509 T C 1.914421 2.7448e-05
1:79569639 A G 0.105330 8.2205e-06
1:79570555 T G 0.619297 2.0231e-05
1:79572339 C T 0.133735 1.9455e-05
1:79573967 G A 0.038044 2.7839e-05
1:79581567 C T 0.244050 1.3691e-06
1:79582607 C T 1.314809 -1.5282e-05
1:79582937 T C 1.469204 1.0940e-05
1:79583030 T G 0.421993 -2.2504e-05
1:79583771 T G 0.070811 2.1269e-06
1:79591064 A G 0.082587 5.4170e-05
1:79594216 T C 0.240448 3.0934e-06
1:79594565 A G 0.242531 -6.0042e-06
1:79596124 A G 0.054575 1.4725e-05
1:79597600 A G 1.423911 -3.7374e-06
1:79616733 A G 0.074352 2.3401e-05
1:79632995 A C 0.054682 1.1347e-05
1:79638962 C T 0.059931 -3.4419e-06
1:79648247 T A 0.222690 -4.7406e-06
1:79649761 A G 0.031202 -1.8613e-05
1:79653433 A C 0.122222 6.3132e-06
1:79655102 C A 0.120453 5.6033e-06
1:79655264 T G 1.625889 4.7264e-05
1:79660928 G A 0.045776 2.1526e-05
1:79670943 C A 0.091422 1.7837e-05
1:79674961 G T 0.072515 9.9262e-06
1:79683041 T G 0.443860 9.8547e-07
1:79694017 T C 0.087991 -1.7341e-05
1:79701296 C T 0.143303 7.1289e-05
1:79714938 G A 0.553160 2.0127e-06
1:79715239 G A 0.027632 5.1996e-06
1:79715648 A G 0.502632 4.7231e-07
1:79724757 A G 0.047451 -1.8445e-05
1:79728598 T C 0.423967 6.0779e-06
1:79737167 A G 0.607739 3.2533e-07
1:79737283 C T 0.720973 1.3068e-06
1:79745171 T C 0.103448 9.6554e-06
1:79745219 G T 0.045756 -5.4311e-06
1:79758127 T C 0.144498 1.5163e-06
1:79759457 T C 0.373659 6.5051e-06
1:79775411 T C 0.963488 1.6890e-05
1:79799912 T C 0.983170 -5.0959e-06
1:79802058 T C 0.055413 -1.2336e-05
1:79813493 T C 0.062888 -1.7138e-05
1:79817509 T C 0.057308 2.8891e-05
1:79827150 G A 0.050732 -3.5139e-05
1:79844443 G C 1.327413 1.4848e-05
1:79848558 A G 0.889856 6.7545e-06
1:79852569 T G 0.033948 1.0999e-05
1:79856314 G A 0.028745 4.1221e-05
1:79864603 T C 0.038895 -1.8794e-05
1:79889995 T C 0.764447 -1.7981e-08
1:79894284 C T 0.077234 -1.8529e-05
1:79904994 C T 0.071019 1.6608e-05
1:79905296 G A 1.902047 4.3182e-06
1:79930234 A G 0.068568 -7.1604e-06
1:79936480 G A 0.047048 2.9649e-07
1:79960085 A G 0.473994 -1.5595e-05
1:79960198 G T 0.886438 -1.3921e-06
1:79961748 T C 0.795081 -7.5111e-06
1:79969578 C T 0.023935 2.6085e-05
1:79976666 C T 0.058006 -1.3100e-05
1:79990938 A G 0.077854 -2.7545e-06
1:79999331 C T 0.798408 -1.1486e-05
1:80015469 T C 0.276908 -1.3688e-06
1:80016577 T G 0.056227 -5.0237e-05
1:80021814 A G 0.109644 -1.9442e-05
1:80054490 G T 0.033614 -1.7577e-05
1:80055408 T G 1.229951 5.3491e-06
1:80069451 A G 0.386211 -4.0086e-05
1:80072451 A C 0.369135 2.0886e-05
1:80080074 A G 0.023318 1.3532e-05
1:80101805 G A 1.707259 3.7876e-05
1:80123694 T C 0.031501 2.0531e-05
1:80124513 G A 0.870547 1.9423e-05
1:80126241 A G 1.838770 -8.6864e-06
1:80127217 T C 0.090042 8.7756e-06
1:80128274 G T 0.026356 -5.3749e-06
1:80134123 T C 0.374812 1.9628e-05
1:80161173 C T 0.037321 -1.8543e-05
1:80171404 A G 0.314952 -6.7185e-05
1:80175409 T C 0.039232 9.9429e-06
1:80192205 C G 0.139603 -1.3245e-06
1:80192323 T G 0.237705 3.6015e-05
1:80203708 G A 1.864308 -6.2704e-05
1:80207601 A C 1.891242 -5.0741e-05
1:80216482 A G 0.033383 -3.3318e-05
1:80218002 C T 1.929835 -4.3906e-05
1:80227210 G A 0.303128 -5.5721e-05
1:80236338 G A 1.938677 -3.7671e-05
1:80238120 A G 0.041141 -1.6154e-05
1:80242510 C T 1.956357 -6.2365e-05
1:80243001 G A 1.017583 7.4783e-05
1:80249186 A C 0.386532 -1.0321e-04
1:80251792 G A 0.040424 1.2995e-05
1:80265435 T G 0.097193 -3.0579e-05
1:80267534 G A 0.065861 -9.2968e-06
1:80305102 C T 1.894894 -4.9770e-06
1:80306108 A G 1.061538 2.7560e-05
1:80307664 T G 0.873991 2.8784e-05
1:80311033 A G 0.063615 -5.4381e-06
1:80313132 A G 0.037944 -2.9667e-05
1:80318318 G A 0.129651 5.2418e-05
1:80326164 T C 0.260867 1.4678e-05
1:80329280 C T 1.264486 -1.6938e-05
1:80361955 T G 0.811830 -5.3933e-06
1:80363596 A G 1.934081 2.4854e-06
1:80365362 T C 0.139350 7.3445e-05
1:80365996 C G 0.129960 4.3947e-05
1:80369289 T C 1.780212 -5.6727e-05
1:80379220 C T 0.329081 -6.0449e-05
1:80383847 G T 0.070791 -1.4776e-06
1:80388093 G A 0.037444 -2.9127e-05
1:80431917 T C 0.071781 -4.7959e-05
1:80431990 T C 0.143582 2.8829e-05
1:80434629 A G 0.027223 2.1203e-05
1:80436117 G A 0.044247 7.7943e-06
1:80442371 C T 0.028836 5.1533e-06
1:80446179 C A 0.031585 1.1882e-05
1:80446212 T G 1.940494 2.7210e-06
1:80447647 A C 0.854983 -5.9005e-05
1:80457915 A G 0.107180 6.1490e-06
1:80477880 C T 0.524779 4.0139e-05
1:80487023 A G 0.055721 -8.5709e-06
1:80493307 A C 0.066776 6.3076e-08
1:80493459 C T 0.159678 1.9034e-05
1:80498565 T C 0.025778 9.6067e-07
1:80514986 T G 0.166962 4.7611e-05
1:80515271 A C 0.041874 -2.6986e-05
1:80517224 G A 1.144696 -3.9021e-05
1:80518296 A G 0.054523 4.1312e-05
1:80520716 T C 0.174142 2.0009e-05
1:80532438 T G 1.607103 -2.2024e-05
1:80532902 C T 0.057234 2.3985e-05
1:80544949 A G 0.051589 2.7019e-05
1:80558382 G A 0.124396 5.3399e-05
1:80564668 G A 0.164333 6.5738e-06
1:80565447 C T 1.408799 -8.1294e-05
1:80586791 T C 0.381644 2.7181e-05
1:80588364 T C 1.217366 -6.5163e-05
1:80604641 G A 0.064579 -2.9709e-05
1:80609067 A G 1.563933 -3.5886e-05
1:80620818 A G 0.069448 -7.8425e-07
1:80624369 T C 0.027447 -6.5793e-07
1:80625330 C G 0.135919 -3.7860e-07
1:80634467 G A 0.272399 -3.2375e-05
1:80638240 G A 0.040378 4.0879e-05
1:80647387 G A 0.035133 5.6204e-06
1:80647491 A G 0.025590 2.4251e-06
1:80656282 G A 0.024834 -2.0218e-05
1:80657297 G A 0.765525 1.3547e-05
1:80657731 T C 0.057234 -1.0836e-05
1:80662898 G A 0.408555 2.9030e-06
1:80675529 C A 0.905215 7.1398e-06
1:80686837 T C 0.047616 1.0039e-05
1:80688096 G A 0.063391 -3.9732e-06
1:80688450 T C 0.104798 1.0945e-05
1:80702046 T G 1.972492 -7.8911e-07
1:80710916 A G 0.456688 2.2653e-05
1:80714542 T G 1.029943 -3.7631e-05
1:80733417 A G 0.054640 2.8369e-05
1:80734087 A G 0.194133 -4.1692e-05
1:80738211 T C 0.146033 -3.0193e-05
1:80738785 A G 0.061177 -2.4138e-05
1:80741507 C T 0.176956 5.6713e-06
1:80750996 G A 0.052904 3.8825e-05
1:80761021 C A 0.055481 -1.0496e-05
1:80763755 T C 0.126535 -1.3055e-05
1:80768336 A G 1.244872 -3.1564e-05
1:80768813 T C 0.221833 4.1308e-07
1:80771657 G T 0.069866 1.0704e-05
1:80782665 C T 0.435158 -1.6607e-05
1:80784020 A G 0.042913 -8.0229e-07
1:80785235 C T 0.080578 -5.8056e-05
1:80785288 A G 0.059619 -3.1473e-05
1:80790934 T A 0.150233 3.4611e-05
1:80792589 A G 0.021160 3.6289e-06
1:80797910 C T 0.607878 2.2383e-05
1:80799190 A G 0.602675 2.9642e-05
1:80812675 C A 0.062343 1.7817e-05
1:80816962 G A 0.204649 -1.0090e-05
1:80820420 T C 0.102656 -9.3838e-06
1:80828455 C T 0.024279 -2.4483e-05
1:80831863 A G 0.102766 -7.2227e-06
1:80841482 G A 0.153664 4.0275e-05
1:80848329 C T 0.503103 -1.6333e-05
1:80848365 C T 0.780845 2.7446e-05
1:80857894 C G 0.758657 1.6527e-05
1:80866556 G A 0.072353 1.2050e-05
1:80866591 G A 0.030748 9.1655e-06
1:80870174 C G 0.158903 2.6674e-05
1:80876827 C T 0.040521 9.9262e-06
1:80877080 G A 1.699729 -2.0418e-05
1:80879747 A C 0.040660 1.3548e-05
1:80881626 C A 0.985494 -3.3227e-06
1:80890163 G A 0.405926 3.6784e-05
1:80894601 G T 0.053339 1.1535e-05
1:80908470 G A 0.035931 -4.1990e-06
1:80912432 T C 1.805737 6.5892e-06
1:80918973 A G 0.123410 -9.8699e-06
1:80926312 C T 0.186836 3.9608e-05
1:80929774 C T 0.073411 1.5857e-05
1:80931508 T C 0.021176 -5.0032e-05
1:80932599 T C 0.022124 -2.5632e-05
1:80933641 T C 0.047298 1.2568e-05
1:80935966 C T 0.068503 1.6425e-05
1:80936973 C T 0.664726 8.2973e-06
1:80943436 C A 0.050424 -2.3369e-05
1:80946843 C T 0.296896 -3.2276e-06
1:80951861 T C 1.832619 -2.1158e-05
1:80953685 G T 0.059395 -6.5026e-05
1:80962020 C T 1.821833 -5.6525e-06
1:80964490 G A 0.067818 -6.1877e-06
1:80970793 C T 0.047249 -2.3713e-05
1:80970978 A G 1.362951 -2.7511e-05
1:80974250 A G 0.131794 -1.0719e-05
1:80977453 C T 0.763957 1.9934e-05
1:80984855 G A 0.592519 2.9765e-05
1:81002495 T C 0.139561 3.8961e-05
1:81004134 T C 0.088757 -1.5624e-05
1:81005709 G A 0.268355 3.0470e-05
1:81015194 A C 0.064293 -5.1790e-06
1:81015861 C G 0.026525 4.4628e-05
1:81017402 C T 0.023143 1.8559e-05
1:81017781 A G 0.158753 -4.3503e-06
1:81018552 T G 0.052514 1.8023e-05
1:81019150 A G 0.051144 -1.4106e-05
1:81024440 C T 0.055965 5.4676e-05
1:81028845 C T 0.035389 5.8347e-05
1:81033116 C T 0.108544 -1.1055e-05
1:81034947 C T 0.037678 -2.0278e-05
1:81039056 A G 0.977776 3.5221e-05
1:81053002 G A 0.042059 1.1188e-05
1:81053465 A G 0.272925 1.1950e-06
1:81053664 C T 0.157166 8.9514e-06
1:81056881 A C 0.042563 9.6103e-06
1:81059213 T C 0.037752 -5.6837e-06
1:81078353 T C 0.417442 4.5283e-05
1:81082493 C T 0.039742 -1.4172e-05
1:81085347 C A 0.447700 7.4090e-05
1:81102777 G T 0.050852 2.8312e-05
1:81103639 T C 0.043345 -2.5650e-05
1:81114990 T G 0.061177 1.3149e-07
1:81117731 G A 0.213981 5.0576e-05
1:81120036 A G 1.470226 -3.4573e-05
1:81127174 T C 0.066397 -2.7774e-06
1:81134925 C T 0.227669 -4.4075e-05
1:81141107 C G 0.030082 -1.5284e-05
1:81142718 A C 0.130524 2.1532e-06
1:81146298 C T 0.161668 -1.7974e-05
1:81146974 G A 0.316854 -3.6487e-05
1:81154232 T C 0.087654 3.9942e-06
1:81155217 A G 0.058561 2.0062e-05
1:81159163 T C 1.543140 -2.4148e-05
1:81162142 G A 0.028745 2.9713e-05
1:81164277 G A 0.024474 2.5783e-05
1:81173993 T G 0.181948 -1.4004e-05
1:81179959 G T 0.835368 -3.2464e-06
1:81186666 G T 0.137974 -3.6108e-06
1:81188002 C T 0.208473 1.5374e-05
1:81188846 G A 0.413255 -2.3917e-05
1:81193841 G A 0.191588 -1.7254e-05
1:81208477 C T 1.125227 -1.9227e-06
1:81209812 T C 0.056666 5.1300e-06
1:81210893 G A 0.032669 1.2725e-05
1:81214675 C T 0.919406 -4.9438e-05
1:81222422 G A 0.689310 -6.9817e-05
1:81232434 T G 0.331853 2.1145e-07
1:81234587 C T 0.026509 2.4525e-05
1:81245825 C T 1.272536 -5.3653e-05
1:81246150 C T 0.337634 7.3802e-06
1:81258943 T C 0.980853 -2.7283e-05
1:81273383 G A 0.074764 -5.2667e-05
1:81278892 T C 0.053835 -5.9129e-06
1:81280310 C T 0.258037 5.6356e-06
1:81282173 T C 0.260150 -2.3706e-05
1:81290365 T C 0.508660 -2.2306e-05
1:81293433 G A 0.215786 4.5231e-06
1:81303674 G T 0.810015 -2.5666e-05
1:81303990 T C 0.030063 -5.3662e-06
1:81305787 G A 0.041297 -9.2119e-06
1:81315999 T C 0.051187 -2.4478e-06
1:81320647 T G 0.497799 -7.3644e-06
1:81324827 C A 1.477097 1.3432e-05
1:81325520 G A 0.020127 3.2279e-05
1:81331056 T C 0.027551 -1.5691e-05
1:81334027 A G 0.150905 -4.5574e-05
1:81335692 G A 0.106080 -1.2064e-05
1:81337634 T C 0.239857 1.8727e-05
1:81341097 G A 1.195353 3.0120e-05
1:81341758 C T 0.714247 -1.8743e-05
1:81342137 A C 0.033315 1.5400e-05
1:81349597 C T 0.638632 -5.1793e-05
1:81354844 A G 0.119320 5.1686e-07
1:81355501 C T 0.412454 9.1686e-06
1:81355884 C T 1.682143 -1.9972e-05
1:81356270 G A 0.339082 -2.9597e-05
1:81356569 G A 0.062352 -1.9615e-05
1:81359010 A G 0.136068 -3.7316e-05
1:81359115 G A 0.313462 -1.8742e-05
1:81364676 T G 0.032715 -4.6789e-06
1:81366100 T G 0.107544 1.5379e-05
1:81371889 C T 0.156102 -2.3099e-05
1:81377369 C T 0.212871 -4.1052e-05
1:81379504 A G 1.260293 9.7060e-06
1:81392524 G C 0.050995 2.2898e-05
1:81392951 G T 1.477636 2.6019e-05
1:81401878 A G 0.318756 3.4993e-05
1:81402809 T G 1.477850 2.8077e-05
1:81427678 C A 1.200962 2.4563e-06
1:81435916 A G 0.068954 4.4378e-06
1:81439106 C T 1.513577 2.3727e-05
1:81442516 A G 0.026804 1.0302e-05
1:81444580 G A 0.514243 8.0480e-06
1:81446039 A G 0.350666 -8.8314e-06
1:81452973 T C 0.227149 1.8088e-05
1:81455918 C T 0.050359 -4.0294e-05
1:81457639 T C 0.993810 -8.0463e-06
1:81459610 C T 0.219901 -1.0427e-05
1:81461297 T C 0.025983 1.5935e-05
1:81462448 T C 0.155702 -9.1794e-06
1:81466233 G A 0.953530 3.0171e-07
1:81467586 T C 1.404780 4.6855e-07
1:81467865 C G 0.341422 -2.7478e-06
1:81471816 T G 0.054280 -1.3362e-07
1:81472317 A G 0.043880 5.6607e-06
1:81474889 C T 0.314631 1.1211e-05
1:81482945 C T 0.186203 1.0064e-05
1:81487430 C T 0.148146 1.9507e-05
1:81487975 G A 0.741931 -7.4884e-06
1:81489207 G A 1.881213 -1.0533e-05
1:81491004 C T 1.074927 6.5699e-05
1:81500235 T C 0.029268 -5.4247e-05
1:81505437 T C 1.213644 3.3534e-08
1:81512459 A G 0.196992 6.8869e-06
1:81514508 G A 0.045231 1.6376e-06
1:81514784 T C 1.904229 1.9049e-05
1:81515509 G T 1.119586 1.4571e-05
1:81517160 C T 0.066932 -1.8679e-06
1:81534528 T C 0.094723 1.1412e-05
1:81537171 C T 0.312089 8.2131e-06
1:81538326 T G 1.928822 -3.0652e-05
1:81542344 C G 0.022698 9.9928e-06
1:81546897 C A 0.083178 -8.6586e-06
1:81547611 C T 0.309535 1.1521e-05
1:81547822 T G 0.075793 4.6836e-05
1:81561069 G T 0.037051 -9.1780e-06
1:81563249 G A 0.913216 1.2982e-05
1:81581151 T C 0.100478 -2.8790e-06
1:81586224 T C 0.046191 -9.4867e-06
1:81593311 C T 0.036688 -6.7186e-06
1:81598850 C T 0.762321 -2.0455e-05
1:81603200 G A 0.055633 -3.6380e-05
1:81607505 T C 0.321476 7.0128e-06
1:81622462 C T 0.833337 2.4047e-05
1:81623138 C A 0.023224 1.5560e-05
1:81624494 A G 0.068367 6.2218e-05
1:81633982 A G 0.061693 1.6336e-05
1:81637803 T C 0.329224 -3.8557e-05
1:81641412 A G 0.106856 9.5658e-05
1:81653934 T C 0.078448 -2.9889e-06
1:81656935 A G 1.914505 -5.7474e-05
1:81658267 G A 1.497241 -2.6613e-05
1:81661538 G A 1.504817 -2.9432e-05
1:81665744 G C 0.073794 -6.5748e-07
1:81666041 C T 1.290907 -2.0201e-05
1:81679651 C T 0.090601 -2.5096e-05
1:81691336 A G 0.094661 1.1122e-05
1:81694734 T C 0.053654 -2.1546e-06
1:81696455 C G 0.970768 4.1606e-07
1:81699416 A G 0.031910 -1.1232e-05
1:81709304 T G 0.916920 5.1504e-06
1:81717050 T C 0.128742 1.4210e-05
1:81723771 G A 0.110248 1.9573e-06
1:81727751 T G 0.611643 1.4960e-05
1:81728929 C G 0.060567 -1.8412e-05
1:81729371 C T 0.097738 -3.3345e-05
1:81739394 T C 1.265577 1.1187e-05
1:81747715 G A 0.093363 6.2661e-06
1:81752992 A G 0.033296 -1.5000e-05
1:81758006 G A 1.577371 5.4317e-05
1:81759170 A G 0.488448 -4.5685e-05
1:81759831 C T 0.479600 3.6886e-05
1:81761370 G T 0.023510 8.7873e-06
1:81761519 G T 0.115162 -1.4685e-05
1:81763161 T C 0.089945 -9.5393e-06
1:81764940 G A 0.032854 1.2163e-05
1:81766989 T G 0.721787 3.1245e-05
1:81767640 G A 0.031056 -4.3309e-05
1:81768971 C T 0.125383 7.6915e-05
1:81770151 T C 0.195331 6.4156e-05
1:81775848 T C 0.103509 -6.2850e-05
1:81780409 C T 0.584385 -2.6344e-05
1:81785934 T C 0.069402 1.2119e-07
1:81789404 C T 0.078257 -3.1463e-07
1:81793914 T C 0.020617 -1.8724e-05
1:81798894 C T 1.475877 4.6302e-05
1:81804154 G A 0.424901 4.0933e-05
1:81804277 A G 0.176200 -2.5227e-05
1:81813838 G A 0.182263 2.1987e-05
1:81817246 T C 1.841406 8.5464e-05
1:81818529 A G 0.138590 7.3976e-05
1:81825100 T C 0.305565 -9.0078e-06
1:81831933 A G 0.105700 1.4005e-05
1:81832235 C T 1.217551 -4.6619e-05
1:81837522 T G 0.081217 1.6677e-05
1:81843051 A G 0.062271 -6.6479e-05
1:81843506 C T 1.146848 6.5913e-06
1:81846350 G A 0.783659 -1.4733e-05
1:81848670 T C 0.026389 -3.0567e-05
1:81854498 T C 0.186823 -2.2221e-05
1:81858341 T G 0.900210 1.3275e-05
1:81864196 A G 0.027914 -2.1871e-05
1:81864455 T C 1.385766 2.0248e-06
1:81866151 G A 0.510611 6.7630e-06
1:81868353 G T 0.099358 -2.1346e-06
1:81868639 A T 0.987802 -1.2145e-05
1:81872875 A G 1.979830 -1.0343e-05
1:81874608 T G 0.141327 -2.5462e-05
1:81879172 T C 0.781488 2.1572e-05
1:81879432 G A 0.140337 -2.0276e-05
1:81880189 G A 0.342042 -2.7807e-06
1:81881097 C T 0.390573 5.2927e-06
1:81885380 C T 0.620021 -1.2461e-05
1:81886545 G A 0.037927 -3.2325e-05
1:81886736 A G 0.032799 6.9881e-06
1:81887292 C T 1.048470 -9.8717e-06
1:81895930 C T 0.022945 4.7346e-06
1:81897388 G A 0.535574 4.1660e-05
1:81902655 A G 0.029858 2.3956e-05
1:81910596 G A 0.198709 2.5314e-05
1:81910688 C T 0.022656 -2.6028e-05
1:81920758 C T 1.184259 -1.4185e-05
1:81921812 A G 0.039865 -3.8780e-05
1:81927370 T C 0.030202 1.5693e-05
1:81929249 A T 0.059623 3.7635e-06
1:81929749 A G 0.121371 -9.1964e-07
1:81929838 T C 1.821136 -3.5350e-07
1:81935036 T C 0.029001 -2.0847e-05
1:81936773 T G 0.089724 -3.4054e-05
1:81942626 A G 0.086488 -3.3646e-05
1:81942964 C T 1.466701 -3.2698e-06
1:81943332 C T 0.065066 -4.2337e-05
1:81943906 G A 0.083343 -2.0582e-05
1:81948746 A G 0.027528 -5.1313e-06
1:81950151 G A 0.291323 -1.5311e-05
1:81953594 T A 0.099225 -2.4601e-06
1:81955686 G T 0.124247 -1.9243e-05
1:81961247 G A 0.415002 2.4441e-05
1:81966926 G T 0.271095 1.5688e-05
1:81967072 G A 0.027018 1.1692e-05
1:81972048 G A 0.067854 -1.2258e-05
1:81977570 A G 0.094204 1.8802e-07
1:81980965 C T 0.432279 2.5345e-05
1:81982249 C T 0.052160 1.4362e-05
1:81987444 T G 0.135705 -1.0511e-05
1:81989179 C A 0.033033 -2.9380e-05
1:81990762 C T 0.031530 3.1696e-05
1:81991357 G A 0.076741 -2.4051e-05
1:81991684 A C 0.043465 -2.0959e-06
1:81992020 A G 0.330454 -1.5376e-05
1:81994026 A G 1.193182 -1.3551e-05
1:81995870 A G 1.337319 -2.3922e-05
1:82005946 C T 0.025720 -1.2110e-05
1:82006068 T C 0.091802 3.8599e-06
1:82006149 A G 0.045578 3.2521e-05
1:82006653 T C 0.674642 1.9974e-06
1:82010589 G A 0.061443 -8.4548e-06
1:82021354 G A 0.300628 1.2753e-05
1:82023830 C G 0.224868 -1.6579e-05
1:82026947 A G 0.078779 -8.0395e-06
1:82028734 G A 0.054199 -5.5595e-06
1:82029505 A G 0.223725 1.4023e-05
1:82030985 T C 0.028625 1.4621e-05
1:82032848 C T 0.170133 2.2541e-05
1:82038499 G A 0.078789 -1.4095e-05
1:82045240 A G 0.042186 2.1197e-05
1:82050542 C G 0.037077 7.4441e-06
1:82055961 T C 1.018342 3.4943e-05
1:82056263 A G 1.397610 1.5045e-07
1:82064252 G C 0.102071 -2.2323e-05
1:82069578 G A 0.047334 1.3654e-05
1:82075444 C T 1.633848 6.4635e-06
1:82078806 C A 0.232317 -8.4321e-06
1:82087348 A G 0.087702 5.5530e-06
1:82087412 T C 0.672954 -1.5686e-05
1:82092570 T C 0.720479 8.3782e-07
1:82092861 G A 0.365973 -7.5712e-05
1:82100093 A G 0.024571 1.5607e-05
1:82103790 A G 0.043166 -2.4298e-06
1:82106532 G A 0.071665 -2.2648e-05
1:82111515 T C 0.105755 -5.3611e-06
1:82117395 G A 0.185596 -1.4372e-05
1:82119970 C T 0.030861 3.6382e-07
1:82120001 G A 0.034315 -3.4813e-05
1:82120122 T C 0.247971 -1.9095e-05
1:82132897 A G 0.536554 9.8799e-06
1:82135120 A G 0.528784 -2.4759e-05
1:82140170 T C 0.149655 -1.4861e-05
1:82143805 T C 0.703211 2.2267e-05
1:82144245 G A 0.200397 4.9281e-05
1:82146102 A C 0.278171 -1.0879e-05
1:82158897 A G 0.050875 1.5141e-06
1:82172873 G A 0.170425 1.0233e-05
1:82173272 C A 0.453653 -2.3369e-05
1:82173308 T C 0.818714 1.6150e-05
1:82179353 T C 0.107648 -1.3341e-05
1:82180528 T C 0.734764 1.9468e-05
1:82181200 C T 0.039632 -2.7591e-05
1:82181804 A G 0.110608 1.8195e-05
1:82185415 A G 0.072340 -1.3384e-05
1:82203562 A G 0.153820 -1.3723e-05
1:82203594 T C 0.596703 -2.8793e-05
1:82209259 T C 0.195837 -4.8474e-07
1:82211252 G A 0.155225 1.0601e-05
1:82217102 A G 0.070671 2.6892e-05
1:82217247 T C 0.233547 -1.6150e-05
1:82218699 G A 0.188118 -2.0642e-06
1:82219165 T C 0.051287 -2.7297e-05
1:82222097 G A 0.056247 6.7286e-06
1:82225875 C A 0.484972 -5.7003e-06
1:82235239 T C 0.381232 -2.4172e-05
1:82239042 G A 1.192266 -5.6666e-05
1:82241251 C G 0.050761 5.5626e-05
1:82242203 G A 0.160866 2.1194e-05
1:82244365 G A 0.082194 -3.8856e-05
1:82244998 T C 0.038151 1.0801e-04
1:82247248 T C 0.327468 -2.4934e-05
1:82257136 C T 0.040858 -1.0069e-05
1:82263436 T C 1.806763 4.2419e-06
1:82268303 G C 0.067799 -1.0362e-05
1:82272244 A G 0.228370 3.7151e-05
1:82276465 G A 0.040375 -7.7605e-06
1:82286119 A C 0.081162 -1.6975e-05
1:82287398 G A 0.069367 -4.6670e-06
1:82295994 C T 0.351750 -4.9913e-06
1:82297456 G T 0.646987 7.2327e-05
1:82299384 T G 0.544442 -8.5300e-05
1:82315919 C T 0.197856 2.1232e-05
1:82321786 G A 0.135234 -1.1124e-04
1:82329889 C T 0.059408 1.0992e-05
1:82334507 C T 0.245716 -1.4104e-05
1:82342336 C T 0.048016 -1.5072e-05
1:82361500 G T 0.173395 4.4702e-05
1:82366051 A G 0.037639 2.1980e-05
1:82366068 G T 0.032225 -1.4844e-05
1:82371167 T C 1.085696 -3.1875e-05
1:82373697 A G 0.088046 -2.4523e-05
1:82378396 C A 0.035811 -1.3918e-05
1:82386197 C T 0.044601 -4.6368e-06
1:82386661 C T 0.036051 -2.6026e-04
1:82400525 T G 0.020007 -6.8615e-06
1:82403946 G A 0.109816 1.7145e-04
1:82408143 G A 0.310327 4.4462e-05
1:82408383 G A 0.055127 -1.8442e-06
1:82409587 C T 0.120284 -6.4320e-06
1:82412600 A G 0.825011 -6.9053e-05
1:82416040 T C 0.024159 3.0577e-06
1:82426760 A G 0.175645 -7.5072e-05
1:82430160 G A 0.022253 -4.9900e-06
1:82440911 G T 0.044617 -1.4695e-05
1:82440947 T C 0.491142 1.7224e-05
1:82443460 C T 0.037791 -1.0764e-05
1:82448686 C A 0.388970 3.6124e-05
1:82456585 A G 0.066763 1.2851e-05
1:82462304 A G 0.854843 1.4727e-05
1:82469609 G A 0.634436 3.4576e-05
1:82470014 T C 0.053066 2.2338e-05
1:82495429 G A 0.301787 -2.1856e-06
1:82499159 T C 0.041719 -1.3886e-05
1:82506124 T C 0.082551 -1.1718e-05
1:82507538 T C 0.073979 -9.9547e-06
1:82509390 C T 0.502860 2.6408e-05
1:82512264 T C 0.085930 1.2669e-06
1:82513152 A G 0.053929 -8.9562e-06
1:82525619 C A 0.094791 2.1018e-05
1:82529366 G A 0.275152 -7.5797e-05
1:82530312 T C 0.133118 -2.8205e-06
1:82530947 C G 1.093749 -3.8307e-05
1:82539652 A G 0.543280 -3.4947e-05
1:82543527 G C 0.087060 -3.2802e-05
1:82551517 G C 1.884156 -1.8365e-06
1:82562877 A C 0.719918 2.5411e-06
1:82563290 C T 1.039320 -2.8890e-05
1:82565119 G A 0.048726 -5.0320e-06
1:82567379 G A 1.318325 7.6716e-05
1:82567594 G A 0.061405 5.5786e-06
1:82577274 G T 0.936233 -5.3988e-04
1:82581205 C T 0.134689 4.0698e-06
1:82591832 C T 0.500260 2.9149e-05
1:82594863 G A 0.077218 5.3337e-05
1:82595440 A G 0.114746 -1.1739e-05
1:82616058 G A 0.057698 -1.0520e-05
1:82618378 T C 0.032601 6.8932e-06
1:82618403 A C 0.045094 2.8485e-05
1:82626452 C A 0.503184 3.9541e-05
1:82637703 A G 0.084830 -1.4889e-05
1:82638520 T C 0.075910 -1.1153e-05
1:82655838 G A 0.100315 9.2942e-06
1:82657391 C T 0.039706 -7.7349e-06
1:82673153 G A 0.036311 9.7201e-06
1:82673157 A G 0.062502 1.6759e-05
1:82677553 C T 0.057084 7.8634e-06
1:82677568 T C 0.074420 1.3902e-06
1:82680379 A G 0.585875 2.4522e-05
1:82685641 A G 0.038749 -3.0567e-05
1:82686355 C T 0.032491 -3.6836e-06
1:82687768 G T 0.214715 -8.1635e-06
1:82691209 C T 0.213679 3.9386e-06
1:82696027 T C 0.049337 8.5088e-06
1:82704784 A G 0.117505 1.1788e-06
1:82708718 G A 0.061778 2.5473e-05
1:82712113 T C 0.734722 6.3187e-06
1:82714297 A G 0.193529 -1.6614e-05
1:82733480 A G 1.150973 4.5655e-06
1:82735479 A G 0.374471 -1.5254e-05
1:82748085 A G 0.032624 4.9233e-06
1:82751201 G A 1.754086 3.9708e-05
1:82763585 C T 0.443594 2.7082e-05
1:82764036 C T 0.151502 -2.8177e-05
1:82765052 C T 0.115035 -1.9656e-05
1:82767268 A G 0.040923 -1.1578e-05
1:82771908 T C 0.036892 -1.8271e-05
1:82771962 A G 0.050427 1.2364e-05
1:82773192 C T 0.091730 7.7516e-06
1:82787818 G A 1.182045 8.3578e-06
1:82797633 G T 1.181610 6.2537e-06
1:82797666 T C 0.096635 7.0336e-06
1:82800325 G C 0.374990 -1.8665e-05
1:82805566 G A 0.451556 1.5739e-05
1:82806681 G A 0.046146 -6.2465e-06
1:82807429 A G 0.275911 -9.9090e-06
1:82808488 C T 0.120466 -6.3160e-06
1:82819237 T C 0.031832 -1.2298e-05
1:82820433 T C 0.092428 1.4077e-06
1:82829953 T C 0.458778 8.8207e-08
1:82830040 C T 0.301271 -1.8368e-05
1:82832089 G A 0.065160 6.7346e-06
1:82834077 G A 0.038070 -3.0553e-05
1:82837058 T C 0.089802 6.8040e-05
1:82837212 G T 0.770627 2.9728e-05
1:82837457 C T 0.112926 -1.2728e-05
1:82837707 G A 0.128152 1.1502e-05
1:82838085 T C 0.078650 4.4512e-05
1:82839217 T C 0.038953 1.8084e-05
1:82844917 C G 0.089020 1.1336e-05
1:82847334 G T 0.213884 2.1855e-07
1:82848122 T C 0.658802 2.7287e-06
1:82849771 C A 1.776314 -4.0454e-05
1:82854153 A G 0.216195 3.2995e-05
1:82863367 C A 0.110670 2.6201e-05
1:82869627 A G 0.258634 -1.7306e-05
1:82870107 C T 0.254797 -3.5152e-05
1:82871675 A G 1.457752 -9.8959e-06
1:82872034 G A 0.110728 -1.9337e-05
1:82877888 T C 0.229149 -1.2504e-05
1:82879000 A G 0.037249 -1.3762e-05
1:82880659 A G 0.773000 1.2591e-05
1:82885020 A C 0.048350 2.1813e-05
1:82888160 G A 0.579003 -5.1864e-05
1:82891377 A G 0.039349 8.0426e-05
1:82891740 A C 1.898899 3.6584e-05
1:82892051 G A 0.152810 2.9202e-05
1:82892708 A G 0.046195 4.4064e-07
1:82893001 A G 0.043757 -1.7529e-05
1:82895494 C T 0.078432 -2.8009e-06
1:82901264 C A 0.125477 -2.1003e-05
1:82904243 A G 0.574518 2.1473e-05
1:82909096 C T 0.037054 1.5077e-05
1:82923528 A G 0.031971 7.7825e-06
1:82927155 A G 0.124292 -4.2562e-05
1:82934096 C A 0.580120 9.2920e-06
1:82943781 A G 0.138736 -1.4723e-05
1:82944182 C T 1.208012 -3.7385e-05
1:82944926 C A 0.596229 -2.8551e-05
1:82957121 G A 0.065858 -1.0873e-05
1:82957203 T C 0.105019 1.4822e-05
1:82959840 T C 0.705169 -7.4349e-05
1:82965831 A G 0.367590 6.2028e-06
1:82966120 C T 0.540206 1.8526e-05
1:82966637 C T 0.022455 -2.4791e-06
1:82967755 A C 0.062693 9.2542e-06
1:82969770 G A 0.993749 1.8086e-05
1:82972249 A G 0.060515 -1.2259e-05
1:82982685 T C 0.033305 1.7106e-07
1:82985293 G A 0.139700 -2.3056e-05
1:82988681 C T 0.164855 1.6356e-05
1:83001070 A G 0.034318 6.1997e-06
1:83007032 A G 0.126311 -2.9996e-05
1:83007788 A G 0.036324 8.1365e-06
1:83015985 C T 1.176774 8.6605e-06
1:83020918 T C 0.129145 6.9169e-06
1:83037891 A G 0.038590 -2.4247e-05
1:83044239 T C 0.101825 -1.8901e-05
1:83046110 G C 0.365869 1.4751e-06
1:83054685 C T 0.231538 1.1252e-05
1:83057453 A G 0.883481 3.3997e-05
1:83060614 T C 0.052193 -1.7650e-05
1:83063455 G T 0.448398 -1.9109e-05
1:83067887 T C 0.312537 7.2423e-06
1:83069054 G T 1.952994 -4.6104e-06
1:83081787 T C 0.031105 1.4858e-05
1:83083142 C T 0.067322 -2.4175e-05
1:83084875 C T 1.016437 -1.7672e-05
1:83099433 A G 0.110887 1.6521e-05
1:83101110 G T 0.323398 2.5015e-06
1:83109414 G A 0.497433 -1.2566e-05
1:83112409 G A 1.349319 1.0888e-05
1:83123157 C T 0.020984 2.7748e-05
1:83123212 T C 0.048597 -1.5107e-05
1:83132656 G C 1.395335 4.0320e-05
1:83132873 T G 1.010211 4.2785e-06
1:83135055 G A 0.188157 2.8335e-05
1:83136159 T C 0.639058 -1.2976e-05
1:83143421 A G 0.026807 -1.1001e-05
1:83147308 A G 1.314637 1.1678e-05
1:83160061 G A 0.028576 1.9512e-05
1:83167806 A G 0.063936 3.1511e-05
1:83169182 C T 0.059772 -1.2307e-05
1:83178313 C A 0.667686 -2.2270e-05
1:83188076 G T 0.036671 1.7812e-06
1:83190749 T C 0.471034 -7.9375e-06
1:83191378 G A 0.215802 -6.4369e-06
1:83226729 T G 0.212559 -1.4263e-05
1:83231274 T C 0.373861 3.5946e-05
1:83231626 A G 0.049895 -1.6542e-07
1:83235296 G A 0.028761 -1.5439e-05
1:83236969 A G 0.049875 2.6891e-05
1:83248882 T C 0.594492 2.2687e-05
1:83255262 T C 0.186706 -5.4147e-05
1:83257232 A C 1.661876 -5.8459e-05
1:83265008 T C 0.137607 -2.2018e-05
1:83265785 A C 0.172805 8.3847e-06
1:83277599 A C 0.101276 2.2756e-05
1:83284562 G A 1.087374 -6.6052e-06
1:83285981 G C 0.083116 -2.0673e-05
1:83292867 G A 0.093720 1.9449e-05
1:83296690 G A 1.756631 -2.3315e-05
1:83308139 C T 0.071626 -1.6880e-05
1:83309813 G A 1.109297 -6.3786e-05
1:83311835 T C 0.622176 5.2004e-05
1:83316892 T A 0.221985 -2.9069e-05
1:83318103 T C 0.065277 1.8808e-05
1:83325646 G A 0.092506 -6.6078e-05
1:83328840 G A 0.129739 1.2692e-05
1:83338040 G T 1.732593 -8.1765e-06
1:83341146 T C 0.131089 2.6823e-05
1:83347094 C G 0.071850 2.6411e-05
1:83359480 C G 0.219561 4.5259e-05
1:83359635 G C 0.030975 -1.1775e-05
1:83385530 T C 0.035766 -3.7907e-05
1:83399212 A C 0.025506 3.1879e-05
1:83399709 T C 0.105616 -2.4873e-05
1:83405844 A G 0.737523 2.9494e-05
1:83412813 G T 0.264885 -1.2850e-05
1:83414981 A G 0.050012 2.8270e-05
1:83420927 C A 0.055653 -5.3265e-05
1:83427686 A G 0.142618 1.7426e-05
1:83432554 G T 0.071749 -1.9170e-05
1:83438671 G T 0.038142 -1.9096e-05
1:83444876 C T 0.121660 -7.3059e-06
1:83444951 T C 0.113743 1.8457e-05
1:83451470 T C 0.060509 1.5228e-05
1:83460773 A G 0.048960 -1.2002e-05
1:83461181 C T 0.792660 -3.0291e-05
1:83464028 C T 1.124068 -1.6350e-05
1:83464482 C A 0.120849 -5.3703e-05
1:83464849 A C 0.041787 -1.2560e-06
1:83468139 A G 0.180231 6.3168e-05
1:83468851 C A 0.388425 2.5539e-05
1:83468985 A G 1.373672 -4.3211e-05
1:83469224 G T 0.351685 -1.6024e-05
1:83469240 C T 1.595310 -2.1038e-07
1:83469683 C T 1.864425 4.0513e-06
1:83475391 G A 1.060389 -3.8719e-05
1:83478994 G A 0.282604 1.1878e-06
1:83480915 G T 1.977818 1.9488e-05
1:83484494 G A 0.160860 -2.8373e-05
1:83489844 T C 0.288252 -5.4085e-07
1:83490161 C T 0.426888 -1.7223e-05
1:83492027 C A 0.038470 -9.4624e-06
1:83511190 G A 0.286863 -2.4612e-06
1:83520031 C T 0.304978 -5.8728e-06
1:83524032 G C 0.028300 2.4110e-05
1:83524063 A G 0.740120 -2.5676e-05
1:83529213 C A 0.161960 -1.3275e-06
1:83531459 G T 0.117080 -2.9743e-05
1:83541990 C T 0.331129 4.8789e-05
1:83543275 A G 0.061015 2.6773e-06
1:83552681 G A 1.665949 5.1265e-06
1:83562661 G A 1.962670 8.1268e-06
1:83568637 G T 0.106590 -7.6868e-06
1:83569179 A G 0.032270 -2.7730e-05
1:83573607 C T 0.613224 -1.7611e-05
1:83585583 G A 0.147091 -2.4371e-05
1:83588381 T C 0.130310 9.4569e-06
1:83594117 C A 0.431555 -3.8232e-06
1:83597301 C T 0.719665 -1.1742e-05
1:83610036 T G 0.063018 -7.0309e-05
1:83623953 T C 0.165764 -7.9821e-08
1:83633428 T C 1.373883 -1.9561e-05
1:83641462 G T 1.272237 -2.6119e-05
1:83685635 T C 0.786697 -1.3981e-05
1:83688238 T C 0.100526 -1.7539e-06
1:83701136 G A 0.230830 -1.3642e-05
1:83710190 A G 0.451809 -7.4197e-06
1:83717008 T G 0.561622 -2.5607e-06
1:83758783 A G 1.272464 -9.5782e-06
1:83761065 A C 0.208885 2.9732e-05
1:83783521 T C 0.089799 -2.6604e-05
1:83795950 A C 0.482628 -2.9898e-06
1:83799340 A G 0.053290 -3.9487e-05
1:83804282 G C 0.582006 -2.7009e-05
1:83810808 G A 0.353470 -1.7063e-05
1:83812878 C T 0.052057 2.6304e-05
1:83826710 A G 1.049129 -1.6160e-07
1:83826849 A G 0.065666 2.3622e-05
1:83834875 C T 1.819165 2.7830e-06
1:83834933 C A 0.657121 9.2338e-06
1:83836011 T G 0.277573 -2.1875e-05
1:83840174 T C 0.132582 2.0778e-05
1:83850571 C T 0.385594 -1.4355e-05
1:83861852 G A 0.718162 3.2984e-05
1:83869518 G A 0.605947 -2.2741e-05
1:83870375 C T 0.053985 1.8796e-06
1:83871360 T C 0.067120 1.0605e-05
1:83891406 T G 0.978026 -1.3564e-05
1:83895791 T C 0.077715 6.6537e-06
1:83895820 T C 0.564206 -1.7242e-05
1:83897416 T C 0.153502 1.4249e-05
1:83923050 A G 0.082454 1.0058e-05
1:83943444 A G 0.054134 5.9466e-05
1:83957404 T C 0.397627 2.9389e-05
1:83958075 C G 0.735040 1.5827e-05
1:83961744 C T 0.295344 1.6046e-05
1:83962139 G T 0.030521 -2.3320e-05
1:83962407 G A 0.102883 1.9166e-05
1:83973532 C G 0.064887 -1.2886e-05
1:83978738 C T 0.337358 -5.5460e-05
1:83981614 C T 0.027476 -1.3186e-05
1:83984638 C G 0.599653 1.5536e-07
1:83986209 C A 1.878272 2.2309e-05
1:83990422 A G 0.039372 -6.2326e-06
1:83991372 T C 0.028924 -9.7596e-06
1:83991935 G A 0.145101 -4.5198e-05
1:83994465 C A 0.080019 -2.5087e-06
1:84012000 A G 1.894985 3.5223e-05
1:84012776 G A 0.055335 8.9664e-06
1:84025293 T C 0.144014 -2.1088e-05
1:84028076 T C 0.898240 7.9803e-05
1:84028851 G A 0.138899 -2.6988e-05
1:84034387 A G 0.066799 -1.3114e-05
1:84036221 C T 0.314816 9.6187e-06
1:84058874 A G 1.667222 5.5614e-05
1:84059025 C T 0.786840 1.2820e-04
1:84061677 T C 0.039210 3.8390e-05
1:84063308 A T 0.058272 -2.0815e-05
1:84077615 A G 0.051187 2.6031e-08
1:84089477 T C 0.031186 -2.7570e-05
1:84090054 A C 0.028820 1.1315e-04
1:84090165 T C 0.281689 -1.7222e-05
1:84093357 G T 1.886909 4.0360e-05
1:84095846 T C 0.960949 -2.8938e-05
1:84102125 A C 0.053897 4.6285e-05
1:84116309 A G 0.130979 -1.3646e-05
1:84121030 C T 0.064952 -3.3416e-05
1:84125284 C T 0.041423 2.6033e-05
1:84130895 C T 0.024873 2.9782e-05
1:84134458 T C 0.200637 4.6653e-06
1:84143630 G A 0.217876 6.4980e-07
1:84147462 G A 0.948288 1.2323e-05
1:84149160 C A 0.077445 -6.2163e-05
1:84160369 A G 0.068299 2.7881e-05
1:84161494 C A 0.093327 -1.0459e-05
1:84173306 A G 0.056201 -4.2822e-06
1:84189710 T C 0.467451 3.5871e-05
1:84189866 A G 0.097365 -1.6834e-06
1:84190263 G A 0.283302 -5.9879e-06
1:84193142 A G 0.022078 -3.0666e-06
1:84197680 T C 0.644290 -1.1107e-05
1:84199800 G A 0.090929 4.9833e-05
1:84211497 T C 0.039881 -1.2159e-05
1:84215859 C T 0.034331 1.5757e-05
1:84221854 A T 0.175041 -2.5906e-05
1:84235072 T C 0.297866 9.3832e-06
1:84244065 A G 0.102253 1.2192e-05
1:84247696 C G 0.088309 -1.0036e-05
1:84254551 G A 1.156056 2.8969e-05
1:84254735 A G 1.725510 8.4226e-06
1:84269299 A G 0.572064 -2.2804e-05
1:84277747 A C 0.093558 2.3326e-05
1:84296525 T G 0.282845 2.9667e-05
1:84296540 T C 1.669309 5.2656e-06
1:84308103 T C 1.068584 2.6419e-06
1:84312316 T C 0.308117 -3.0708e-05
1:84321948 G A 0.318922 3.1336e-05
1:84323543 G A 0.270098 -1.1908e-05
1:84332595 A G 0.066565 -2.1761e-06
1:84353839 C T 0.615558 1.8089e-05
1:84354356 G A 0.070032 -1.4322e-05
1:84365520 A G 0.056893 2.1852e-05
1:84369984 C A 0.048418 2.9977e-06
1:84372060 A G 0.051729 2.0824e-05
1:84374982 T G 1.085654 3.1411e-05
1:84379449 T C 1.142443 4.6003e-05
1:84384549 C T 0.057432 -4.8966e-06
1:84386709 A G 0.029346 -7.1200e-06
1:84394792 A G 0.226487 2.3638e-05
1:84413699 G A 0.089731 1.3180e-05
1:84428607 T C 0.448943 1.3060e-05
1:84431672 C A 0.029472 -2.6160e-05
1:84432360 G T 0.082548 3.6868e-06
1:84437283 A G 0.040631 9.7084e-06
1:84440334 A G 0.040917 -2.7953e-05
1:84440889 C T 0.081191 9.9145e-06
1:84462193 C T 0.075900 -8.3868e-06
1:84471296 T C 0.901733 8.2035e-06
1:84473726 A G 0.053761 -2.6608e-05
1:84473944 A G 0.085437 -3.0856e-05
1:84480408 T C 0.036188 1.3929e-05
1:84501182 A G 1.940799 9.0966e-06
1:84506658 C T 0.105444 3.0278e-05
1:84514013 G A 0.036207 1.4711e-05
1:84525789 T C 1.495297 7.8512e-05
1:84527285 G A 0.063498 2.4398e-05
1:84538013 T G 0.236309 -5.9097e-06
1:84550849 G A 1.583820 1.6587e-05
1:84552606 A G 0.388522 -5.4370e-06
1:84562041 G A 0.025353 1.0031e-05
1:84563015 G A 0.233067 2.9775e-05
1:84579884 G A 0.475218 1.3398e-05
1:84582555 G A 0.089439 4.0586e-06
1:84584943 G A 0.052602 1.4373e-05
1:84585327 G A 0.026006 1.1553e-05
1:84589113 C A 0.067318 1.2365e-05
1:84592103 A G 0.056932 -1.5505e-05
1:84594399 A G 1.111851 4.0509e-06
1:84607730 G C 0.092370 2.5914e-05
1:84612276 G T 0.045279 -6.7575e-06
1:84622513 T G 1.121131 1.0587e-06
1:84632845 T C 0.078883 -3.2911e-05
1:84651112 A C 0.080370 7.6070e-06
1:84677581 C T 0.242307 2.4137e-05
1:84694044 A G 0.455766 -2.2508e-05
1:84710663 T C 0.043828 1.0691e-05
1:84717983 C T 0.068078 2.2260e-05
1:84720440 G A 0.145377 1.1129e-06
1:84720776 A G 1.449531 -6.6036e-07
1:84729134 C A 0.443805 2.0461e-05
1:84729935 A G 1.029615 -7.5842e-06
1:84732464 A G 0.035944 3.4635e-05
1:84732510 C A 0.038973 1.4515e-05
1:84732644 T C 1.854568 9.2116e-07
1:84732963 C T 0.755781 -1.0689e-05
1:84735687 T G 0.111627 -1.6321e-05
1:84735710 G A 0.352760 5.1738e-06
1:84740137 G C 0.033426 1.1256e-05
1:84741408 A G 0.087144 -1.6448e-05
1:84743949 G T 0.622984 1.7612e-05
1:84745373 A G 1.483949 -1.6454e-05
1:84745573 G A 0.189680 5.7461e-05
1:84748160 T C 0.033805 2.9581e-05
1:84753974 T C 0.066611 -2.1865e-05
1:84755995 G T 0.025282 -7.1759e-06
1:84759923 G A 1.675622 -5.1763e-06
1:84760096 C A 0.037129 3.1202e-05
1:84764249 G A 0.033520 -1.3534e-05
1:84764618 T C 0.046182 3.6349e-06
1:84768861 T C 0.080685 7.4732e-06
1:84772918 C T 0.067630 4.0766e-06
1:84773825 C A 0.039145 -3.3738e-06
1:84791374 T C 0.057282 -1.7026e-05
1:84815025 T C 0.028323 -6.9145e-07
1:84826778 G A 0.221800 9.2501e-06
1:84830367 G C 0.088319 1.7048e-05
1:84839801 C T 0.082483 -2.7087e-05
1:84843465 C T 1.804867 3.7595e-06
1:84843600 T C 0.943665 1.7451e-05
1:84848378 C T 1.542183 -1.9395e-05
1:84853278 C A 0.296866 -7.4763e-06
1:84853611 C A 1.584414 -2.8377e-05
1:84860758 G A 0.127308 -3.3151e-06
1:84864256 C G 0.686895 -8.3130e-06
1:84867932 T C 0.023506 -3.6216e-07
1:84868961 C T 1.950868 7.7503e-06
1:84876983 C T 1.057821 -6.6505e-05
1:84878228 T C 0.359673 -5.6586e-05
1:84879002 C T 0.031050 4.0576e-06
1:84885457 C T 0.037700 6.2373e-06
1:84888896 G T 0.081918 -1.7004e-05
1:84896062 A G 0.361234 -4.6600e-05
1:84896441 A G 0.693795 -1.8099e-05
1:84922079 A G 0.036639 -8.0326e-07
1:84933846 T G 0.108083 1.6329e-05
1:84945434 C T 0.594655 -3.4165e-05
1:84947966 G A 0.103649 -3.2483e-05
1:84948165 G A 0.192409 1.4493e-05
1:84951968 A G 0.042157 7.8169e-05
1:84958788 A G 0.055880 6.1776e-07
1:84964193 C T 0.023094 -1.2827e-05
1:84967221 G C 0.073638 5.0322e-05
1:84974210 G A 0.265460 -3.9629e-05
1:84985306 A G 0.344505 -7.4092e-06
1:84987062 C T 0.727743 4.0102e-05
1:84991669 C G 0.041751 -3.4382e-05
1:84992110 A G 1.000688 -5.4992e-07
1:84994527 C T 0.132745 7.1704e-06
1:85000267 A G 0.114324 -3.2435e-05
1:85005076 C A 1.271601 -3.5530e-05
1:85009894 G A 0.451128 9.0172e-06
1:85011584 C T 0.165758 9.6432e-05
1:85020695 G A 0.021046 -1.6753e-05
1:85030053 T C 0.041232 -3.5690e-05
1:85040069 A G 0.487254 -7.7051e-06
1:85040070 A C 0.425388 -4.4001e-06
1:85044425 A C 0.031163 -1.9352e-05
1:85048641 T C 0.695243 3.4062e-05
1:85052981 A G 0.034237 7.4571e-06
1:85062615 C A 0.500273 -4.3624e-07
1:85063155 T C 0.034185 6.9525e-06
1:85084104 T C 0.051213 -7.1377e-06
1:85084120 A G 0.062443 -6.3189e-06
1:85089402 C T 0.431081 -1.9125e-07
1:85090394 C T 0.057438 -1.2028e-05
1:85090816 T C 0.163986 8.0118e-05
1:85091384 A G 1.332016 -3.2234e-05
1:85092744 C A 0.031429 2.3642e-05
1:85095197 G C 0.046675 -2.3824e-05
1:85095457 A G 0.126250 -1.9901e-05
1:85097474 A G 0.058392 5.8319e-06
1:85100296 C T 0.336732 -2.4832e-05
1:85100559 T C 0.203796 5.8237e-05
1:85112171 A G 0.035581 -1.9443e-05
1:85113229 G A 1.279362 -1.0072e-06
1:85121097 G A 0.041878 3.4035e-05
1:85131333 C T 0.039109 -2.4399e-05
1:85152809 T C 0.319110 -3.5538e-05
1:85153052 T C 0.825657 -1.9877e-05
1:85157041 A G 0.072067 2.8395e-05
1:85159539 C T 0.088916 1.5717e-05
1:85164034 A G 0.029083 7.6453e-06
1:85164849 T C 0.178712 6.4222e-05
1:85165571 T C 0.102026 1.1011e-06
1:85170927 A G 0.316685 -3.2316e-05
1:85180449 C T 0.037502 4.7034e-05
1:85180950 T C 0.050781 1.3277e-06
1:85193058 A C 1.779112 -6.9051e-06
1:85193190 C T 0.051437 -1.4733e-05
1:85198409 C T 1.685152 -7.0767e-06
1:85199650 C A 0.141959 2.5755e-05
1:85203057 T C 0.062395 6.1034e-05
1:85206329 G A 0.049606 4.7838e-06
1:85207385 T C 0.082502 1.3635e-05
1:85208761 G A 0.026051 1.0894e-05
1:85210779 G A 1.264814 -1.6669e-05
1:85214633 A G 0.797681 3.2579e-05
1:85221324 T C 0.730830 -2.5736e-05
1:85226813 A G 0.236780 -3.9526e-05
1:85228603 C A 0.514967 -1.5596e-06
1:85229792 C G 1.401317 -6.5112e-06
1:85230072 A G 0.898435 1.2054e-05
1:85230910 G A 0.023977 4.7863e-06
1:85231088 G A 0.226844 2.7427e-05
1:85234042 G T 0.054455 -2.6456e-05
1:85234113 A G 0.276554 9.8539e-07
1:85234868 G A 0.479746 2.0683e-05
1:85235127 G A 0.204838 3.0006e-05
1:85239564 C T 0.178004 1.9779e-05
1:85240821 A C 0.049950 4.1159e-05
1:85245596 A G 1.272692 -6.6448e-06
1:85247185 A G 0.033598 3.8361e-07
1:85252178 G A 0.104454 -4.6443e-06
1:85265680 A G 0.071272 4.8620e-05
1:85269521 G A 0.061739 -8.4088e-06
1:85271172 T G 0.057789 3.6295e-07
1:85275826 T G 0.068961 -3.8490e-05
1:85276196 C T 0.062865 -1.2370e-05
1:85290409 C T 0.390427 5.0727e-05
1:85290827 G A 0.667670 -1.0365e-05
1:85306009 C T 1.482664 2.2441e-05
1:85311192 T C 0.225669 -1.0363e-05
1:85316872 C A 1.073547 -2.9307e-05
1:85319822 C T 0.101575 4.3361e-05
1:85320077 C T 0.062138 1.3684e-06
1:85325214 T C 0.044663 6.3126e-06
1:85331918 G C 0.088368 6.9003e-06
1:85332530 T C 0.269777 1.1926e-05
1:85332664 G T 0.037093 5.4565e-05
1:85333182 C A 0.173356 -3.0843e-05
1:85334238 A G 0.032474 -5.6713e-07
1:85335709 G A 0.822311 3.3796e-05
1:85337178 G A 0.110994 3.7620e-05
1:85341029 T C 1.300904 2.0673e-05
1:85342483 G A 0.229344 8.7395e-06
1:85345941 A C 0.057548 -6.4094e-05
1:85346033 G A 0.121368 -6.0719e-06
1:85346282 C A 0.046961 5.9172e-06
1:85346387 A C 0.420591 2.1430e-05
1:85350320 C T 1.208593 -3.1969e-05
1:85350903 A G 0.118700 2.7835e-06
1:85355332 A G 0.038025 1.7839e-05
1:85360854 T C 0.530900 -4.4673e-05
1:85362276 T C 0.144576 4.9833e-05
1:85365257 C T 0.550223 -4.7603e-05
1:85371391 A G 1.305578 -9.3146e-06
1:85376235 T C 0.056140 -4.2870e-05
1:85384472 A G 0.125315 6.1012e-05
1:85385242 G A 0.055007 -4.3804e-05
1:85385298 C T 0.627791 2.1234e-05
1:85388878 A C 0.144809 7.6684e-05
1:85391140 G A 1.089984 4.9933e-05
1:85393863 A C 0.033607 -4.9061e-06
1:85394208 G T 0.097969 4.9774e-06
1:85394498 C T 0.598611 2.3776e-05
1:85396055 A C 0.101208 -3.6265e-05
1:85398366 C T 0.054910 -1.6211e-05
1:85399781 C A 0.616334 2.8000e-05
1:85403145 T C 1.064300 6.9760e-06
1:85407609 C T 0.235167 1.3933e-07
1:85407863 G A 0.094178 2.5787e-05
1:85409252 C T 0.102873 -1.8536e-07
1:85416796 T C 0.527421 -1.1174e-06
1:85416840 T C 0.152661 3.0817e-05
1:85418307 G C 0.974790 6.0954e-06
1:85423295 T C 0.045536 2.1867e-05
1:85429120 C T 0.082934 -7.9932e-06
1:85432947 C A 0.287116 4.5983e-05
1:85436926 A G 0.682867 -2.5406e-05
1:85440837 T C 0.970187 6.6985e-06
1:85463594 A C 0.040755 1.4565e-06
1:85464046 T C 0.091945 1.9194e-05
1:85464083 T C 0.063151 -2.2671e-05
1:85473844 A C 0.078669 -2.6254e-06
1:85483669 A G 0.066825 5.0430e-06
1:85485248 T C 0.099137 -1.2280e-05
1:85489500 A C 0.168481 -8.6458e-05
1:85499566 T G 0.063346 -8.8516e-06
1:85501138 C A 0.041891 -3.9925e-06
1:85514744 G A 0.059515 5.8320e-06
1:85520854 G A 0.255868 3.0665e-05
1:85523689 C T 1.796328 -1.6685e-06
1:85528006 A C 0.774727 -8.8115e-06
1:85530864 C A 1.791956 -6.6103e-06
1:85534649 C T 0.091665 1.1537e-05
1:85539804 A C 1.178030 1.3428e-05
1:85541164 T C 0.436112 -3.8950e-05
1:85547945 C T 1.080707 1.2948e-05
1:85550919 T C 0.180400 -2.3370e-06
1:85555621 T C 0.093584 9.8107e-06
1:85561546 C T 1.141249 -3.0489e-05
1:85561954 A G 0.998231 -2.8294e-05
1:85581281 A G 1.311888 7.3435e-08
1:85581898 T C 0.047048 4.9652e-05
1:85583741 A G 0.057075 7.7313e-06
1:85594020 G A 1.878561 3.1107e-05
1:85594392 C T 0.131586 1.3804e-06
1:85596749 C T 0.297512 7.5234e-06
1:85600326 C A 0.425612 1.4830e-05
1:85606802 T C 0.093931 -1.6178e-05
1:85612739 A G 0.162369 -2.4593e-06
1:85614461 T C 0.095784 1.3455e-05
1:85633408 A G 0.664855 -2.6986e-05
1:85638042 A G 0.313777 9.3763e-06
1:85638617 A G 0.485296 3.3847e-05
1:85641427 T C 0.119914 -2.5826e-05
1:85643663 A C 0.119722 1.0783e-05
1:85655916 A G 0.114357 1.3957e-05
1:85655931 T C 0.038125 7.0888e-06
1:85663891 A G 0.104769 -1.1582e-05
1:85666156 G T 0.513941 -1.0865e-05
1:85679385 G T 0.043072 3.4757e-05
1:85679397 G A 0.719574 5.0261e-05
1:85690187 A C 1.501590 -1.3628e-04
1:85692824 G A 0.116402 -2.4267e-05
1:85694671 T C 0.440413 -2.4872e-05
1:85694986 C A 0.167365 -8.5376e-06
1:85699976 C T 0.148857 -6.0586e-06
1:85713352 T A 0.167014 -1.5432e-05
1:85724328 T C 0.442503 -3.0445e-05
1:85727218 C T 0.409870 -3.3294e-05
1:85732941 C A 0.947158 3.9778e-05
1:85742012 C G 0.614071 6.0429e-05
1:85743741 T G 1.398337 3.0154e-05
1:85746632 G A 0.047610 -1.0731e-05
1:85748476 G A 0.057639 1.3251e-05
1:85754100 C A 0.173233 2.8162e-06
1:85763861 A G 0.556737 -1.1071e-05
1:85764134 A G 0.098579 1.1033e-05
1:85764998 G A 0.776635 3.1763e-06
1:85772009 A G 0.837481 -5.6414e-05
1:85786957 G T 0.754732 -1.1770e-05
1:85787334 T C 0.413106 1.0692e-06
1:85826140 C G 0.194084 -2.6541e-05
1:85834049 G A 0.030628 3.2083e-05
1:85834202 C G 0.056851 2.3969e-05
1:85845821 C A 0.540511 -2.0688e-05
1:85845872 G A 0.141995 1.6449e-05
1:85856504 T C 0.075229 -1.4641e-05
1:85860374 T C 1.659081 1.6677e-05
1:85874960 C A 0.083927 3.3893e-06
1:85883897 T C 0.029706 1.7038e-05
1:85893389 C T 0.107690 1.4263e-05
1:85897386 A G 0.425651 1.3787e-06
1:85900964 G A 0.050320 -1.0042e-05
1:85906730 C T 0.081055 -6.6334e-06
1:85915221 T G 0.157267 6.0564e-06
1:85915373 C T 0.435538 8.1146e-07
1:85922661 T C 1.280949 2.1362e-05
1:85922982 C T 0.021984 -3.0239e-05
1:85924464 C T 0.249922 5.3892e-05
1:85924951 G C 0.085563 -6.4833e-06
1:85925978 G T 0.792650 7.6150e-05
1:85928811 T C 0.121160 -8.6870e-05
1:85940186 T C 0.043147 -2.2559e-05
1:85941299 C T 0.501964 -9.8204e-06
1:85941403 A C 0.630657 -2.6966e-05
1:85944749 C A 0.883764 -3.0883e-05
1:85949026 A G 0.033987 -3.6981e-05
1:85949338 A G 0.039463 -2.9423e-05
1:85949535 G A 0.088260 2.6613e-05
1:85954509 C T 0.228636 -7.8231e-06
1:85955709 A G 0.446249 3.4314e-05
1:85960515 T C 0.704906 3.1615e-05
1:85964088 G C 0.076504 -6.6071e-06
1:85964235 G A 0.026817 -8.5284e-06
1:85965534 A G 0.258845 8.1578e-07
1:85968232 T C 0.076111 2.5758e-05
1:85970975 G T 1.394559 2.4320e-06
1:85972286 T C 0.455182 2.0227e-05
1:85972426 C T 0.596872 -4.9135e-06
1:85975457 T C 0.075599 -7.5232e-06
1:85983660 A G 0.201806 1.0591e-06
1:86000272 A C 1.967052 1.2500e-05
1:86006208 T C 0.054147 -2.5281e-05
1:86006295 G A 0.087089 -6.4380e-06
1:86006771 G A 0.108359 -1.1117e-06
1:86008146 G A 0.211005 1.4695e-05
1:86008940 C T 0.499026 -2.2383e-05
1:86010196 T C 0.078017 1.3360e-05
1:86011057 C T 0.698226 -1.1109e-05
1:86011289 A G 0.355463 -6.1195e-06
1:86011549 T C 0.327101 -3.3694e-05
1:86014249 G A 0.786103 -4.9984e-06
1:86016103 A C 1.808129 2.2362e-05
1:86018324 C T 0.165041 1.0413e-05
1:86022361 C T 0.070094 -1.5513e-05
1:86038738 G A 1.814219 3.0988e-05
1:86039973 A G 0.411457 1.4876e-05
1:86047909 A G 0.045270 -6.7971e-06
1:86052888 T C 0.093006 -1.7711e-05
1:86052985 T C 0.515320 3.2431e-05
1:86058907 A C 0.142764 4.1546e-05
1:86064515 A C 0.076355 -1.7691e-05
1:86065577 T C 0.035042 1.2988e-05
1:86067818 A G 0.029381 3.0641e-05
1:86070444 C A 0.504457 9.7970e-06
1:86072368 T C 0.258777 -2.9967e-06
1:86086459 T C 0.145507 -3.5258e-05
1:86087287 C A 0.132177 -1.7343e-06
1:86098196 G T 0.950709 2.1343e-05
1:86101704 G T 0.098881 -2.9144e-05
1:86106292 C T 0.162668 2.3404e-05
1:86120116 C A 0.981252 -1.0672e-05
1:86121895 G T 0.567555 2.4761e-05
1:86150378 A G 0.709963 2.2832e-05
1:86173943 T C 0.147997 2.5632e-05
1:86185379 T C 0.853081 5.2108e-05
1:86191757 G A 0.032189 -1.7194e-05
1:86194192 A C 0.953520 2.3477e-05
1:86223922 G A 1.931503 4.3486e-05
1:86226926 A G 0.416235 -2.6370e-05
1:86228001 A C 0.046253 -7.8884e-06
1:86234936 A G 1.640398 8.9838e-06
1:86242017 C A 0.046977 1.6317e-05
1:86256261 C T 1.841779 2.2231e-05
1:86265259 A G 0.804942 1.0631e-05
1:86265690 T C 0.047733 7.3263e-06
1:86276397 T C 0.160879 3.2512e-06
1:86278315 G A 0.896400 1.0216e-05
1:86286513 A G 0.114415 -5.5685e-06
1:86301640 C T 0.857882 9.0386e-06
1:86312702 T C 1.663937 2.4457e-05
1:86325732 A G 0.079107 -4.7300e-06
1:86331588 A G 0.030852 4.1920e-06
1:86332638 G T 0.864698 6.7803e-06
1:86341853 C T 0.463504 4.6802e-06
1:86369933 G T 0.229964 -5.8620e-05
1:86379315 A G 0.048772 3.3142e-05
1:86380987 A G 0.639389 4.3272e-05
1:86392577 G A 0.139165 2.6489e-05
1:86407510 C T 0.030014 2.6832e-06
1:86407558 T C 0.039722 -1.4420e-05
1:86413112 A C 0.115259 -1.2291e-05
1:86416747 A G 0.050570 1.9335e-05
1:86416972 A G 1.386958 -1.1445e-05
1:86421492 T C 0.303913 1.9542e-05
1:86426837 T C 0.046234 -2.3670e-05
1:86431867 A G 0.023597 -1.0766e-05
1:86432521 C G 0.041375 2.7394e-06
1:86437216 G A 0.040206 -2.3599e-05
1:86450400 T C 0.229733 -5.0696e-05
1:86455740 T C 0.075910 4.9703e-05
1:86457334 C T 1.013827 8.2888e-06
1:86460233 C A 0.844285 -2.0016e-06
1:86466394 A G 0.242664 -1.6635e-06
1:86481121 G T 0.045445 1.8663e-05
1:86488232 A G 0.531277 -4.4682e-06
1:86489601 T C 0.173600 5.1965e-06
1:86489975 C A 0.020377 -4.0910e-05
1:86496393 G A 0.052537 -1.0238e-05
1:86499121 G A 0.067919 -5.1925e-05
1:86507518 T C 1.166660 4.0579e-06
1:86512536 T C 0.300826 5.0998e-06
1:86514750 A G 1.770770 -1.3501e-05
1:86516841 A G 0.219600 -1.2496e-05
1:86527070 C T 0.287489 6.8681e-06
1:86527276 C T 0.039346 -1.3661e-05
1:86534357 C T 0.653917 -5.0117e-06
1:86550416 T C 0.069840 3.0759e-05
1:86554422 G A 0.044585 -2.9983e-05
1:86562052 G A 0.284347 -1.1503e-05
1:86563464 C G 0.084573 -7.8180e-06
1:86563718 A C 1.913288 -1.5410e-05
1:86565531 G A 0.095619 -4.9574e-05
1:86566844 C T 0.115633 1.7470e-05
1:86570982 A C 0.751522 1.0473e-05
1:86571162 T C 0.050534 5.1918e-06
1:86571544 T G 0.038268 -3.0411e-05
1:86575301 G A 0.058915 4.8620e-05
1:86578383 G A 0.032322 -1.3339e-05
1:86585282 T C 0.333067 3.1913e-05
1:86590948 G A 0.289018 2.5346e-05
1:86591036 T G 0.041891 1.6204e-05
1:86591141 G A 0.180134 -3.1532e-05
1:86591837 A G 1.484238 -4.4221e-06
1:86596642 A G 0.037963 1.2739e-05
1:86601807 C T 0.088572 2.3144e-05
1:86618364 C T 0.184837 -3.3390e-05
1:86660419 A C 1.483005 -7.8829e-06
1:86666538 G A 0.069454 8.0942e-06
1:86667356 C T 0.181838 -2.7826e-05
1:86669298 T C 1.579240 -2.7013e-06
1:86670030 A G 0.041560 -2.4539e-05
1:86673673 G A 0.416030 -8.3154e-07
1:86678902 T G 1.802472 -3.3260e-05
1:86684316 G A 0.083353 2.6239e-05
1:86688478 T G 1.639596 3.1080e-06
1:86712990 G A 0.272627 -1.8578e-05
1:86714730 A G 0.542929 -2.0719e-06
1:86720794 G A 0.481265 5.5086e-06
1:86726619 T G 0.159428 4.2188e-05
1:86726781 A G 1.172259 -1.4459e-06
1:86727180 A C 0.136305 2.2575e-05
1:86736892 C T 0.153687 -1.4686e-05
1:86751554 C T 0.116590 1.0931e-05
1:86751783 G A 0.079899 -8.2199e-07
1:86759474 A G 1.463812 1.3886e-05
1:86775584 G A 0.481229 -2.4704e-06
1:86788256 C A 0.113393 1.4573e-06
1:86803733 T C 0.072278 8.8400e-06
1:86803735 C T 0.130287 8.3195e-06
1:86812174 C T 0.273117 8.9047e-06
1:86817553 C A 0.038843 1.0592e-05
1:86821746 G A 0.125652 -2.6740e-05
1:86823503 G A 0.269410 -8.0604e-06
1:86833738 T C 0.147857 -3.6607e-06
1:86852621 G A 0.703766 -4.7605e-06
1:86861223 C T 0.031108 -5.2983e-06
1:86872524 A G 0.700891 2.9220e-06
1:86876532 A G 1.444746 -1.5217e-06
1:86877673 T C 0.127879 -2.5007e-05
1:86884365 T C 0.101935 2.3165e-05
1:86890244 A G 0.056351 2.6213e-05
1:86891073 A G 0.071668 -1.7293e-06
1:86896202 A G 0.035840 -1.0621e-05
1:86900372 G C 0.698498 9.6616e-06
1:86900923 C T 0.050083 -3.5889e-06
1:86903469 A G 0.065358 1.5034e-05
1:86909582 A G 0.141375 5.5209e-06
1:86909685 G A 0.053504 -2.5914e-05
1:86914172 C T 0.566919 -3.0578e-06
1:86926854 C G 0.026233 -6.4472e-06
1:86931529 C T 0.449057 -7.4649e-06
1:86931569 G A 0.261341 -2.3523e-05
1:86932265 C T 0.323378 -2.7768e-05
1:86933974 A G 0.077491 1.1869e-05
1:86936247 C T 1.471901 1.1020e-05
1:86939130 T C 1.944616 3.5060e-05
1:86940872 T C 0.251633 -1.0924e-05
1:86944435 A G 0.679695 1.0208e-05
1:86950289 G A 0.066445 -1.4145e-05
1:86950632 G A 1.248257 -9.5251e-06
1:86952324 G A 1.652216 -3.3579e-05
1:86957925 T C 0.974637 1.9323e-05
1:86959173 C T 1.618554 1.5228e-06
1:86961291 G C 0.039482 -6.5396e-06
1:86962134 G A 0.063605 -3.1136e-06
1:86969110 C G 0.113532 4.7770e-06
1:86971778 G A 0.493924 -8.3441e-06
1:86974034 A C 1.032994 1.4149e-05
1:86985855 A G 0.029475 6.3207e-05
1:86987843 C A 0.076890 1.3070e-05
1:87000484 C T 1.538161 4.6044e-06
1:87018553 T C 0.044529 1.2308e-05
1:87020244 A G 0.158938 7.2865e-07
1:87036946 T C 0.233946 5.3171e-06
1:87039309 A G 0.103980 9.2620e-07
1:87044614 C T 0.151963 7.1556e-06
1:87048844 C A 0.791258 -2.0684e-05
1:87050120 T C 0.067627 -2.7293e-05
1:87050155 C A 0.710294 -1.7682e-05
1:87050754 T C 0.094583 1.5508e-05
1:87068603 A C 0.027924 -2.8946e-05
1:87081180 C G 0.120540 -2.4394e-05
1:87082227 C A 0.048707 -1.0810e-05
1:87088015 C A 0.212952 3.7730e-06
1:87101375 G C 0.850114 -2.3805e-05
1:87116902 G T 0.136260 -1.5272e-05
1:87118254 A G 0.782101 -2.7711e-05
1:87123130 C T 0.064381 -4.4806e-05
1:87131947 T G 0.048616 -3.7806e-06
1:87154598 G A 0.068026 1.0155e-05
1:87158075 C A 0.219600 -1.0384e-06
1:87160830 C T 0.077585 -2.8788e-06
1:87168942 G T 0.030923 -6.2441e-06
1:87169408 C T 0.229087 2.4604e-05
1:87173249 C T 0.123377 3.3407e-05
1:87173963 C T 0.036749 1.6086e-05
1:87175681 A G 0.021705 1.3236e-05
1:87189694 G A 0.043439 6.1284e-06
1:87200054 T C 0.093957 2.1824e-05
1:87203243 G A 0.434499 -6.0684e-05
1:87204797 A G 0.095207 -5.6202e-06
1:87206470 A G 0.149529 1.6540e-05
1:87213324 C T 0.030056 2.3626e-05
1:87221551 A G 0.382696 -8.9591e-05
1:87239081 C G 0.150746 -4.7407e-05
1:87241781 T C 0.164132 -2.2836e-05
1:87246546 A G 0.093126 2.3992e-05
1:87269324 T C 0.109761 4.4073e-06
1:87278191 A G 1.713335 3.2499e-05
1:87288105 A G 0.020997 -4.5333e-06
1:87288755 G A 0.071480 -1.8044e-05
1:87293650 A G 0.162431 -1.1887e-05
1:87319317 A G 0.047412 -2.4230e-05
1:87325793 C T 0.103503 1.7543e-05
1:87326968 A G 0.072888 -1.7403e-05
1:87350921 G C 1.926385 -2.7866e-05
1:87354696 A G 0.423782 -2.9558e-05
1:87359914 T C 0.041761 -1.8259e-05
1:87371762 T C 1.132280 1.8057e-05
1:87379986 C T 0.290015 1.9910e-05
1:87387015 A G 0.246219 1.4476e-05
1:87398673 T C 0.032880 5.9726e-06
1:87400930 C T 0.030433 -5.2924e-06
1:87420540 G A 0.074797 5.4172e-06
1:87440425 T C 0.091623 6.9062e-06
1:87449353 T C 0.043595 -2.5592e-05
1:87453467 T G 0.104704 1.1902e-05
1:87466245 A G 1.573596 2.1554e-05
1:87477676 G A 1.620131 2.9459e-05
1:87482713 A G 0.168565 7.9014e-06
1:87489477 A G 0.086699 1.7352e-05
1:87492279 A C 0.084914 -2.8502e-05
1:87501372 G T 0.062713 -1.3323e-05
1:87506053 C A 1.866967 7.8324e-05
1:87521397 G A 0.111663 1.9816e-06
1:87529928 T C 0.045221 -2.6514e-05
1:87546225 G A 0.029716 -1.5624e-05
1:87562677 G A 0.040566 -1.8019e-05
1:87583296 T C 0.414274 1.4448e-05
1:87584549 A G 0.062222 4.2731e-07
1:87585375 C T 0.232927 1.1790e-05
1:87587849 C T 0.908818 -5.2433e-06
1:87588717 G A 0.235332 4.9367e-05
1:87594086 G A 0.123968 4.7889e-05
1:87598117 G T 1.451131 -1.5514e-05
1:87606363 T G 0.022403 -1.4678e-05
1:87608062 A C 1.587718 -2.9867e-05
1:87609026 T C 1.329169 8.6138e-06
1:87613358 C T 1.203101 2.0507e-05
1:87627210 T C 1.709538 -5.6628e-06
1:87628173 T C 0.487124 -6.1458e-05
1:87631774 T C 0.220583 -1.0245e-05
1:87640467 G A 0.059483 1.5266e-05
1:87643452 T C 0.911395 7.2636e-06
1:87643897 A G 0.035931 -2.9796e-05
1:87648411 A G 0.612127 8.3702e-06
1:87651233 C T 0.028969 -7.0878e-06
1:87655963 C T 0.582853 -2.6221e-05
1:87658168 G A 0.093447 -8.2448e-06
1:87658719 G A 0.036804 -1.8484e-05
1:87660346 G A 1.212271 4.2700e-05
1:87660419 A G 0.128191 3.3132e-05
1:87663004 T C 0.196538 4.0999e-05
1:87663192 A G 0.490097 -2.7176e-05
1:87665502 C T 0.048541 -2.3776e-05
1:87666093 A G 0.170662 5.3217e-06
1:87666118 T C 1.975306 1.7184e-05
1:87671673 T C 1.919445 4.5989e-05
1:87672865 G C 0.045055 2.5868e-05
1:87675036 A G 0.314439 1.0637e-05
1:87678071 A G 0.464147 1.3657e-05
1:87680273 A G 0.042455 -2.1836e-05
1:87687410 C T 0.175262 4.8987e-06
1:87687532 A G 0.319853 -3.1086e-05
1:87690626 A G 0.083522 -1.2377e-05
1:87697457 A C 0.064835 -2.6951e-05
1:87698926 G A 0.128340 2.3318e-05
1:87699612 G A 0.020695 -3.9327e-05
1:87705031 G A 0.414628 2.3457e-05
1:87706679 T G 0.028476 7.9180e-06
1:87708804 A G 1.200404 -1.7400e-05
1:87721292 G A 0.036214 1.5512e-05
1:87730920 A C 0.665300 -4.6396e-05
1:87734514 G C 0.130635 1.6239e-05
1:87740500 G C 0.083311 -5.3248e-06
1:87743047 G A 0.195678 -3.8539e-06
1:87743989 T C 0.733466 2.1165e-05
1:87745597 A G 0.088790 1.4690e-05
1:87748129 T C 0.331266 -2.2908e-06
1:87750413 A G 1.531640 3.1010e-06
1:87752776 A C 0.904748 2.5268e-05
1:87755998 A C 0.075297 -3.4945e-05
1:87757755 G A 0.042053 -2.7693e-05
1:87761387 G T 0.086832 2.7197e-06
1:87761635 A G 0.275736 3.7849e-06
1:87772771 C T 0.373380 1.1062e-05
1:87775754 A G 0.103224 -3.6570e-06
1:87776842 A G 1.103675 6.6681e-06
1:87781747 C T 0.701601 -4.3852e-06
1:87784500 T C 0.028755 2.6177e-05
1:87784974 T G 0.117619 -3.1013e-05
1:87785130 A G 0.040966 -2.4182e-05
1:87786610 T C 0.039070 -4.2034e-06
1:87787146 A C 0.029618 -8.6417e-06
1:87793081 T C 0.059003 -4.0283e-06
1:87793730 A G 0.078104 7.8265e-06
1:87798714 C T 0.101292 -7.9614e-06
1:87798787 G A 0.053322 6.4944e-06
1:87799284 C T 0.071087 -1.7914e-05
1:87802398 T C 0.041284 -2.1482e-05
1:87802836 G A 0.081389 -2.9255e-05
1:87803031 A G 0.057162 8.3136e-06
1:87803489 C T 0.048795 8.4026e-05
1:87807876 G A 0.133978 -3.1244e-05
1:87808174 C G 0.553748 -1.2119e-05
1:87809112 A G 0.122835 -2.4591e-06
1:87812051 A G 0.032082 4.1288e-05
1:87817380 T C 0.050758 4.7806e-06
1:87818963 A G 0.133666 4.6466e-06
1:87821431 C T 0.142015 9.0026e-06
1:87825484 C A 0.638279 5.6543e-05
1:87826392 G A 0.030527 4.2033e-06
1:87826767 G T 0.157867 -1.0517e-05
1:87834259 G T 0.354766 4.9296e-06
1:87834794 A G 0.767774 -5.6397e-06
1:87834877 T C 0.256271 1.2645e-06
1:87836312 A G 0.144991 7.0254e-06
1:87847764 G A 1.536369 1.0417e-05
1:87848616 A C 0.059106 1.7187e-06
1:87851606 C A 0.124150 -9.0449e-06
1:87866437 T C 0.024490 -3.7839e-06
1:87871783 A C 0.064433 3.7030e-06
1:87875341 T C 0.147393 2.2869e-05
1:87875774 A C 0.318282 8.4216e-06
1:87876393 A G 0.682763 -1.2783e-05
1:87882032 C T 0.038664 1.0248e-05
1:87883732 G A 0.040018 2.5105e-06
1:87889773 A G 0.072379 -4.0442e-05
1:87892804 A G 0.038593 3.5424e-05
1:87893544 A G 0.037509 1.9817e-05
1:87902882 C T 0.218379 -3.6032e-05
1:87904664 A G 0.065092 2.6716e-05
1:87915254 C T 0.724949 -1.0163e-05
1:87916460 G A 0.081175 1.3537e-06
1:87925943 G A 0.207252 -5.7679e-06
1:87930889 T C 0.982430 -2.4436e-05
1:87934293 T C 0.805831 -2.7885e-05
1:87934788 G A 0.179816 5.3009e-06
1:87937074 G C 0.051527 9.3517e-06
1:87954542 G A 0.543147 -6.8896e-06
1:87960461 G A 0.087712 -4.3567e-06
1:87978631 A G 1.771971 9.3543e-08
1:87979893 C T 0.060535 -1.4429e-05
1:87981249 A C 0.088809 -3.3670e-05
1:87985974 A G 1.962196 -3.3140e-05
1:87995645 G A 0.081172 -4.8017e-06
1:88004073 G A 0.525210 3.7976e-05
1:88007283 G T 0.049294 -3.8785e-06
1:88021391 C T 0.038294 1.4750e-05
1:88022396 G A 1.882417 -1.7428e-05
1:88022810 T C 0.134020 1.5969e-05
1:88025144 C T 0.502931 4.4417e-05
1:88030913 T A 0.058159 -9.4401e-06
1:88031903 T G 0.025649 -3.7672e-06
1:88034019 C T 0.636341 4.7549e-05
1:88034292 C T 0.056062 -1.0963e-05
1:88034754 T G 0.023289 -1.2631e-06
1:88036209 C A 0.042102 -1.2471e-05
1:88040156 C T 0.130060 5.8475e-07
1:88041819 C T 0.253502 1.0127e-05
1:88041999 T G 1.394653 2.1691e-05
1:88046226 A G 0.036529 4.7433e-06
1:88050115 C T 0.348835 1.2699e-06
1:88052301 A C 0.034906 -6.8613e-06
1:88055332 T C 0.361059 -2.4683e-05
1:88059754 T G 0.048184 9.4506e-06
1:88062926 G A 1.588449 -9.1160e-06
1:88063923 C A 0.536337 -6.0821e-06
1:88064429 T C 0.040813 6.1971e-06
1:88070065 T C 1.676531 9.2301e-06
1:88070208 C G 0.105061 -8.3699e-06
1:88082536 C A 0.693990 -2.0824e-06
1:88083782 A G 0.040949 5.3077e-06
1:88098991 A C 0.856242 -1.4705e-05
1:88102690 G A 0.043793 4.0722e-05
1:88109542 G A 0.207548 -2.4693e-05
1:88113264 G A 0.669221 1.0350e-05
1:88114593 T C 0.030670 -4.5126e-06
1:88116467 C A 0.957610 1.3682e-05
1:88121386 C T 0.031799 -1.1535e-05
1:88122658 A G 0.290781 9.8925e-06
1:88124397 T C 0.473835 1.5722e-06
1:88127152 C T 0.065932 1.2698e-07
1:88129866 T C 0.084369 7.2895e-06
1:88132380 T G 0.362231 7.2515e-06
1:88142569 G A 0.038077 -3.3123e-05
1:88148996 A G 0.048665 -7.1810e-06
1:88149030 C A 0.116509 -2.2824e-05
1:88152408 A G 0.032449 -4.1313e-05
1:88175072 G T 0.047405 3.1875e-05
1:88178165 C G 1.688923 -2.4974e-05
1:88178599 A C 0.122033 -6.7019e-05
1:88192300 T C 0.145923 -5.3478e-06
1:88205639 A G 0.049982 5.0828e-05
1:88208213 G A 0.046811 3.0845e-05
1:88211845 T C 0.071311 1.7714e-05
1:88213827 A C 0.204390 5.2415e-06
1:88215284 C T 0.322174 3.1443e-05
1:88215837 C T 0.059158 1.0327e-04
1:88217769 A G 0.194652 -1.7618e-05
1:88218579 T C 0.129093 4.7682e-06
1:88219885 A G 1.035185 4.4231e-05
1:88220548 C T 0.142719 6.2310e-06
1:88221091 C T 0.166475 -2.8593e-05
1:88222429 A G 1.759458 6.5767e-06
1:88225959 A G 0.044208 -1.0241e-05
1:88230758 T C 0.033185 -1.3304e-05
1:88231787 T C 0.204964 -1.2360e-05
1:88239271 T C 0.091032 -2.8532e-06
1:88240012 A G 0.021059 -5.5479e-05
1:88243027 T C 0.027732 -3.3007e-05
1:88244223 A G 0.049327 2.1520e-05
1:88246143 G A 0.331191 1.3429e-06
1:88253916 A G 0.543809 7.2270e-07
1:88260306 T G 1.915729 -1.0780e-05
1:88262469 T C 0.036149 1.9538e-05
1:88264924 A G 0.065283 1.2725e-05
1:88270483 C A 1.503233 -1.5263e-06
1:88271536 A G 0.038236 -2.5601e-05
1:88271804 T G 0.079373 -1.1097e-05
1:88273221 A G 0.063878 -6.0998e-05
1:88273790 C T 0.223141 1.7911e-05
1:88278154 T C 0.058905 5.7234e-06
1:88279989 A G 0.152398 5.2209e-06
1:88281017 G C 0.161460 1.9524e-05
1:88292883 A G 0.042942 1.8714e-05
1:88295838 C G 0.085508 -1.4473e-05
1:88297927 A G 0.206269 -3.9671e-05
1:88301139 T C 0.104545 1.7657e-05
1:88305490 A G 0.057373 -5.1955e-05
1:88310324 A G 0.639353 3.1364e-05
1:88315363 A C 0.077708 2.6008e-05
1:88315571 A C 0.023701 3.5854e-05
1:88328100 A G 0.998406 1.1869e-05
1:88329338 T C 1.280621 -1.2734e-05
1:88330127 T C 0.037999 -9.8940e-06
1:88332717 T C 1.322038 -2.6196e-05
1:88339228 G A 0.075313 -1.9270e-05
1:88346149 C G 0.084677 1.1865e-05
1:88352895 C T 0.356908 4.2487e-06
1:88353410 A G 0.109836 3.9309e-06
1:88359411 A G 1.814345 1.7485e-06
1:88365049 A G 0.851487 -2.3225e-05
1:88382412 T G 0.754005 1.7584e-05
1:88387283 C T 0.035902 -1.1214e-05
1:88402784 T C 0.022773 4.3899e-05
1:88405391 T C 0.304656 1.0700e-04
1:88407597 G C 0.517008 1.1115e-04
1:88413589 T C 0.102289 3.7898e-06
1:88414374 A T 0.023714 6.0077e-06
1:88415189 T C 0.549304 -2.6843e-05
1:88415637 T C 0.665933 -4.1388e-05
1:88415752 G T 0.149775 4.3422e-05
1:88420509 A C 0.096025 -1.0192e-05
1:88421733 T C 1.949261 3.9523e-06
1:88425813 C T 0.992788 8.1632e-05
1:88429024 A C 0.482086 1.6481e-05
1:88430943 G A 1.163100 8.8627e-05
1:88433886 T C 0.386964 6.4329e-06
1:88438237 G A 0.090526 9.3416e-06
1:88439901 T C 0.056747 3.8878e-05
1:88441464 G A 0.102597 2.3796e-05
1:88444077 C T 0.194259 1.1553e-05
1:88451917 T C 0.060892 3.3844e-05
1:88454706 A C 0.447453 2.5494e-06
1:88455507 G A 0.059941 3.6772e-05
1:88456050 A G 0.037720 2.3862e-05
1:88457588 T G 0.535526 4.1706e-06
1:88461129 T G 0.060317 2.0296e-05
1:88463421 G T 0.610342 -2.3437e-05
1:88467166 G A 0.126045 1.2838e-05
1:88468290 G A 0.377486 -1.2428e-06
1:88468293 C A 0.312443 -3.1341e-06
1:88469461 A G 0.034889 -1.3778e-05
1:88472560 C T 0.900460 -5.0314e-05
1:88480096 T C 0.575826 -2.4315e-05
1:88482229 G A 0.760263 -3.5483e-05
1:88482589 C G 1.826832 -1.6099e-04
1:88484289 T C 0.108102 -2.5747e-05
1:88485101 C T 0.068993 -1.0516e-05
1:88485260 C A 0.126373 -9.7039e-06
1:88500939 A G 0.066724 -5.3392e-06
1:88514430 G A 0.742947 1.3263e-05
1:88521008 C T 0.057659 5.4189e-07
1:88521629 G A 0.070405 -3.8643e-05
1:88541183 C A 0.025253 2.0311e-05
1:88542156 T C 0.288687 4.1502e-05
1:88542347 C T 1.643183 -9.5097e-06
1:88556683 A G 0.045461 -1.1243e-05
1:88562079 A G 0.643011 7.2748e-06
1:88562635 A G 0.037444 -2.8302e-05
1:88564117 A C 0.132693 1.4959e-05
1:88571396 C G 0.122066 2.9005e-05
1:88571772 T C 0.062313 6.9523e-06
1:88574723 T C 0.046704 8.7188e-07
1:88575619 C T 0.808620 -3.5716e-05
1:88584102 T C 1.473946 -7.4102e-06
1:88589990 G A 0.020400 8.7896e-06
1:88592058 G A 0.100264 3.1943e-05
1:88593898 T C 0.126156 1.5753e-05
1:88602151 T G 0.050940 4.2699e-06
1:88604157 T C 1.172279 3.4646e-05
1:88607012 T C 0.668897 4.4871e-06
1:88607616 G A 1.797178 -1.1264e-05
1:88612006 T C 1.953296 4.4716e-06
1:88615308 T C 0.476620 -1.0386e-05
1:88617092 T C 0.062518 -1.3196e-05
1:88620063 T G 0.787885 -2.1749e-05
1:88622731 A G 0.096661 2.3367e-06
1:88625312 T C 0.466438 1.3985e-05
1:88628720 A G 0.103402 -4.5811e-06
1:88630356 A G 0.025710 3.4356e-05
1:88633737 T C 1.169328 2.0748e-05
1:88641601 T C 0.545805 -5.9762e-06
1:88646891 A G 1.347985 1.5353e-05
1:88647198 A G 0.070480 7.3867e-08
1:88650259 C T 0.050005 4.9713e-06
1:88661900 C T 0.530384 -5.0672e-06
1:88662137 T G 0.027677 7.6572e-07
1:88662801 A G 0.333677 -1.7141e-05
1:88663269 A G 1.075407 1.6872e-05
1:88666710 A G 0.177472 -8.6484e-06
1:88668577 C T 1.097891 -9.7221e-06
1:88673529 T C 0.054329 -3.9816e-06
1:88677412 A G 0.087566 1.5191e-05
1:88683713 A G 0.071632 -8.3235e-06
1:88685132 T C 0.058857 -2.3303e-05
1:88701642 T G 0.037957 1.7655e-05
1:88717899 C A 0.267628 1.7275e-05
1:88733168 T C 0.153394 -1.5467e-06
1:88734426 G A 1.642151 1.3991e-05
1:88741347 A G 0.094888 -1.1123e-05
1:88743681 G A 0.056331 3.0719e-06
1:88744631 G T 0.023315 2.2800e-05
1:88748069 C G 0.023535 -2.6774e-05
1:88763866 C T 0.056851 -1.1384e-05
1:88772229 C T 0.098777 4.0176e-05
1:88772514 C T 1.332064 -2.0215e-06
1:88777215 T C 0.084826 1.8123e-05
1:88779196 T G 0.024993 2.4061e-05
1:88799101 C A 0.027632 -3.0291e-06
1:88802012 G A 0.346881 -2.5083e-05
1:88803687 A G 0.081538 4.1007e-05
1:88829969 G A 1.802926 -6.4225e-06
1:88832814 T C 0.106158 -1.9785e-05
1:88834460 G A 1.750299 1.6062e-05
1:88837685 C A 0.041420 9.8256e-06
1:88839645 A G 0.120800 6.2323e-07
1:88840779 C T 0.110670 3.8252e-05
1:88848338 A C 1.325076 1.3685e-05
1:88853195 A C 1.822074 9.7595e-06
1:88866500 A C 0.053553 -2.4487e-05
1:88867185 A G 0.590708 -1.5792e-05
1:88868236 G A 1.655128 -5.1226e-05
1:88873313 T C 0.037363 3.3000e-05
1:88879267 G T 0.261201 4.4799e-05
1:88879620 T C 0.107518 1.6869e-05
1:88907208 T C 0.079231 -1.0461e-05
1:88917106 A G 1.394592 -3.2302e-05
1:88926140 T G 0.049771 1.6480e-05
1:88945031 A C 0.026450 3.1422e-05
1:88948648 G A 0.021072 -3.5605e-05
1:88960395 G C 0.119807 1.4439e-05
1:88967001 C T 0.066436 6.6081e-06
1:88967089 A G 0.069730 -2.4546e-05
1:88971420 C A 0.911509 3.2150e-05
1:88983513 C T 0.861601 3.6078e-05
1:88987120 T C 0.051703 -7.2629e-06
1:88993995 T A 0.086381 1.8150e-05
1:88996849 T G 0.287174 2.7743e-05
1:89002849 A C 0.288353 -4.0224e-05
1:89009120 A G 0.144877 -1.0397e-05
1:89009344 C T 0.025136 -4.2459e-06
1:89017852 A G 0.214286 9.6213e-06
1:89035033 C T 0.128346 -2.5785e-06
1:89040252 T C 0.345924 1.4783e-05
1:89042590 C T 0.336433 -2.1664e-05
1:89077990 A G 1.499101 9.2502e-06
1:89079544 T C 0.022270 -1.4202e-06
1:89080181 C T 0.647886 -1.0233e-05
1:89091507 A G 0.026564 1.8301e-05
1:89092861 G C 0.026811 6.4494e-06
1:89093596 T G 0.036701 4.0190e-05
1:89095461 T C 0.140447 -3.6277e-06
1:89101107 G T 0.051787 2.0595e-06
1:89113692 G A 0.031033 -1.8989e-05
1:89113820 T C 0.087413 -2.3713e-05
1:89114228 T C 0.033474 3.0957e-06
1:89119930 C T 0.159458 5.4528e-05
1:89123443 T C 1.161788 -1.6788e-05
1:89129083 A T 0.199002 1.3590e-04
1:89129118 G A 0.259591 -2.8662e-05
1:89130766 C G 0.337030 1.1275e-04
1:89135416 G C 0.023808 -6.3177e-06
1:89146234 A C 1.110092 -2.4545e-05
1:89147356 A G 0.021208 -1.1848e-05
1:89159119 T G 0.029290 4.5192e-06
1:89188755 G T 0.064079 3.0163e-05
1:89195481 A G 0.060996 -1.2180e-05
1:89201607 A C 0.033867 3.0424e-05
1:89222196 T C 0.150155 -3.6413e-05
1:89233598 T C 0.033773 3.6049e-05
1:89244206 C T 0.049596 -1.7117e-06
1:89245371 G A 0.030611 1.2398e-05
1:89254509 G T 0.041287 2.0566e-09
1:89266081 T C 0.046844 -3.3977e-05
1:89271574 C T 1.083525 -3.7944e-05
1:89286673 A G 1.178663 -5.4989e-05
1:89302955 T C 0.690962 3.6766e-06
1:89322047 C T 0.063475 1.0023e-04
1:89344300 T C 0.035272 3.9195e-05
1:89344678 C T 0.301583 -4.9710e-05
1:89347312 T C 0.184522 5.6065e-06
1:89350028 G A 0.030770 -1.7295e-05
1:89350064 T A 0.075102 1.5143e-05
1:89356862 G A 0.395569 -7.4878e-05
1:89357300 A G 0.026645 -3.4869e-06
1:89361767 C A 0.770614 5.0922e-05
1:89376633 T C 0.227899 -2.5407e-05
1:89408073 A C 0.996871 -1.6171e-05
1:89415198 G A 0.037100 1.7271e-05
1:89428107 G A 1.003210 1.4445e-05
1:89437113 T G 0.209622 -4.0359e-05
1:89438600 T C 0.088530 1.5519e-05
1:89444904 G A 0.061667 -1.4265e-05
1:89452540 T C 0.130677 3.0400e-05
1:89460872 T C 0.025152 6.2514e-06
1:89467459 T C 0.124461 -1.4768e-05
1:89470933 T C 0.189748 5.8406e-05
1:89473453 G A 0.033325 -3.5549e-05
1:89474818 G A 0.653739 -2.5620e-05
1:89475135 T C 0.653450 -2.8262e-05
1:89478868 A G 0.396195 2.6125e-05
1:89479063 A G 0.907965 5.3355e-05
1:89490707 G A 1.574917 2.6905e-05
1:89493224 A C 0.322336 6.2124e-05
1:89506982 T G 1.604172 1.7877e-05
1:89515684 C T 0.072875 -9.9663e-06
1:89517727 T C 0.875286 4.2453e-05
1:89518623 T C 1.222212 1.4647e-05
1:89522512 T C 0.971820 9.1879e-05
1:89523911 T C 0.047016 -2.8200e-05
1:89524657 G C 0.067854 2.8788e-05
1:89525345 C T 0.038220 -1.8693e-05
1:89525966 C T 0.069870 -1.9089e-05
1:89544523 G A 0.049356 -1.9334e-05
1:89548109 A G 0.070853 3.3052e-05
1:89550042 G C 0.043231 3.0988e-05
1:89556260 C A 0.605483 -2.8782e-05
1:89556383 A G 0.057860 1.9001e-05
1:89564885 A G 1.548619 7.8349e-06
1:89572626 C T 0.057782 2.7767e-05
1:89580024 A G 0.037187 -1.5218e-06
1:89582690 C G 1.320460 2.9045e-05
1:89582702 G A 0.037262 -1.6011e-05
1:89591094 A G 0.027155 -7.9165e-06
1:89591251 C T 0.027570 -6.9618e-06
1:89592459 T C 1.367505 1.7837e-05
1:89595980 T C 0.096531 -2.5067e-05
1:89607912 A G 0.073755 3.6230e-05
1:89628674 G A 0.074570 8.5381e-06
1:89630721 T G 0.338510 -3.9383e-05
1:89631234 T C 0.136302 -3.3878e-05
1:89636947 T C 0.978604 8.5548e-05
1:89637578 A G 1.317292 3.0287e-05
1:89638344 T C 0.054507 1.3470e-05
1:89643644 G A 0.468947 1.4761e-05
1:89653720 T C 1.019465 5.1696e-05
1:89655325 G A 0.024798 -9.0306e-06
1:89658689 A C 0.020923 6.9691e-06
1:89666924 T C 0.020309 1.2450e-05
1:89668037 G A 0.071918 1.4373e-05
1:89668172 C A 0.037785 -1.7029e-05
1:89674211 G A 0.114467 -2.9351e-05
1:89701383 C T 1.363016 2.5675e-05
1:89703464 T C 1.500889 -2.1116e-05
1:89716661 C T 0.436947 3.7019e-05
1:89721449 T C 0.054137 -2.7995e-05
1:89721862 T C 1.517021 6.4187e-05
1:89729383 C T 0.045403 -8.1560e-06
1:89729913 C T 0.054900 -2.4368e-05
1:89729950 T C 1.145812 1.2561e-05
1:89740011 G C 0.071921 -2.5817e-05
1:89744282 A C 1.435116 5.4422e-05
1:89745255 C T 1.756810 -1.3847e-05
1:89748161 C T 0.344035 9.5336e-05
1:89748907 T C 1.639457 3.5588e-05
1:89749389 A G 0.132164 4.8106e-07
1:89759219 G A 0.583661 1.4508e-05
1:89760096 C A 0.772201 -3.5576e-05
1:89760635 C T 0.444941 1.6082e-06
1:89763254 G A 0.072168 1.9148e-05
1:89765367 T C 1.799557 -3.1040e-05
1:89770213 T C 0.034182 -7.8961e-06
1:89773575 A G 0.022656 -5.1050e-05
1:89777587 T C 0.049784 3.6912e-05
1:89788468 A G 0.089069 3.6613e-05
1:89789410 T C 1.752720 -2.0181e-05
1:89799068 C A 1.119667 -8.3591e-06
1:89801118 A C 0.634056 -5.5228e-06
1:89806698 C T 0.487185 -3.4724e-05
1:89806926 C T 0.247371 -1.0111e-05
1:89810241 C G 0.050619 -3.2074e-05
1:89820492 T C 0.729434 -2.5334e-05
1:89830271 C T 0.268608 7.3170e-06
1:89832464 G A 0.733875 -2.6803e-06
1:89840340 G T 1.284412 1.0769e-05
1:89846152 T C 0.216415 -1.1196e-04
1:89847444 G A 1.479087 1.5544e-05
1:89856040 C A 1.534792 -2.1844e-05
1:89888371 G A 1.769254 -1.0893e-06
1:89893138 G A 0.032312 -3.4345e-05
1:89895648 C A 0.090585 4.9204e-05
1:89896900 G A 0.528618 -6.2911e-06
1:89900222 T C 0.092568 6.7847e-06
1:89914296 G A 1.247108 -1.2653e-05
1:89920078 A C 0.036740 1.0965e-05
1:89921593 A G 0.102997 1.2010e-05
1:89927234 A G 1.859621 6.7312e-06
1:89931889 T C 0.113435 -2.6898e-05
1:89945690 T C 0.502454 -1.1230e-05
1:89955188 C T 0.998192 1.7503e-05
1:89970163 C T 0.367927 1.6186e-05
1:89986413 A G 0.457528 -9.6736e-06
1:89999295 T C 0.041053 -2.0715e-05
1:90000410 G C 0.027207 -3.0789e-05
1:90002266 T G 0.051106 3.4023e-05
1:90006286 G T 0.024104 8.7812e-08
1:90014008 C T 0.044085 1.9274e-05
1:90014281 A G 0.036262 3.7415e-05
1:90016519 G A 0.101753 4.3547e-05
1:90019642 G A 1.850335 -2.4290e-05
1:90024647 C G 0.098498 -1.8998e-05
1:90027643 T C 0.074881 4.9640e-06
1:90030830 T C 0.439706 -1.4126e-05
1:90039033 A G 0.977396 -2.2273e-05
1:90042621 T C 0.077741 -5.1092e-05
1:90048248 T C 0.436482 -1.7455e-05
1:90049040 G A 0.490379 -6.9693e-06
1:90059357 C A 0.031845 -1.9502e-05
1:90059965 A G 0.050531 -4.1051e-05
1:90060824 T C 1.943344 -8.1123e-06
1:90066415 C T 0.561005 2.8478e-05
1:90066806 A G 0.703627 1.8399e-05
1:90067221 A G 0.034656 4.0793e-05
1:90068298 T C 0.048473 1.8547e-05
1:90069640 G T 0.761961 1.3612e-05
1:90071319 T C 0.303666 -2.2704e-06
1:90074307 T G 0.051226 -8.9073e-06
1:90091598 G A 0.058616 8.7335e-06
1:90095190 C T 0.031043 1.5156e-05
1:90100420 A G 0.053829 -1.7185e-05
1:90107904 A G 0.044195 -6.2457e-06
1:90117934 C T 1.088588 5.7621e-05
1:90125075 G A 0.027833 -1.6916e-05
1:90132069 G A 0.707243 1.8286e-05
1:90142260 G A 0.334304 -1.0594e-05
1:90145252 A G 0.116441 2.6861e-05
1:90153285 G A 0.200024 1.8733e-05
1:90167123 A G 0.044043 -2.8395e-06
1:90179041 C A 0.041715 -8.0780e-06
1:90179532 G A 0.284484 -4.1608e-05
1:90189938 T C 1.164628 2.4604e-05
1:90191460 A G 0.052670 8.1594e-08
1:90221441 T C 0.877395 -2.0651e-05
1:90222596 A G 0.084086 -1.3188e-04
1:90223400 A C 0.664430 -2.0964e-05
1:90224047 T G 0.102136 1.9839e-05
1:90228587 G C 0.183029 -9.4338e-06
1:90235649 T G 0.707820 3.4963e-05
1:90243771 C T 1.134244 1.6131e-05
1:90247975 A C 0.070473 4.4740e-06
1:90257384 T C 0.043783 1.2802e-05
1:90266436 T C 1.049947 -1.3788e-05
1:90268315 A G 0.032958 -3.1834e-05
1:90270409 A G 0.053426 3.3456e-05
1:90277228 C T 0.528138 -3.0589e-06
1:90285156 G A 0.038418 -1.3967e-05
1:90285190 T C 0.372338 2.3785e-05
1:90289861 A G 0.125782 -1.7400e-05
1:90292165 T C 1.675453 -5.6109e-06
1:90296784 C T 0.387344 -8.2133e-05
1:90298703 T C 0.037009 -3.1386e-06
1:90304187 T C 1.497342 3.7901e-05
1:90306130 T C 0.035655 1.2490e-06
1:90306968 C T 0.117914 -1.5390e-04
1:90307480 G C 0.078357 -1.1044e-05
1:90309519 A G 0.548175 2.1282e-05
1:90310183 T C 0.102698 9.1462e-06
1:90314147 T C 0.735154 6.5789e-05
1:90315734 A G 0.532981 -2.1137e-05
1:90318033 A G 0.106856 -1.3370e-05
1:90321749 G T 1.290755 1.2382e-04
1:90325564 G A 0.362562 -1.0562e-04
1:90327985 T C 0.048950 -2.7067e-05
1:90328483 T C 0.257251 -2.1287e-05
1:90339598 A G 0.109190 -2.5756e-05
1:90340943 A G 0.041732 -1.2843e-05
1:90345265 T C 0.030628 -4.7466e-05
1:90346108 G T 0.100205 4.8162e-06
1:90349347 T C 0.275918 6.8589e-05
1:90366278 T G 0.070928 -5.8493e-06
1:90366514 A G 0.390947 -1.7055e-04
1:90376985 A G 0.119070 -3.2005e-05
1:90377022 A G 0.070012 -3.2269e-05
1:90381196 A G 0.058217 -8.3266e-06
1:90383951 G A 0.568432 -1.9080e-04
1:90387054 A G 0.122984 8.9587e-06
1:90388160 T C 0.103078 5.4976e-05
1:90388316 A C 0.082382 1.5743e-05
1:90391493 T C 0.195626 4.2119e-05
1:90393433 C A 0.023584 -3.1476e-05
1:90406538 C A 0.032974 2.4880e-05
1:90412914 G A 0.027064 1.4495e-05
1:90423039 C T 0.070619 -1.3088e-05
1:90424602 T G 0.040018 1.1684e-05
1:90436138 C T 0.112568 -7.7581e-06
1:90438543 G A 0.234102 1.6940e-05
1:90446984 A G 0.937878 -2.8540e-05
1:90451348 T C 0.091876 -9.5997e-07
1:90452119 G A 0.083950 -1.6396e-05
1:90456097 G C 0.892742 -4.7495e-05
1:90460168 C T 0.126373 9.9705e-05
1:90461776 A G 0.145527 -5.2088e-05
1:90461840 G A 0.028359 -1.8744e-05
1:90466644 A G 0.044831 -3.8447e-05
1:90473851 G T 0.520838 -8.6019e-06
1:90486412 G T 1.136270 -6.3626e-05
1:90491999 T C 0.049603 -6.5641e-06
1:90506174 G A 0.041478 -1.1879e-06
1:90509157 T C 0.031212 -7.5710e-06
1:90513219 C T 0.095444 -4.9764e-06
1:90513773 C T 0.063978 -1.7935e-05
1:90519168 G A 0.037762 6.2813e-06
1:90522730 A G 0.044698 1.9203e-05
1:90529201 A G 0.029832 1.8942e-05
1:90532114 A G 0.260744 -2.0340e-06
1:90532766 T C 0.908737 2.9596e-05
1:90532951 G C 0.032997 2.4360e-05
1:90533785 A G 0.245845 9.8661e-06
1:90537317 G A 0.194003 7.7754e-06
1:90538821 A G 0.088932 -9.6592e-06
1:90539764 A C 0.881927 -1.4887e-05
1:90539813 G T 1.418575 9.6066e-06
1:90540505 T C 0.023776 -2.5016e-05
1:90544935 T C 0.096248 1.6893e-05
1:90550597 T C 0.147357 -8.3004e-06
1:90556150 T G 0.263626 -9.1262e-05
1:90558392 C T 0.978847 1.2857e-05
1:90559504 T C 1.477192 2.6431e-07
1:90573313 G A 0.085528 -6.3112e-06
1:90573935 A G 0.058149 -2.6310e-05
1:90574778 G A 0.123637 5.4520e-05
1:90582488 G A 0.229441 6.4574e-05
1:90585850 C T 0.052488 -8.4347e-06
1:90587241 G A 0.682347 -9.2242e-08
1:90592579 C A 0.364032 -1.2369e-05
1:90597346 A C 0.021653 2.8608e-05
1:90598021 G A 0.865590 8.3870e-05
1:90598153 A G 0.048269 -3.7796e-05
1:90600240 G A 0.624581 -2.6185e-05
1:90600783 T C 0.438170 -5.2062e-06
1:90600934 T C 0.516151 2.1718e-05
1:90601007 G A 0.724485 -1.4369e-05
1:90601121 C T 0.199816 -4.8869e-05
1:90601335 C T 0.109180 2.0239e-05
1:90601373 A G 1.147925 -1.5669e-05
1:90604916 T C 0.615873 -1.5678e-05
1:90620943 C T 0.028479 5.2259e-06
1:90625022 C T 0.358015 -2.1691e-05
1:90628474 G A 0.037207 -1.4313e-05
1:90630684 T C 0.362591 -2.1645e-05
1:90631201 T C 0.365707 1.7996e-05
1:90638923 G T 0.035720 -7.3710e-06
1:90646453 C T 0.104977 -5.6757e-06
1:90648270 C A 0.445662 1.3728e-05
1:90652235 T G 0.197437 1.2254e-05
1:90656996 G T 0.485368 3.3882e-05
1:90657143 T G 0.334891 8.5407e-06
1:90659140 T C 0.434801 2.2914e-05
1:90659441 C A 1.348063 2.4527e-05
1:90660876 T C 0.375639 -3.5902e-06
1:90665775 A G 0.067403 -2.2134e-05
1:90668105 C T 1.301489 6.2950e-05
1:90670676 G A 0.117892 3.7879e-06
1:90671466 T G 0.058353 -1.8347e-06
1:90675607 C T 0.045730 -1.0185e-06
1:90679734 T C 0.345073 -1.9224e-05
1:90686384 T C 0.021435 2.9517e-05
1:90687868 C A 0.040884 2.5414e-05
1:90689473 T C 0.099601 7.6412e-06
1:90703415 A G 0.212352 1.2704e-05
1:90705863 C T 0.028034 9.7976e-06
1:90720587 T C 0.090283 -1.4111e-05
1:90739291 A C 0.974923 -2.4923e-05
1:90740316 T C 0.061680 1.6905e-05
1:90744700 C T 0.212985 1.4816e-05
1:90789807 G A 0.474955 -1.5609e-05
1:90797817 C T 0.032023 -2.6951e-05
1:90803886 G A 0.699823 -8.6228e-06
1:90808845 T C 0.151960 2.6146e-05
1:90810607 C T 0.027223 4.6083e-06
1:90819737 A G 0.033841 1.7404e-05
1:90822297 C T 0.725199 -6.5175e-06
1:90822472 C T 0.086871 1.6062e-06
1:90860767 G T 0.046062 -1.2369e-05
1:90863731 A G 0.229941 2.2957e-05
1:90865805 C T 0.100699 1.4058e-05
1:90873828 T C 0.137354 1.6941e-05
1:90874528 T C 0.223430 -5.7893e-06
1:90905799 C T 0.210518 6.0347e-06
1:90924006 G T 0.046250 -9.8730e-06
1:90930746 C T 0.152969 -1.2766e-06
1:90937631 G A 0.020397 4.1380e-05
1:90941517 A G 0.328507 -1.0624e-05
1:90950076 T C 0.032027 1.6992e-05
1:90952467 C T 0.058263 -3.1736e-05
1:90976517 T C 0.059408 1.7110e-06
1:90980497 C T 1.966759 3.5354e-06
1:90981860 G A 0.066877 1.6419e-05
1:90990889 G A 1.929231 2.1248e-05
1:91001525 T G 0.076848 1.0821e-05
1:91005179 T C 0.052339 -1.6510e-05
1:91009290 G A 0.308136 5.8036e-06
1:91015977 C G 0.020566 -2.5112e-06
1:91040406 G A 0.405680 -6.0648e-08
1:91042852 C A 0.226117 2.4113e-05
1:91047423 C A 1.545844 -1.6942e-05
1:91049339 C T 0.280540 -3.7475e-05
1:91049655 A G 0.136688 -2.4208e-05
1:91067663 G T 0.361023 -4.0978e-06
1:91074763 G A 0.037918 -5.5073e-06
1:91078572 G T 0.048032 -3.1787e-05
1:91079532 A G 0.119713 1.9153e-05
1:91088884 C T 1.223183 -1.2153e-05
1:91091581 A G 0.038953 1.0341e-05
1:91092022 A G 0.073878 1.2622e-06
1:91095717 G T 0.381784 -8.6050e-05
1:91099720 G A 1.405206 1.1110e-05
1:91099790 G T 0.247348 1.5005e-05
1:91102694 A G 0.384559 1.8225e-05
1:91112769 C T 0.078000 1.1596e-06
1:91122149 A G 1.885069 3.5127e-05
1:91125541 T C 0.021539 -2.0786e-05
1:91126097 G A 0.080435 -4.0572e-06
1:91129616 T C 0.206139 4.8281e-05
1:91138209 C T 0.502366 -8.9884e-06
1:91138501 A G 0.037071 8.7196e-06
1:91139490 A C 0.027625 -3.1049e-05
1:91154112 A G 0.064553 4.5653e-05
1:91161769 A G 0.888438 3.6005e-06
1:91170931 T C 0.053047 -1.0107e-05
1:91178627 A G 0.112487 1.2122e-05
1:91181968 T C 0.289573 3.7670e-05
1:91190609 C A 0.040628 -2.4551e-05
1:91191582 G A 0.462105 -2.2552e-05
1:91193168 C T 0.057263 -2.1496e-06
1:91205643 A C 0.064728 3.1292e-05
1:91209095 G A 0.041943 -4.8555e-06
1:91209842 G T 0.037720 3.2112e-06
1:91209986 C T 0.744554 4.3987e-05
1:91211698 T C 0.049249 -4.8062e-06
1:91224571 G A 0.021481 5.8348e-06
1:91226447 C T 0.183227 -1.8117e-05
1:91228235 C A 0.583048 3.9614e-05
1:91231126 C T 0.119466 -1.7633e-05
1:91235489 A G 0.456811 4.5416e-06
1:91235725 A G 0.815679 1.8950e-05
1:91240853 A G 0.945834 1.1235e-05
1:91248685 G A 0.068604 2.3954e-05
1:91249095 T C 0.053972 3.2090e-05
1:91253426 C A 1.861734 1.2722e-05
1:91253715 A G 0.031111 4.0099e-05
1:91257790 C A 0.075066 7.4927e-06
1:91261769 T C 0.081843 -3.3504e-05
1:91263279 T C 0.118304 1.1453e-05
1:91273613 G A 0.094148 -5.2867e-06
1:91274646 A G 0.032202 -3.2268e-05
1:91281546 A G 1.119515 1.0394e-05
1:91283258 T G 1.212835 8.7659e-06
1:91286382 T G 0.069964 9.5654e-06
1:91288130 A T 0.893144 1.3944e-05
1:91309524 A G 0.087430 -3.3992e-05
1:91311082 G A 0.111338 8.3479e-07
1:91314868 T C 0.065523 9.3818e-07
1:91321687 A G 0.551213 2.8452e-05
1:91329840 G A 0.071100 6.2154e-06
1:91334934 A G 0.106492 -5.0879e-05
1:91336599 T C 0.332447 2.6274e-05
1:91355041 T C 0.094045 -1.1919e-05
1:91384826 A G 0.890022 2.3564e-05
1:91388013 T C 0.041404 -5.7866e-06
1:91404256 A C 0.074222 1.0529e-05
1:91405699 A G 0.031374 -3.6054e-05
1:91429120 T C 1.584346 -6.7772e-06
1:91456149 A G 0.400451 1.8508e-05
1:91461434 A G 0.270059 3.1841e-05
1:91488926 C A 0.084953 -2.0150e-05
1:91500611 T C 0.022685 6.4012e-05
1:91502560 C T 0.260344 -5.9559e-05
1:91504195 T C 1.536314 4.5737e-05
1:91505343 G A 0.025181 -1.7600e-05
1:91512483 T C 0.211024 -4.0874e-05
1:91517927 C T 0.669559 -2.9529e-06
1:91520040 T G 0.876866 7.5917e-05
1:91521668 T C 0.052472 4.8945e-06
1:91526198 G A 1.738471 5.6519e-05
1:91527198 G T 0.298275 -1.0034e-04
1:91527454 A G 0.189426 2.4110e-05
1:91529706 C T 0.067010 2.7556e-06
1:91533297 G A 0.395069 -3.0378e-05
1:91534586 C T 0.205243 -2.2565e-05
1:91535754 T C 0.076514 1.6192e-05
1:91541623 G A 0.446379 3.5794e-05
1:91546448 T G 0.164362 3.9431e-06
1:91550535 C T 0.170526 -4.0654e-05
1:91556657 C T 0.421315 -1.2354e-05
1:91562867 T C 0.118852 -2.2115e-05
1:91564223 G A 0.143352 -1.1978e-05
1:91564498 A C 0.044023 3.0536e-06
1:91568432 A G 0.169137 -5.7654e-06
1:91569689 A G 1.426239 1.1870e-05
1:91572154 T C 0.599212 1.8843e-05
1:91581776 G A 0.186349 -1.9091e-05
1:91582854 A G 0.310905 -1.4943e-05
1:91585576 T C 0.110206 1.5467e-05
1:91586000 C T 0.918452 -3.8205e-05
1:91590150 G T 0.063907 -1.4998e-05
1:91602242 T C 0.089913 -2.1340e-05
1:91618183 G T 0.452124 -4.2140e-05
1:91621053 G A 0.634630 2.2406e-05
1:91623097 T C 0.530319 1.2613e-05
1:91628190 C T 1.726150 -5.0916e-05
1:91637456 A G 0.401009 5.2201e-05
1:91639056 A G 0.083057 -6.1360e-05
1:91647308 T C 0.121339 2.9407e-05
1:91647429 C T 0.078880 -6.3223e-05
1:91647825 C A 0.049418 -4.5384e-06
1:91656463 A G 0.025597 1.9297e-06
1:91658920 G T 0.713465 -7.2934e-06
1:91661340 T C 0.450784 -3.4950e-05
1:91661385 T C 0.431260 -1.6450e-05
1:91666230 T C 0.051670 6.5098e-06
1:91667332 G A 0.810976 -1.3627e-06
1:91667363 T C 0.048132 2.2138e-05
1:91670375 G A 1.076319 -2.3443e-05
1:91671912 A G 0.039570 2.7867e-05
1:91671930 T C 0.096570 -3.8064e-06
1:91686446 A G 0.719768 2.8743e-05
1:91688531 T C 0.066942 -2.3188e-05
1:91698239 C A 0.661217 2.0326e-05
1:91699151 C A 0.450164 -1.1082e-06
1:91702910 G T 0.059561 1.5827e-05
1:91711537 C T 0.066692 5.6343e-05
1:91718575 C T 0.049152 1.1359e-05
1:91745235 G A 0.486579 -3.0587e-06
1:91747647 G A 0.499912 4.4179e-06
1:91761857 T C 0.203484 1.9970e-05
1:91783141 G A 0.160006 3.4510e-05
1:91784108 G A 1.285584 -1.9407e-05
1:91786579 T C 0.119138 -2.9807e-05
1:91787723 G A 0.103474 1.2387e-06
1:91788167 C T 0.061557 2.0114e-05
1:91789628 T A 0.559626 8.2410e-06
1:91799679 T C 0.039713 -2.1088e-06
1:91802147 A G 0.470421 -6.8937e-06
1:91809713 T C 0.022523 4.7349e-06
1:91831370 T C 0.050343 1.3675e-05
1:91841203 G T 0.028657 -3.7231e-06
1:91859801 G A 0.562430 5.4022e-06
1:91875816 G A 0.062924 2.6300e-06
1:91877129 T C 0.457265 -2.7408e-05
1:91887372 C T 0.731450 1.6103e-05
1:91897236 T C 1.759423 3.0860e-05
1:91902893 T C 0.495313 -2.0826e-05
1:91906102 A G 0.178637 3.1545e-05
1:91906970 T C 0.034717 2.9566e-05
1:91917448 T C 1.237484 2.7713e-05
1:91917810 T C 0.028862 1.2103e-05
1:91920240 A C 0.774276 2.4768e-05
1:91920428 T C 0.482901 1.3450e-05
1:91935966 A G 0.087443 -1.0801e-05
1:91936252 A G 0.059804 3.4253e-06
1:91936560 C A 1.513960 -2.0340e-05
1:91936802 T C 0.500250 -1.1416e-05
1:91954252 G A 0.253236 -2.3891e-05
1:91963739 C T 1.943562 -1.5645e-05
1:91964947 A G 0.219535 -1.9601e-05
1:91964984 T C 0.078195 1.5229e-05
1:91965850 T C 0.754190 -9.5447e-06
1:91966406 A G 0.295977 -5.3944e-05
1:91974965 G A 0.367317 4.1470e-05
1:91983799 A G 0.030959 8.8337e-06
1:91988919 G T 0.327514 -1.9833e-05
1:91991771 G A 0.093671 1.8695e-05
1:92003919 C T 0.977377 -3.6940e-05
1:92005260 G A 0.540764 1.1674e-05
1:92017120 A C 0.098680 -4.8887e-06
1:92017941 T C 0.496621 4.7864e-06
1:92021705 G A 1.147143 -3.0248e-05
1:92023138 T C 0.029170 -2.5566e-05
1:92024668 A C 0.458596 -2.6015e-05
1:92025262 G A 1.733242 2.0143e-05
1:92030790 T C 0.616042 -9.8229e-06
1:92036340 C T 0.680062 8.7789e-05
1:92038225 T C 1.622429 1.6187e-05
1:92043125 A G 0.020773 3.6958e-07
1:92045585 T C 0.408594 -8.6582e-06
1:92050680 A C 0.070542 -7.3729e-07
1:92051196 T C 0.042546 -1.3628e-06
1:92056185 A G 0.034260 1.8032e-05
1:92058466 T C 0.060262 8.6901e-06
1:92058781 T C 0.036451 6.6703e-06
1:92066594 C T 1.750003 -3.7635e-05
1:92069466 C A 1.286324 -3.4079e-05
1:92072225 T C 0.064462 2.3200e-05
1:92077097 A G 1.624078 4.2816e-05
1:92080990 G A 1.221927 8.8519e-05
1:92087522 A G 0.222540 -3.3528e-06
1:92097150 T C 0.096804 6.3065e-06
1:92097631 G A 0.309700 2.0708e-04
1:92100981 G A 0.139347 2.3538e-05
1:92101761 C T 0.856547 1.8504e-05
1:92102951 T C 0.052702 2.9890e-06
1:92106637 C A 1.050281 -1.5424e-05
1:92106733 A C 0.229340 -5.2844e-06
1:92108899 T C 1.480353 6.8791e-05
1:92111056 G A 0.059522 1.5314e-05
1:92111868 T G 0.638756 -2.7244e-05
1:92116687 T C 0.152804 4.0992e-05
1:92119917 T C 0.282546 8.9576e-05
1:92122312 G A 0.876646 5.5010e-06
1:92122910 G C 0.553631 1.9543e-06
1:92122968 A G 0.049405 7.7045e-06
1:92123231 A C 0.202195 -3.2298e-05
1:92128510 C A 0.076725 4.2779e-06
1:92136366 C T 1.357541 5.1100e-06
1:92136911 T C 0.036100 2.4327e-05
1:92138779 T C 0.120884 -3.0704e-05
1:92146890 G A 0.361001 -1.6583e-05
1:92148013 T C 0.292449 -2.2373e-05
1:92150058 A G 0.807302 3.5035e-05
1:92151273 A G 0.405219 1.7060e-04
1:92152470 A G 0.039060 -1.7885e-05
1:92157808 C T 0.401408 1.2257e-06
1:92158447 G A 0.801498 1.7933e-05
1:92160300 G A 0.413057 -4.0065e-05
1:92160886 C T 0.202403 1.3157e-04
1:92162920 T C 1.515603 5.0045e-06
1:92163646 A G 0.026739 -1.8226e-05
1:92164876 C A 0.368645 5.3727e-06
1:92171673 C G 0.026794 1.3605e-05
1:92173796 C T 1.415362 2.4744e-05
1:92174563 A G 0.467827 -1.6525e-05
1:92175052 C T 0.021825 9.6666e-06
1:92176726 C T 0.177407 1.6203e-05
1:92177031 G T 0.032442 9.9225e-05
1:92177653 G C 0.027018 -2.1594e-05
1:92179256 G A 0.889756 1.7419e-07
1:92179918 T C 0.131878 -1.0883e-05
1:92196053 T C 0.087501 -1.1812e-05
1:92197677 A G 1.379297 2.4705e-05
1:92203190 C T 0.201553 1.1200e-05
1:92203803 C T 1.110449 -4.7894e-05
1:92206685 T C 0.075683 -2.9837e-06
1:92211020 A G 0.023315 -1.8893e-05
1:92212102 G A 0.054958 4.9558e-06
1:92215089 A G 0.791420 3.2639e-05
1:92222850 T C 0.351919 -4.5438e-05
1:92225054 T C 0.113039 -5.2249e-05
1:92227977 C A 0.300560 2.4397e-05
1:92228645 A G 1.654693 -4.8434e-05
1:92230770 C T 0.022539 1.0291e-05
1:92236342 A C 0.222904 -3.3684e-05
1:92238167 T G 0.745521 -2.2162e-05
1:92241053 G A 0.542277 -1.5150e-05
1:92241731 A C 0.062313 2.6612e-05
1:92248579 C A 0.186018 -3.0569e-05
1:92252015 A G 0.137133 1.5730e-05
1:92254085 T C 0.038070 1.7999e-05
1:92260126 T C 0.279365 1.2989e-05
1:92263757 C A 0.026785 2.1303e-05
1:92264654 C G 0.027512 -3.3925e-06
1:92268880 C T 0.032406 -1.9013e-05
1:92273644 A C 0.668887 6.0625e-06
1:92281833 T C 0.072463 2.4676e-05
1:92282764 A G 1.294981 1.1028e-05
1:92287937 G C 0.456486 8.7006e-06
1:92290111 C T 0.169721 -3.1944e-06
1:92309464 C T 0.041647 -3.8976e-05
1:92327045 A G 0.158176 -8.8293e-06
1:92337958 G A 0.031368 1.4908e-05
1:92340023 G A 1.376772 -9.8479e-07
1:92349247 T C 0.074787 -2.4821e-05
1:92360850 T C 0.152482 -1.7183e-05
1:92362649 T G 0.044422 8.6811e-06
1:92362802 T C 1.039716 2.3979e-05
1:92371446 T C 0.031835 -5.0681e-07
1:92373747 G A 1.210011 4.2733e-05
1:92391975 C T 0.154384 1.5833e-05
1:92393786 A G 0.152463 2.0557e-05
1:92394726 C T 0.085047 2.4180e-05
1:92395927 C T 0.282929 2.8126e-05
1:92405478 C G 1.572950 -1.8777e-05
1:92416997 C T 0.132121 1.9649e-05
1:92417998 T C 1.575715 -1.3470e-05
1:92419269 C T 1.582892 -1.5363e-05
1:92428495 A C 1.884666 -2.8551e-05
1:92438578 G T 1.066225 -5.3621e-06
1:92445257 G C 0.511130 -2.2352e-06
1:92457843 T C 1.712472 -2.8505e-05
1:92464663 A G 1.579516 -4.8021e-06
1:92465228 G A 0.127399 -1.8605e-05
1:92489989 A G 0.127928 -2.9015e-05
1:92495178 A C 0.038145 -2.8339e-05
1:92503131 G A 0.946171 2.5216e-06
1:92503338 C T 0.449362 5.1966e-05
1:92510644 G A 0.061164 9.8466e-06
1:92515217 A C 0.042829 -4.5359e-05
1:92546425 T C 0.144835 1.9340e-05
1:92548103 T G 0.022279 -3.8142e-05
1:92554283 A G 0.060953 5.1670e-05
1:92568089 G A 0.044020 1.3973e-05
1:92574126 A G 0.040154 -8.0101e-06
1:92574940 A G 0.062352 -2.1888e-05
1:92598554 C T 0.587592 -6.2606e-05
1:92598705 C T 1.235670 3.7283e-06
1:92612007 A G 1.292997 1.8639e-06
1:92615311 C T 0.026905 -3.9072e-06
1:92641689 T G 0.031835 2.0053e-05
1:92647223 G A 1.327416 -1.8570e-07
1:92647636 G T 0.134358 1.1557e-05
1:92647861 A G 0.073086 7.0624e-06
1:92652131 C A 0.026259 -2.0018e-05
1:92655377 T G 0.178816 2.7298e-05
1:92670783 A G 0.051670 2.1601e-05
1:92670857 A G 0.733157 -2.4580e-05
1:92679771 G A 0.275343 -5.5914e-05
1:92743268 T C 0.056688 -4.2694e-05
1:92761486 T C 0.028998 -7.9073e-06
1:92804589 G A 0.360504 -1.7764e-05
1:92808334 C T 0.625633 -2.1876e-05
1:92820020 G T 0.715315 -1.2220e-05
1:92826716 A G 0.080630 4.3876e-05
1:92830215 C T 0.056669 9.5014e-06
1:92837949 A G 0.180371 1.2692e-05
1:92841991 T C 0.070967 -2.4101e-05
1:92862046 C T 0.864740 -4.3248e-05
1:92865697 G A 0.047016 -3.5391e-05
1:92883212 A G 0.063732 -3.1118e-05
1:92883569 G T 0.267404 2.1745e-05
1:92887718 A G 0.398139 2.1933e-04
1:92890898 T C 0.023542 -3.4067e-05
1:92931105 A G 0.067341 2.0693e-05
1:92935411 G T 1.673486 9.6741e-05
1:92948938 T C 0.120939 -3.2227e-05
1:92950711 T C 0.028333 -1.7493e-05
1:92972660 A G 1.586524 -3.0645e-04
1:92976191 A C 0.078844 -3.5930e-05
1:92981330 C T 0.081431 4.0276e-05
1:93001811 C T 0.053134 3.2264e-05
1:93024059 T G 0.172321 1.7663e-05
1:93026092 T C 0.045373 -2.2340e-05
1:93035991 A G 0.070386 1.0968e-04
1:93042753 A G 0.070402 -2.6805e-05
1:93045786 G A 1.797694 -1.3747e-04
1:93073228 A C 0.511513 -1.9736e-05
1:93075270 T C 0.062219 -3.3784e-05
1:93088923 A G 0.036444 -1.5333e-05
1:93103152 C T 1.269420 -1.1094e-05
1:93110600 C T 0.032617 1.1251e-05
1:93113058 G A 0.346268 -1.2276e-05
1:93117972 T C 0.031076 1.9542e-05
1:93142561 A G 0.079695 -3.7336e-05
1:93147487 T C 0.038820 3.0708e-05
1:93160902 C T 1.799840 -1.2887e-04
1:93164011 G A 0.059827 2.3359e-05
1:93176437 A G 0.037814 -6.9494e-06
1:93176715 C A 0.031988 3.2145e-05
1:93201801 C T 0.051222 -1.7423e-05
1:93211920 A C 0.512259 -3.0075e-05
1:93215892 T G 0.030060 2.4495e-06
1:93226871 C T 0.056750 -3.4149e-05
1:93229909 A G 0.052258 1.3608e-05
1:93257374 G A 1.800012 -1.0549e-04
1:93269824 C T 1.783322 -6.1485e-05
1:93271118 T C 0.049372 2.6464e-05
1:93273459 C T 0.032763 4.8534e-05
1:93291614 A G 0.067604 -1.8374e-05
1:93294300 T C 0.051563 2.1344e-05
1:93303603 C T 0.552952 -3.0932e-05
1:93306281 G A 0.044299 -2.1337e-06
1:93323394 A G 0.027648 -7.6053e-06
1:93323971 C T 1.311210 -1.6691e-05
1:93324269 T C 1.801794 -9.4172e-05
1:93334138 T C 1.265311 -2.4473e-05
1:93342890 T C 0.049616 2.9968e-05
1:93379786 A G 0.105418 -3.1728e-05
1:93399337 A G 0.042822 -7.9008e-07
1:93400766 G T 1.247299 -1.1454e-05
1:93401837 G A 0.737140 1.9199e-05
1:93402965 G A 0.087446 3.4623e-05
1:93425990 G T 0.031819 3.7298e-06
1:93427987 G A 0.049684 2.6906e-05
1:93429038 A G 0.046905 -4.6222e-05
1:93429154 A G 0.300781 1.7665e-06
1:93440779 C T 0.060716 -1.2883e-05
1:93458027 T C 0.066711 1.1030e-05
1:93461692 G A 1.769783 -6.1545e-06
1:93470284 A G 0.748361 1.3262e-05
1:93472100 A C 0.789914 -8.5979e-05
1:93487836 T C 0.394894 5.6261e-05
1:93491275 G A 0.190627 -2.0216e-05
1:93494195 T C 0.293689 -2.4594e-05
1:93494724 A G 0.060781 -1.8694e-05
1:93499216 T C 0.038765 7.2397e-06
1:93504636 C T 1.503168 4.6090e-05
1:93509729 C A 0.034545 -9.0305e-06
1:93511004 G A 0.028326 1.0344e-06
1:93518578 G A 1.766145 1.6787e-05
1:93518718 C T 0.022348 -3.3551e-05
1:93520658 G A 0.068331 -1.3000e-05
1:93526173 C T 0.248536 2.8051e-05
1:93530500 A G 0.710008 -4.2871e-06
1:93531475 G A 0.127324 -1.4543e-05
1:93531959 T C 0.150051 -1.1113e-05
1:93533524 G T 0.048162 8.6536e-06
1:93536459 T C 0.895225 -1.8394e-05
1:93544629 C T 1.501600 -1.5834e-05
1:93555000 G T 1.846456 -8.6396e-05
1:93555261 T C 0.048879 -8.4282e-06
1:93576334 C T 0.064504 4.7933e-06
1:93620393 A G 1.239724 -1.1604e-05
1:93627034 G A 0.040008 1.3931e-05
1:93627626 C A 0.048996 -1.8445e-05
1:93634070 G C 0.034607 -1.1262e-05
1:93639101 G T 1.299184 -1.3676e-05
1:93646418 T C 0.620397 1.6303e-05
1:93658382 T C 1.630479 2.7342e-05
1:93670584 T C 0.142975 9.0334e-05
1:93670720 C T 0.035737 -4.9830e-06
1:93671923 G A 0.043387 1.5106e-05
1:93676478 C A 0.065566 -1.8488e-05
1:93682090 T C 0.178868 -1.9919e-06
1:93704952 G A 0.048558 -1.0681e-05
1:93720070 G C 0.329669 5.2395e-05
1:93724029 G A 0.029216 -1.7925e-05
1:93725053 T C 0.753275 8.7138e-06
1:93736695 A G 0.028060 1.5701e-06
1:93767970 A C 0.069110 -2.5417e-05
1:93787741 G C 1.963322 1.3543e-05
1:93790243 A G 0.036769 1.4083e-05
1:93791403 G A 0.068097 -1.3097e-05
1:93794271 A G 0.035662 -9.4762e-06
1:93797113 A G 0.050674 -1.0828e-05
1:93811023 A G 0.021052 1.9251e-05
1:93812744 T A 0.093736 1.9918e-05
1:93816400 G A 1.261938 -1.3612e-05
1:93831707 A G 1.629716 2.5136e-05
1:93846868 C T 0.047321 -6.6144e-06
1:93857986 C G 0.074829 7.9698e-06
1:93866935 A C 1.130158 3.3782e-06
1:93876429 G A 1.621553 -3.8629e-05
1:93900247 T C 1.750980 2.7654e-06
1:93907578 G A 0.167988 3.5563e-05
1:93918224 T C 0.057282 -2.7521e-05
1:93926697 G T 0.094239 6.8992e-06
1:93944306 A G 0.067529 8.1228e-06
1:93948033 T G 0.043377 -6.7429e-06
1:93949937 G A 0.049090 -3.6396e-06
1:93953301 G A 0.194350 1.5746e-05
1:93962993 G A 0.039758 -1.6253e-05
1:93981950 G A 0.046068 1.1336e-05
1:93983839 G A 0.028826 9.3383e-05
1:93995969 A G 0.036074 4.6790e-06
1:94003589 A C 0.063634 -2.2927e-05
1:94006292 A C 0.036710 -1.0277e-05
1:94007922 C A 1.215977 -8.4263e-07
1:94016849 T C 0.043390 1.1973e-05
1:94016967 G A 0.022331 -1.4719e-05
1:94032097 G A 1.539748 -5.7823e-05
1:94034921 A G 0.028541 -1.0750e-06
1:94040287 C T 0.410967 -3.8297e-05
1:94049864 C T 0.032481 -2.2231e-05
1:94054382 C T 1.218217 -1.9790e-05
1:94060042 A G 0.093798 2.2850e-06
1:94062625 A G 0.095801 -1.7388e-05
1:94064385 C T 0.222027 3.0001e-05
1:94065453 A G 0.021971 -1.6128e-05
1:94065973 G A 0.492986 -2.9278e-05
1:94069238 A G 0.030082 2.8328e-06
1:94082917 A G 0.388980 -1.3050e-05
1:94085838 A C 0.046272 -3.7594e-07
1:94086147 A G 0.031403 1.4425e-05
1:94091704 G A 0.281056 -4.8941e-06
1:94104337 T C 0.051148 -6.6702e-06
1:94106148 A G 0.265022 -1.5134e-05
1:94115299 T C 1.078039 8.7116e-06
1:94118992 C T 0.089432 6.6600e-06
1:94132082 T C 0.051787 2.1155e-07
1:94132623 C T 0.057088 -2.2124e-05
1:94140763 G A 0.055059 8.7824e-06
1:94140801 A G 0.024571 9.3285e-06
1:94146121 C A 0.364766 -2.0661e-06
1:94153857 C T 0.022808 -8.3095e-06
1:94155521 G A 0.029576 -1.0771e-05
1:94158150 A C 0.028687 8.9081e-05
1:94160787 T C 1.607635 -2.6064e-05
1:94162459 T C 0.046003 7.6886e-06
1:94166837 T C 0.043572 -2.3562e-05
1:94170616 G A 0.042819 -2.8606e-06
1:94171229 T G 0.065734 6.1139e-05
1:94175632 C T 0.394751 2.2109e-05
1:94175909 C T 0.939219 -7.2199e-05
1:94178591 C T 0.111893 -6.5755e-06
1:94181528 A G 0.155946 -1.4734e-05
1:94184086 G C 0.182318 9.3980e-06
1:94185672 T G 0.098219 3.0899e-05
1:94191124 C T 1.761614 2.5052e-05
1:94218240 T C 0.024532 -1.7433e-05
1:94219943 G A 1.966685 7.7410e-06
1:94227918 C T 0.132352 -7.4898e-06
1:94230987 A C 0.107054 -5.2512e-05
1:94234055 C A 0.072466 -3.2213e-06
1:94241520 A G 0.074469 5.3590e-06
1:94252029 C A 0.041631 -3.6334e-05
1:94264932 C G 0.088260 1.2328e-05
1:94275924 T C 0.039018 -2.9364e-05
1:94279478 C T 0.025428 -2.8447e-05
1:94280439 A G 0.029310 6.3064e-05
1:94281353 A G 0.046438 2.8140e-06
1:94286056 A G 0.142472 -1.1907e-05
1:94286574 T C 0.075092 -3.0996e-05
1:94315213 C T 0.083804 -3.3920e-05
1:94330375 T G 0.891771 1.1342e-04
1:94331015 G T 0.027953 -4.2376e-05
1:94332151 A G 0.569879 1.1115e-04
1:94339851 T C 0.026820 -1.1594e-05
1:94339862 A G 0.042611 4.6931e-06
1:94341267 G A 0.855054 1.1273e-04
1:94342061 T C 0.053011 1.9557e-05
1:94342564 A C 0.677878 1.1985e-04
1:94353573 T C 0.712524 -3.6864e-05
1:94361019 G A 0.534721 -4.2688e-05
1:94369666 C T 0.036253 8.1384e-06
1:94375307 T C 0.062940 2.7086e-06
1:94385268 A G 0.044620 1.4009e-06
1:94393310 C T 0.040527 -3.3241e-05
1:94400986 G A 0.345875 -4.3755e-05
1:94409457 T G 0.040495 -4.3830e-06
1:94423602 C G 0.731921 9.2471e-06
1:94423977 C T 0.069717 -2.2384e-05
1:94425257 T C 0.622118 4.1555e-06
1:94429970 C T 0.050583 3.0210e-07
1:94432010 C A 0.046136 1.8888e-05
1:94444481 A G 0.645991 1.3014e-05
1:94449342 C T 0.712540 -2.7959e-06
1:94457197 G A 0.062339 -4.2792e-06
1:94457555 G A 0.088838 -1.5845e-05
1:94460343 T G 0.142894 7.0900e-06
1:94461717 A C 0.073326 -1.8504e-05
1:94462630 A G 0.313083 -8.9991e-06
1:94463617 T C 0.026087 -2.2599e-05
1:94465132 G T 0.233450 4.6136e-05
1:94467447 A G 0.116509 1.7103e-05
1:94468808 T C 1.951972 1.5113e-06
1:94469543 A C 0.332171 -1.2974e-05
1:94469631 C T 0.453075 -8.6101e-06
1:94471075 G A 1.887425 -7.5111e-06
1:94472654 G A 0.040511 -8.1266e-06
1:94474328 C T 0.375928 1.3915e-05
1:94474727 G A 0.135318 6.7717e-05
1:94476388 G C 0.500123 1.9617e-05
1:94476467 A T 0.136656 3.6146e-05
1:94478847 A G 0.258491 5.3076e-05
1:94481596 G A 0.483316 -2.2514e-05
1:94482263 A G 0.038814 6.1602e-06
1:94485491 G A 0.248452 -4.6891e-05
1:94486406 C T 0.497478 -6.2297e-05
1:94487354 A G 1.130482 -2.9638e-05
1:94489975 C A 1.081061 -2.3172e-04
1:94496602 T G 0.078198 1.4658e-05
1:94498295 G A 0.102328 4.6724e-06
1:94500680 G A 0.051472 -3.9349e-06
1:94501594 C A 1.099300 -1.3885e-04
1:94503197 C A 1.354009 -7.3507e-06
1:94504545 T C 0.381966 8.2398e-06
1:94505971 A G 0.043228 -1.1055e-05
1:94509224 G A 0.041069 2.2832e-05
1:94512565 T C 0.097732 4.0707e-06
1:94512893 T C 1.005369 2.5573e-05
1:94513101 T C 0.437609 -5.5641e-05
1:94514082 T C 0.026301 -1.4273e-05
1:94517254 G C 0.020101 7.5072e-06
1:94523113 A G 1.085579 1.3790e-05
1:94525623 G A 1.568367 1.5017e-06
1:94527088 C T 0.100588 1.4851e-06
1:94529743 G A 0.564926 -9.8753e-06
1:94533042 G A 0.096560 -2.2499e-05
1:94534354 A G 0.672548 1.2741e-05
1:94535689 C A 0.140836 2.7909e-05
1:94536067 T C 0.438342 -2.1903e-05
1:94537642 A C 0.406063 2.7051e-06
1:94538011 A G 0.634364 3.9644e-06
1:94541849 G A 0.135510 3.0006e-05
1:94542770 T G 1.831798 -3.6471e-06
1:94544233 A G 0.160954 2.7471e-05
1:94544234 C T 0.660289 -1.6123e-05
1:94545160 T C 0.502025 -2.9452e-05
1:94548080 G C 0.394040 3.7513e-06
1:94553438 T C 1.086764 -5.0360e-05
1:94556894 G A 1.809022 4.9113e-06
1:94558774 G C 1.530900 -4.6826e-05
1:94561271 G A 0.024168 1.5008e-05
1:94561272 C A 0.415979 -1.3627e-04
1:94563916 C T 0.582999 -8.2889e-07
1:94564483 T C 0.076030 -1.1803e-05
1:94565787 G A 0.077699 -1.1485e-05
1:94572434 T C 0.409954 -2.5497e-05
1:94573178 A C 0.035827 7.3093e-06
1:94573920 G A 0.187641 7.3334e-06
1:94574053 A C 0.984397 5.1635e-07
1:94575308 C T 0.801833 -4.1497e-06
1:94577744 A G 0.489266 4.3540e-06
1:94578763 T C 0.037006 1.3033e-05
1:94580906 T C 0.441507 -1.1005e-05
1:94581001 A C 0.089257 8.9935e-06
1:94594521 C A 0.764983 2.9384e-05
1:94597552 T G 0.334314 7.6667e-06
1:94598043 C T 1.306757 2.0489e-05
1:94599486 G A 0.136743 -3.3668e-05
1:94608533 A G 0.531868 1.1466e-05
1:94609670 G T 0.068143 3.5669e-06
1:94611300 G A 0.163898 -1.5395e-05
1:94623267 G T 0.068364 -1.2069e-05
1:94635028 A G 0.684756 7.5354e-06
1:94646439 A G 0.101760 -2.1240e-05
1:94656533 G A 0.128262 5.9006e-06
1:94659778 T C 0.050898 2.4987e-05
1:94660855 C T 0.040446 -2.6384e-05
1:94690795 C T 1.842100 -2.5588e-05
1:94703970 G A 0.025743 -7.2648e-06
1:94716150 T G 0.033338 5.3959e-06
1:94727624 A G 0.457889 -4.2714e-05
1:94729650 A G 0.097472 1.1269e-05
1:94735720 A G 0.036840 -1.4565e-05
1:94749750 C G 0.093723 -1.3043e-05
1:94811410 A C 0.150051 2.1627e-05
1:94816328 G A 0.053157 -3.6831e-05
1:94827910 T C 0.034205 -1.0064e-05
1:94845537 A G 0.038622 2.4925e-05
1:94848657 T C 0.066452 -1.6236e-05
1:94854214 A G 1.278469 -9.9043e-06
1:94860096 G C 0.069668 -2.9205e-05
1:94860173 A G 0.047454 3.6945e-05
1:94867056 G T 0.132598 7.7596e-06
1:94875127 A G 0.143167 -2.8530e-05
1:94889002 A G 0.044348 2.7326e-05
1:94889676 C A 0.053754 -9.4423e-06
1:94893508 G A 0.114896 -9.4768e-06
1:94917402 C T 0.242778 -2.2801e-05
1:94937670 T G 0.032462 1.3318e-05
1:94940206 T C 0.047766 5.5235e-05
1:94941890 A C 0.192030 -3.8537e-05
1:94947352 G A 0.036210 -1.5147e-05
1:94950830 G T 0.037668 1.5335e-05
1:94957565 G T 0.026700 -3.5302e-05
1:94980123 A G 0.628499 -2.6988e-07
1:94987788 G T 0.028609 2.2651e-05
1:94989777 G A 0.979571 -4.2599e-05
1:95002211 A G 0.899964 -3.0163e-05
1:95022996 G A 0.317932 -3.7622e-07
1:95023585 A G 0.291800 3.3293e-05
1:95027644 T C 0.153937 2.1047e-05
1:95028444 A G 0.196207 -9.0126e-06
1:95030752 G A 0.353454 4.4818e-06
1:95044298 G A 0.371196 -7.9612e-06
1:95047798 G T 0.362127 -5.9470e-06
1:95051600 T C 0.208291 -2.1406e-06
1:95055132 T C 0.376918 -2.5861e-06
1:95058328 G A 0.126136 -1.0453e-05
1:95058953 A G 0.180575 6.8314e-06
1:95065020 G A 1.606642 -5.4172e-07
1:95070041 C T 1.606687 -4.5317e-06
1:95072140 C T 0.090990 -1.7885e-05
1:95073933 A T 1.757848 2.3106e-06
1:95074230 T C 1.739049 -6.4054e-05
1:95081446 A G 0.072135 -1.8670e-05
1:95081587 C A 0.599442 2.1214e-05
1:95086409 G T 0.146000 -2.6194e-06
1:95087824 T C 0.046496 1.4982e-05
1:95090042 C A 1.697122 -2.2221e-05
1:95091670 T C 0.025012 -4.6581e-05
1:95092605 G C 0.083609 2.7556e-05
1:95098450 G T 0.024065 -2.9173e-05
1:95099540 G A 0.902476 -1.4456e-05
1:95101185 T C 0.081428 -7.4555e-05
1:95110434 A G 0.772799 -2.7873e-05
1:95116807 G A 0.831792 4.9516e-05
1:95119790 A G 0.569422 -2.8386e-05
1:95120174 T C 0.081178 2.1812e-05
1:95121248 G A 0.034685 -1.0673e-05
1:95122518 G T 1.007345 1.4409e-05
1:95126836 C T 0.384812 4.5508e-05
1:95132518 A G 0.166790 -2.2301e-05
1:95133615 G A 0.184360 -3.1100e-05
1:95133924 C T 0.065520 -4.0778e-06
1:95134246 T C 0.030991 -2.6431e-05
1:95135185 C T 0.965575 -4.4807e-05
1:95136696 T C 0.045545 5.4586e-06
1:95141527 C T 1.909786 -4.6873e-06
1:95142778 A G 0.085651 1.4986e-05
1:95144800 G A 0.750435 -3.4135e-05
1:95145447 T C 0.043108 2.9298e-05
1:95145769 G A 0.237721 1.1533e-04
1:95146131 T C 0.157127 6.3977e-05
1:95148962 G C 0.022114 -7.6815e-06
1:95151837 T C 0.979707 -4.1025e-05
1:95154613 A G 0.971476 -4.7578e-05
1:95160537 T G 0.057084 2.0851e-05
1:95169659 C G 0.067896 1.2135e-06
1:95171212 C T 0.037022 -9.7596e-06
1:95171460 G A 0.337238 -2.4873e-05
1:95171707 A G 1.425434 -4.2898e-05
1:95175811 T C 1.162389 -3.3296e-05
1:95176552 C T 0.056760 2.2686e-05
1:95184056 C A 0.741522 -6.5126e-05
1:95191055 T C 0.055448 1.5427e-05
1:95195533 T C 0.072784 -3.1439e-07
1:95196478 C T 0.079338 -9.2226e-05
1:95198833 G T 0.667725 9.8243e-06
1:95201507 C G 1.093950 -4.9927e-05
1:95202007 C T 0.361559 -1.1708e-04
1:95212662 A G 0.443646 -1.7492e-05
1:95220414 T C 1.350361 2.7748e-05
1:95220538 A G 0.892972 3.9166e-05
1:95231974 G T 0.354720 1.3658e-04
1:95234857 C A 0.553877 -4.5819e-05
1:95236869 T C 0.052391 3.1690e-05
1:95238755 C T 0.417144 -2.0073e-05
1:95240622 T C 1.862169 -5.0833e-05
1:95241901 T C 0.023711 -8.1740e-06
1:95248098 C T 0.144666 2.7466e-05
1:95269324 T G 0.034860 -3.3512e-06
1:95281724 T G 0.034065 2.5438e-05
1:95289449 G A 0.325323 -2.4239e-05
1:95297449 A G 0.117226 3.8261e-05
1:95297742 T C 1.079185 -3.0663e-05
1:95307974 A G 0.653638 -1.5930e-05
1:95312639 G A 0.114646 -1.5257e-05
1:95312671 G A 0.410850 -4.4340e-05
1:95314443 T C 0.093642 4.2011e-06
1:95315177 A G 0.030235 -5.7487e-05
1:95315687 T G 1.741282 -1.4025e-05
1:95316019 A G 0.069191 2.1079e-05
1:95317344 C T 0.968860 -7.7906e-06
1:95318362 T G 0.051631 2.3529e-05
1:95321573 C G 0.524954 -2.4711e-05
1:95327187 G A 0.025178 3.1232e-05
1:95327466 A G 0.394322 -1.5160e-05
1:95330372 A G 1.500568 2.5022e-06
1:95330745 A G 0.456204 2.1655e-05
1:95332864 T C 0.641440 2.2491e-05
1:95333551 C G 0.034373 -6.9560e-06
1:95335462 G A 0.107171 2.0947e-05
1:95338238 G A 0.400918 -6.4502e-05
1:95340172 G T 0.135403 2.2095e-05
1:95342507 A G 0.395887 -2.4771e-05
1:95349437 T C 0.735368 -2.5165e-05
1:95350096 G A 0.187823 -1.0719e-05
1:95351544 T C 1.677865 4.0377e-05
1:95356258 A G 0.242174 2.1630e-05
1:95358096 G A 1.213624 -1.9299e-05
1:95360198 A C 0.038018 -3.4653e-05
1:95363001 C T 0.215023 -1.8876e-05
1:95364699 A G 0.035211 4.6702e-06
1:95367773 G A 0.085898 -8.1967e-07
1:95368998 C T 0.026311 -2.0102e-05
1:95376730 C T 0.092954 -1.2179e-05
1:95377723 T C 0.048473 1.6818e-05
1:95380794 G A 0.187281 -3.0096e-05
1:95384905 C T 0.095194 -3.8785e-05
1:95391212 T C 0.099131 -3.7594e-05
1:95391663 C A 1.957739 1.1144e-05
1:95396698 T C 0.069013 -1.0629e-05
1:95398039 T G 0.169270 2.7995e-05
1:95408216 C T 0.055510 3.7494e-07
1:95412323 G A 0.041887 -6.4956e-06
1:95413168 A G 1.771747 -1.7056e-05
1:95414510 T C 0.053822 2.0104e-06
1:95416890 C T 0.315455 -6.0687e-06
1:95417171 C A 0.032101 8.0476e-06
1:95423291 G A 1.059379 4.4557e-06
1:95424844 C T 0.134702 -2.1169e-05
1:95430699 C A 0.121079 -2.7684e-06
1:95433586 C G 0.021689 2.0874e-05
1:95436390 A G 0.385516 -2.3917e-05
1:95482151 T C 0.156540 -3.5207e-05
1:95495325 A G 0.024464 -3.6068e-05
1:95497140 A C 0.038797 -6.7347e-05
1:95505835 G A 0.466023 -1.7137e-05
1:95509914 C T 0.053718 1.0735e-05
1:95524556 G A 0.062982 2.0922e-05
1:95531645 C T 0.078507 2.7266e-06
1:95538424 T C 0.028109 8.0524e-06
1:95539562 T C 0.114779 -3.1316e-05
1:95541060 A G 0.065053 1.3010e-05
1:95544755 G A 0.062128 2.2035e-05
1:95545604 T C 0.274928 -4.6681e-06
1:95549438 T C 0.103006 -4.4575e-05
1:95551154 T C 0.367625 -2.3410e-05
1:95560382 C T 0.848277 2.5928e-05
1:95577624 C T 0.089208 -5.2404e-05
1:95580488 G A 0.071730 -4.1751e-06
1:95589180 C T 0.037337 1.7865e-05
1:95593457 G T 0.528579 3.5837e-05
1:95599803 T C 0.062628 -2.6454e-05
1:95599964 A G 0.166336 1.2954e-05
1:95602221 G A 0.135526 1.9537e-05
1:95611650 G A 0.262866 -2.2462e-06
1:95621452 C A 1.083690 -1.2121e-05
1:95621857 C G 0.054192 -2.6483e-05
1:95636932 T G 0.481573 3.8153e-05
1:95639195 T G 0.435892 -1.6961e-05
1:95644652 G A 0.020478 -1.2017e-06
1:95644959 T C 0.076942 8.0603e-06
1:95651783 C G 1.082476 2.3742e-05
1:95653238 T C 0.032922 2.3773e-05
1:95657959 C A 0.205750 -1.8052e-05
1:95661200 A G 0.165716 1.2278e-05
1:95664827 T C 0.060109 2.8210e-05
1:95682938 A G 1.563595 -6.7932e-05
1:95687635 T C 0.056685 2.3769e-05
1:95690116 G A 0.530475 -2.7630e-05
1:95692065 T C 0.078562 -2.8623e-05
1:95692262 A G 0.068383 -2.7382e-06
1:95706336 A G 0.050804 -4.1900e-05
1:95709758 T G 0.053290 1.6619e-05
1:95709939 G T 1.741515 -6.4873e-06
1:95717531 G A 0.473001 5.1618e-05
1:95719656 C T 0.273152 6.6498e-05
1:95732089 T C 0.093626 -3.5181e-05
1:95743461 T C 0.989299 1.0511e-07
1:95743494 T C 0.367970 2.5414e-06
1:95743595 G T 0.421493 -2.9151e-05
1:95748412 A G 0.050203 -6.1870e-07
1:95749339 T C 0.046987 -3.4290e-06
1:95757234 T A 0.128970 1.0682e-05
1:95775349 T C 0.165660 -2.4906e-05
1:95777223 T C 0.059522 1.9988e-06
1:95783037 A G 0.708535 9.7708e-06
1:95802200 A G 0.023970 2.1198e-07
1:95817008 T C 0.393699 -1.4351e-05
1:95828401 A G 0.156981 -1.1202e-05
1:95833778 A C 0.812476 -7.9420e-06
1:95839310 C T 0.136471 -2.1289e-05
1:95841999 A G 0.119261 -1.6034e-05
1:95850173 T C 0.142790 -6.2335e-06
1:95854231 T C 0.241236 -1.9811e-05
1:95886801 T C 0.030563 1.6364e-05
1:95896914 T C 0.117184 5.9367e-06
1:95898898 C A 0.254940 -4.6751e-06
1:95903597 C T 0.891430 1.9338e-06
1:95914869 A G 0.042326 4.2996e-06
1:95916885 A G 0.150353 -2.1773e-06
1:95917846 G A 0.128090 -1.4999e-05
1:95925978 A G 0.044351 -2.0146e-05
1:95946445 G T 0.054945 -8.3343e-06
1:95947071 C T 0.082635 4.8316e-06
1:95947337 A G 0.267430 -9.2995e-06
1:95966161 C T 1.134974 1.4447e-05
1:95981281 C T 0.066854 1.1506e-05
1:95982096 T C 0.082168 4.6125e-05
1:95985365 C T 0.117479 1.9280e-05
1:95986339 T G 0.141768 -1.0952e-05
1:95991004 A G 0.021043 -2.0954e-05
1:95993281 T C 1.890969 7.4379e-06
1:96002621 T G 0.037794 1.1429e-05
1:96002732 G A 0.026174 -5.1937e-05
1:96014856 T C 0.050466 -2.4098e-05
1:96016579 A G 1.179773 2.3496e-05
1:96021278 G A 0.032887 2.8596e-05
1:96028036 G A 1.681016 7.5830e-06
1:96029619 G A 0.063709 -5.6451e-06
1:96040541 T G 0.068711 1.5409e-05
1:96043511 T C 0.691796 2.4945e-05
1:96047723 C A 0.145773 1.0097e-04
1:96058120 T C 0.045980 -5.0157e-06
1:96058550 A G 0.339257 -7.0502e-06
1:96059015 G A 0.063667 -3.2423e-06
1:96072754 C T 1.495790 -2.0245e-05
1:96078924 T C 0.218701 -2.8455e-05
1:96080116 T C 0.284510 5.4897e-05
1:96080784 C T 0.527878 -3.7936e-05
1:96096192 G A 0.231668 -3.6721e-05
1:96102889 C G 1.939361 5.0184e-05
1:96105444 G A 0.077828 8.1164e-06
1:96117681 A G 0.088572 2.9388e-05
1:96123814 A G 1.139902 8.1111e-06
1:96124935 C T 1.338455 -1.3491e-05
1:96133997 A C 0.186869 -2.2615e-05
1:96138526 A G 0.462128 6.8978e-07
1:96144179 A G 1.820584 -8.3089e-06
1:96145123 T C 0.060496 8.8036e-06
1:96145968 G A 1.008958 4.5828e-08
1:96150205 C T 0.043147 -2.8893e-05
1:96155920 G A 0.023746 5.2202e-06
1:96156562 G A 0.158289 -2.5793e-05
1:96157416 C A 0.093191 -1.1693e-05
1:96158100 A G 0.056961 4.6033e-05
1:96163412 T C 0.843428 3.1631e-05
1:96163518 G A 0.023029 -6.8103e-06
1:96164656 A G 0.727279 -3.6362e-05
1:96164887 A G 0.033163 -5.3513e-06
1:96176977 A C 0.079860 1.4515e-05
1:96176986 T C 0.046938 -3.0314e-05
1:96177309 T C 0.112835 3.7702e-06
1:96190933 C T 0.020686 -1.1053e-05
1:96193545 A G 0.051690 -4.3063e-05
1:96196776 C T 0.972436 5.1240e-05
1:96207819 A G 0.056341 -1.9529e-05
1:96209290 C G 0.040079 7.7248e-06
1:96233623 T C 1.584346 -2.9676e-06
1:96238561 T C 0.037950 4.3792e-06
1:96250406 T G 0.714046 -4.6397e-05
1:96255329 T C 0.074550 5.1151e-05
1:96269860 C T 0.901109 -6.3261e-06
1:96271468 G A 0.444285 -4.9795e-06
1:96282449 A G 0.054828 7.0241e-05
1:96283287 T C 0.045828 -8.8241e-06
1:96292998 T C 0.054244 2.1080e-05
1:96296978 G A 1.785113 -2.2575e-05
1:96297639 C T 0.095031 -1.7144e-05
1:96303277 T C 0.073330 -3.0244e-05
1:96306763 T C 0.021250 1.3775e-05
1:96309271 T C 0.298918 -3.3771e-05
1:96309286 A G 1.270186 -8.3168e-08
1:96313905 A C 0.491691 8.6091e-07
1:96318113 A G 0.027129 -2.5851e-05
1:96329929 G A 0.113373 6.4358e-06
1:96368020 T C 0.768806 3.2325e-06
1:96385539 A G 0.123173 -5.1361e-05
1:96397315 A G 0.974364 -5.7868e-05
1:96400228 C T 0.073177 1.1485e-06
1:96413348 G A 0.034516 2.4438e-05
1:96413433 C T 0.484440 -2.4090e-05
1:96413879 A G 0.037304 -5.6190e-05
1:96430666 C T 0.052728 2.4901e-05
1:96441429 C T 0.085096 4.1171e-05
1:96449073 G A 0.465052 -2.0084e-05
1:96461063 A C 0.133462 5.8198e-06
1:96462513 C T 1.239503 -7.9529e-05
1:96468325 A C 0.038297 2.6798e-05
1:96469262 A C 0.056666 5.4052e-05
1:96474334 A G 0.505404 -4.2254e-05
1:96489212 A G 0.381638 -1.9280e-05
1:96492489 C A 1.821850 3.9448e-05
1:96500593 T C 0.556344 -1.7456e-05
1:96515589 G T 0.083213 -2.6137e-05
1:96525308 A G 0.114659 -1.5753e-05
1:96532142 T G 0.045614 -1.4667e-06
1:96537802 G T 0.020848 4.3336e-06
1:96538712 C G 0.059087 -3.3217e-05
1:96539243 T C 1.816195 3.6003e-05
1:96544224 G T 0.061992 4.3991e-06
1:96548258 C T 0.122056 -1.6803e-05
1:96548536 C A 0.732930 2.3206e-05
1:96563522 A G 0.086612 -4.1488e-05
1:96570359 G T 1.039190 2.2648e-05
1:96590780 T C 0.028765 2.8272e-05
1:96597055 C T 0.869985 -3.4797e-06
1:96597502 C A 0.627389 -2.7421e-05
1:96603354 T C 0.231642 -5.0408e-06
1:96608470 G T 0.067439 -3.3073e-05
1:96610271 C T 0.763934 3.9461e-06
1:96624520 G A 0.147429 -1.2150e-05
1:96638427 A G 0.184408 -7.3108e-06
1:96641018 A G 0.046185 -1.6191e-05
1:96644922 T C 0.044036 2.2129e-05
1:96646424 T C 0.289868 1.1096e-07
1:96649611 A G 1.603045 -6.9145e-06
1:96674597 G A 0.506131 -8.3784e-06
1:96691401 T G 1.888308 -2.9644e-05
1:96694035 C T 0.091032 6.5121e-06
1:96717936 C T 1.234657 -2.0859e-06
1:96723805 A G 0.084051 2.5557e-05
1:96737029 G A 0.303602 -1.7598e-05
1:96763525 A G 0.244557 -1.1107e-05
1:96770142 G A 0.239993 8.2184e-06
1:96770685 G A 1.235270 4.3768e-06
1:96770732 G A 0.384007 -1.1360e-05
1:96773506 A G 0.204250 6.4235e-06
1:96785327 G A 0.023376 -2.5067e-05
1:96831542 G A 0.082950 4.7030e-06
1:96851552 G A 0.370407 -1.1061e-05
1:96855345 C T 0.045851 -6.1549e-06
1:96861107 A G 0.049853 3.8233e-06
1:96864652 G A 0.058704 -1.9303e-05
1:96874593 A G 0.883627 -3.2209e-05
1:96880566 T C 0.029777 2.7266e-05
1:96884287 A G 0.568302 -3.3526e-05
1:96887339 C T 0.038093 2.9634e-06
1:96887774 T C 1.760435 2.2693e-06
1:96894180 C T 0.131553 -2.6686e-05
1:96917476 T C 0.578812 -3.4103e-05
1:96943994 C T 1.197434 1.5023e-05
1:96944183 T C 0.739415 -4.0320e-05
1:96944797 C A 1.186979 1.6203e-05
1:96949269 A G 0.052543 2.3865e-06
1:96953839 T C 0.050911 2.9409e-05
1:96957150 A C 0.062547 -3.6694e-06
1:96961160 T C 0.023831 -9.5971e-06
1:96961723 G A 0.602256 -1.8838e-05
1:96964159 A C 1.782728 6.9432e-07
1:96975762 T C 1.928546 -3.6610e-06
1:96993603 T G 0.497838 -2.5007e-05
1:96993993 A G 0.061654 -3.4949e-05
1:97000181 C T 0.673541 -1.9461e-05
1:97001927 T C 0.029917 -1.9169e-05
1:97031756 C T 0.592691 5.3450e-05
1:97034911 G A 0.032621 5.6760e-05
1:97035383 G A 0.044439 3.6252e-05
1:97036113 A G 0.124559 -1.4611e-05
1:97037083 C T 0.720534 -3.8312e-05
1:97066695 G A 0.038729 -2.7970e-05
1:97068665 C A 0.041667 1.4273e-05
1:97083638 C T 0.128288 -1.1694e-04
1:97089501 T C 0.619031 -1.7878e-05
1:97095657 A C 1.342714 8.9630e-06
1:97099142 A G 0.526499 1.5226e-05
1:97099941 C T 1.349459 1.0313e-05
1:97110912 A G 0.068977 -1.5159e-05
1:97111780 T C 0.673129 -3.3029e-05
1:97113915 G T 0.353636 1.6478e-05
1:97123895 A G 0.040745 4.5910e-05
1:97123961 T C 0.057143 -1.1623e-05
1:97151495 T C 1.015995 -2.3022e-05
1:97152180 T C 0.101263 1.1714e-05
1:97164226 T C 0.111656 1.7525e-05
1:97164343 G A 0.346433 9.6805e-06
1:97184946 C T 0.045445 3.9277e-05
1:97189091 A G 1.019027 -2.6723e-05
1:97213467 A G 0.090802 1.6231e-05
1:97222906 G A 0.118031 -1.1899e-05
1:97226675 G A 0.196025 1.8034e-05
1:97245046 G A 0.282270 3.2033e-05
1:97250201 C T 0.032523 -1.7823e-05
1:97272456 G A 0.355953 6.5883e-06
1:97276688 C T 0.670266 -3.4412e-05
1:97283126 T G 0.153807 -1.8814e-05
1:97286215 C T 0.082171 -3.0552e-05
1:97286338 C T 0.109995 1.0691e-05
1:97291778 G A 0.193893 -8.8276e-06
1:97293254 C T 0.225614 4.4606e-07
1:97312384 C T 0.188686 2.0492e-06
1:97316509 A G 0.082639 -2.3862e-05
1:97329398 A C 0.093989 -1.6227e-05
1:97353273 C G 0.185106 6.5371e-06
1:97380346 T C 0.044280 -2.6638e-06
1:97398828 C A 0.053598 -8.1897e-06
1:97404186 T C 0.062132 -1.8168e-05
1:97410506 C T 0.149633 -1.7476e-05
1:97426655 C T 0.037346 1.1387e-05
1:97431052 C A 0.888051 2.7227e-05
1:97432920 T C 0.257933 -5.3531e-05
1:97445538 C T 0.529021 1.1276e-05
1:97451677 G A 1.642216 3.3405e-05
1:97453507 C T 0.071317 -4.2338e-06
1:97456509 G T 0.049356 -2.0283e-05
1:97458722 T C 0.453776 4.4699e-06
1:97462677 C T 0.822739 -1.0248e-06
1:97463424 C T 0.071200 5.5384e-05
1:97473587 A C 0.382099 1.4532e-05
1:97482757 A G 1.546584 -1.9835e-05
1:97515472 C T 0.024454 8.2354e-06
1:97526678 G A 0.176206 -6.6585e-06
1:97527976 T C 0.119226 -3.0622e-05
1:97529318 A C 0.361663 2.2953e-05
1:97543470 C T 0.030485 -2.9177e-05
1:97550191 C T 1.650132 -9.5534e-07
1:97552480 G T 0.156374 4.5248e-06
1:97553128 C T 0.302910 -7.1661e-05
1:97560451 T C 0.050778 3.1491e-06
1:97567534 A C 0.569902 -4.3773e-05
1:97576002 G A 0.049463 1.4027e-05
1:97576677 C T 0.082658 -1.0055e-05
1:97583114 G T 0.036580 -1.0936e-05
1:97586731 T G 0.028638 -2.7965e-05
1:97588830 T C 0.618158 -4.7027e-05
1:97595899 C T 0.041251 7.7124e-06
1:97602898 C T 0.384955 3.9782e-05
1:97606375 T C 0.181072 -5.4868e-05
1:97606764 T C 0.685629 2.8396e-05
1:97606979 T C 0.038742 -2.2235e-06
1:97607299 G A 0.041917 4.6606e-06
1:97626106 A G 0.329666 3.6018e-05
1:97635830 C T 0.463829 -1.5617e-05
1:97639351 T C 0.048668 -8.8113e-06
1:97641552 T C 0.090633 -1.6536e-05
1:97646993 T C 0.024957 1.5447e-06
1:97649209 T G 0.267829 -7.7505e-06
1:97654726 C G 0.057983 -3.3222e-05
1:97657086 C T 1.242512 3.2251e-05
1:97663193 A G 0.038233 -2.6527e-05
1:97664561 T C 0.222943 1.0892e-05
1:97667195 C T 0.036587 2.9529e-05
1:97668221 C T 1.921062 -1.1733e-05
1:97668984 T C 0.025915 -6.4871e-06
1:97676684 T C 0.068876 7.6049e-06
1:97680878 T C 0.081097 -4.1963e-07
1:97685484 C T 0.216477 4.0164e-06
1:97699757 C T 0.283331 9.0495e-05
1:97700245 C T 0.128337 1.6039e-04
1:97714813 A G 0.072583 -1.5228e-05
1:97717200 T C 0.188001 -2.8747e-05
1:97717279 C A 0.119885 -3.7754e-06
1:97720465 C T 0.806188 2.6638e-05
1:97721488 A G 1.329552 3.0822e-05
1:97723601 T G 1.555426 3.1523e-05
1:97724009 T C 0.703867 1.4924e-05
1:97730142 A G 0.050142 7.4434e-06
1:97730636 A G 0.055215 -7.3403e-06
1:97736555 C A 0.020092 -2.5512e-05
1:97736657 C T 0.032669 -3.3040e-06
1:97743702 G C 0.720820 -4.3296e-05
1:97746529 A G 0.078637 3.3863e-05
1:97765025 A C 0.143748 -5.2985e-05
1:97766486 T C 0.046373 -1.2967e-05
1:97770920 T C 0.086375 -2.1220e-05
1:97772282 T C 0.060457 2.6557e-05
1:97775113 G A 0.572252 3.1022e-05
1:97779535 G A 0.564891 1.2946e-05
1:97781409 T C 0.020939 -9.7348e-06
1:97781484 T C 0.057987 6.1991e-05
1:97789950 T G 0.120553 -9.2102e-08
1:97790135 A G 0.071025 3.8433e-06
1:97792597 G A 0.043549 2.0369e-05
1:97792723 G A 0.034815 9.1303e-06
1:97800505 C G 0.020157 -7.5145e-08
1:97806602 A G 0.107482 -7.7667e-06
1:97813117 C T 0.045526 -2.5663e-06
1:97814358 C T 0.041845 -3.2076e-05
1:97819667 G C 0.469947 4.0041e-06
1:97820533 A G 0.121715 -1.7757e-05
1:97830969 T C 0.296935 1.2802e-05
1:97831009 T C 0.111660 -7.4595e-07
1:97845053 G T 0.474942 2.3428e-06
1:97853443 C T 0.497261 -2.0719e-05
1:97856946 T C 0.402628 9.4307e-06
1:97862029 A G 0.112416 -8.9887e-06
1:97876523 C G 0.586018 -1.0290e-05
1:97877321 G T 0.362747 1.0782e-05
1:97882937 C T 0.026905 -2.0170e-06
1:97884294 C A 0.076498 2.5750e-06
1:97887414 C T 1.096177 -1.1984e-05
1:97888287 C T 0.069866 3.4175e-06
1:97893792 T G 0.030981 1.7436e-05
1:97896489 G A 1.755459 -3.5937e-05
1:97901556 C T 0.064904 -5.9947e-06
1:97912721 A G 1.690825 -8.2747e-05
1:97915624 G A 0.094096 -2.8354e-05
1:97917523 A G 0.114649 -7.0431e-06
1:97918306 T C 0.862640 -1.3502e-05
1:97918650 T C 0.062330 4.6296e-05
1:97919354 C T 0.045902 2.2924e-05
1:97931922 C T 0.035597 1.0813e-05
1:97932256 C T 0.435882 1.9070e-05
1:97934085 C T 0.071470 3.1007e-06
1:97935510 C T 0.177930 5.8574e-06
1:97936889 A C 0.363172 -1.2578e-05
1:97946041 G T 1.753700 -4.4782e-05
1:97953329 G T 0.064079 -1.7538e-05
1:97955794 T C 0.027015 1.3734e-05
1:97959669 C T 0.041764 4.8707e-05
1:97961780 T C 0.036152 4.5521e-05
1:97961878 T C 0.026947 -1.0325e-05
1:97968615 G A 1.209219 -4.4904e-07
1:97970943 T C 0.072005 -7.7051e-06
1:97973252 A C 0.395699 -2.7332e-05
1:97974231 A G 0.033419 1.5463e-06
1:97977364 A G 0.127535 1.3308e-05
1:97977688 T G 0.103321 2.0976e-05
1:97979931 A G 0.047876 -5.2388e-05
1:97981395 C T 0.406621 -2.9999e-05
1:97981421 T C 0.044640 -5.9325e-05
1:97989751 T C 0.188826 -3.2287e-05
1:97992505 T C 0.316806 8.5110e-06
1:97999555 G A 0.050823 4.5431e-05
1:98002240 T G 0.469084 3.7883e-05
1:98004418 T C 0.348053 -3.7513e-05
1:98005263 G A 0.097660 5.4412e-06
1:98006101 G A 0.180767 -1.0989e-05
1:98006991 C T 0.047269 5.1968e-05
1:98010282 G A 0.212903 3.4670e-06
1:98020955 T C 0.264119 3.5206e-05
1:98026801 G A 0.419377 4.6957e-05
1:98030023 T C 0.051229 -4.7269e-05
1:98039419 T C 0.046247 8.4405e-05
1:98039905 A C 0.099887 1.2153e-05
1:98073410 A G 0.153797 -2.1260e-05
1:98074768 G A 0.077721 2.9453e-05
1:98075762 T C 0.218321 2.3595e-05
1:98078993 C T 0.251762 3.6938e-05
1:98088937 C A 0.100481 1.3432e-05
1:98098879 A G 0.346622 -1.4557e-05
1:98101326 A C 0.060019 -3.2774e-05
1:98112078 C T 0.048746 -3.3321e-05
1:98118470 T C 0.077647 1.0096e-05
1:98124237 T C 0.028670 -9.4056e-06
1:98125067 T G 0.045601 2.6888e-05
1:98141828 T C 0.039304 1.8039e-05
1:98143204 A C 0.049161 -2.0308e-05
1:98146504 C T 0.035415 7.5985e-06
1:98162362 G A 0.177076 -3.4513e-05
1:98165091 C T 0.178816 -5.1841e-07
1:98194785 T C 0.060635 -7.8546e-05
1:98208612 C T 0.042900 2.5323e-05
1:98209110 C T 0.362215 1.5795e-05
1:98209131 A G 0.070074 -2.8492e-05
1:98210616 C T 0.029177 -4.0907e-07
1:98218887 T C 0.112666 1.9756e-06
1:98241291 T C 0.416988 5.3457e-05
1:98249477 T C 0.057896 2.9820e-05
1:98264873 C T 0.078737 -2.8297e-06
1:98266009 C T 0.109076 -2.6400e-05
1:98268404 C T 0.033607 2.4060e-05
1:98301471 A C 0.077851 2.0408e-06
1:98310643 T C 0.045435 -6.6327e-06
1:98315893 G A 0.449657 1.2728e-05
1:98332868 T C 0.153112 2.1578e-05
1:98334676 C A 0.045737 2.4346e-06
1:98335202 C T 0.160827 -1.4254e-05
1:98342408 C G 0.061521 -1.5468e-05
1:98348277 C A 0.055429 -3.1082e-06
1:98348885 A G 1.567322 -1.3456e-05
1:98352053 T A 1.567033 -1.1955e-05
1:98355399 C T 0.024220 -4.0428e-06
1:98371201 G T 0.068818 -2.1246e-05
1:98377499 A G 0.027054 -2.7967e-05
1:98384122 T C 0.067955 6.0174e-05
1:98391159 T G 0.029099 -7.8688e-06
1:98393340 C T 0.046535 -1.7545e-05
1:98404096 C T 0.137987 1.2221e-06
1:98409565 T C 0.106927 -1.6635e-05
1:98416866 A G 0.047194 -2.5575e-06
1:98425905 G A 0.033114 -2.7454e-06
1:98442483 C T 0.047762 -1.5320e-05
1:98449946 T C 0.047269 6.3845e-07
1:98451459 G A 0.994911 9.3391e-06
1:98460525 T C 0.059691 2.6060e-05
1:98464653 T C 0.068844 -3.8199e-06
1:98465840 A G 0.034208 5.2898e-06
1:98471787 A C 0.060314 4.1409e-06
1:98482877 G A 0.025730 -2.2719e-05
1:98485339 C T 0.048054 2.6100e-06
1:98492609 A G 0.066299 6.0512e-05
1:98500045 C G 0.621715 9.9046e-06
1:98502934 T G 1.621624 1.2584e-05
1:98510109 C G 0.157500 9.7337e-05
1:98521650 A C 0.039765 5.1780e-05
1:98527700 A G 0.172970 -1.8388e-05
1:98528798 T C 0.045276 -2.9501e-06
1:98552832 T A 1.593824 8.8868e-06
1:98553641 A G 0.065734 4.1080e-05
1:98556115 C T 1.641502 6.4243e-06
1:98560276 T C 0.169409 -9.6702e-06
1:98565744 T C 0.166157 4.2329e-05
1:98573222 A G 0.054127 -1.2155e-05
1:98579686 A G 0.026924 -4.3147e-05
1:98584868 C T 0.053264 -3.1110e-05
1:98586215 A G 0.101565 -1.2018e-05
1:98596406 G T 0.051119 5.6732e-06
1:98611758 T G 0.048373 1.1483e-05
1:98611959 T C 0.074407 2.5936e-05
1:98612001 T G 0.065033 -1.1552e-04
1:98622407 T C 0.592847 -2.1609e-05
1:98622590 C T 0.552699 1.5283e-05
1:98622974 T C 0.110413 1.9572e-05
1:98624368 T G 0.036895 9.5235e-06
1:98631919 C T 0.087371 -3.3618e-06
1:98637193 C T 0.536282 -2.0433e-06
1:98644672 A G 0.206081 1.7727e-05
1:98646441 C A 0.043231 2.3407e-06
1:98651527 G A 0.862088 1.1130e-05
1:98652088 G T 0.622037 -2.0954e-05
1:98653072 C T 0.048587 -3.0360e-06
1:98654113 A G 0.927741 1.8605e-05
1:98659529 T C 0.485329 -3.6861e-05
1:98661480 T C 0.163570 6.5230e-06
1:98663176 G T 0.177154 -1.3952e-06
1:98663557 G A 0.032345 -1.6881e-05
1:98669432 T G 0.303942 1.8497e-05
1:98672549 C T 1.241246 3.1461e-05
1:98674895 G A 0.055384 -3.6251e-06
1:98683104 T C 0.096875 -1.0039e-05
1:98687691 T C 0.533198 -3.9012e-05
1:98698077 T C 0.021390 2.9013e-05
1:98708633 T C 0.099777 2.5503e-05
1:98709161 G A 0.082058 -1.4640e-05
1:98722783 A G 0.081139 -1.0248e-05
1:98727701 T C 0.270728 -1.1188e-05
1:98727780 A C 1.307393 -1.2006e-05
1:98728204 G A 0.797704 -8.1313e-06
1:98733591 A G 0.047818 -5.2658e-09
1:98741545 G T 0.175898 -2.6158e-06
1:98745188 G A 0.067708 -1.9628e-05
1:98758989 C T 0.659698 1.4907e-05
1:98759512 G A 0.051300 1.4503e-05
1:98768569 T G 0.027405 -2.1990e-05
1:98775586 G T 0.032922 1.6845e-05
1:98779892 T C 1.119862 2.0792e-05
1:98780457 T C 0.058607 6.2830e-06
1:98783413 C T 0.827741 2.2090e-05
1:98784279 C T 0.164836 1.0658e-05
1:98784785 C T 1.973511 9.1107e-06
1:98790075 C T 0.085781 -9.6747e-06
1:98790932 T G 0.096343 -1.6329e-05
1:98800142 C T 0.923291 -3.1129e-05
1:98807555 C G 0.031829 -9.2725e-06
1:98808593 T G 0.025214 9.6668e-06
1:98808760 T C 1.510747 -2.3546e-05
1:98809131 C T 0.057899 1.3701e-05
1:98811537 G T 0.059373 -1.0425e-05
1:98814316 C T 0.064741 3.8771e-07
1:98814370 A G 0.568542 2.9071e-06
1:98814626 C T 0.311904 7.4427e-05
1:98816298 C T 0.678829 -2.8886e-05
1:98818587 G A 0.248630 2.4289e-05
1:98820506 G A 0.057682 -2.3632e-05
1:98821573 A G 0.051550 -1.0166e-05
1:98825164 T C 0.217201 -9.6006e-06
1:98825637 C T 0.049038 1.8759e-05
1:98827096 T G 0.534435 2.4546e-05
1:98833455 G T 0.085063 -1.8376e-05
1:98835554 C T 0.033633 2.1213e-05
1:98836767 T C 0.031530 -3.3150e-06
1:98838141 G A 0.767631 5.7572e-06
1:98851189 T C 0.963494 -3.8296e-06
1:98854006 A G 0.065936 1.7865e-05
1:98862739 G C 0.053579 8.3619e-05
1:98874734 G A 0.025197 1.2431e-05
1:98875469 T G 0.908296 8.1318e-06
1:98878330 A G 0.362702 3.2690e-08
1:98891837 G A 0.289427 -1.1875e-05
1:98891908 A G 1.198310 -1.5668e-06
1:98893133 T C 0.375539 1.1652e-06
1:98895137 G A 0.031368 1.5079e-05
1:98902121 C A 0.045052 -5.1107e-06
1:98908831 T C 0.055818 2.1563e-05
1:98911086 C A 0.062073 -2.4305e-05
1:98911334 C T 0.063823 -2.2981e-06
1:98920735 C T 0.525113 1.1241e-05
1:98926885 C T 1.726163 4.8600e-05
1:98934687 T C 0.058925 6.1342e-06
1:98937471 C G 0.319409 4.5189e-05
1:98939709 T C 0.083882 3.4118e-05
1:98941719 G A 0.033098 -2.2256e-05
1:98948007 A G 0.119050 -2.4235e-06
1:98953131 C G 0.058827 6.0548e-06
1:98956298 G A 0.031160 9.6262e-06
1:98956593 A G 0.089617 -2.9740e-05
1:98957516 C T 0.055104 -1.8456e-05
1:98960728 A G 1.776275 -4.2309e-06
1:98964498 G A 0.322145 -1.4384e-05
1:98964518 C T 0.132534 -1.0572e-05
1:98974898 C T 0.023795 -7.3702e-06
1:98983475 T C 0.047564 -2.3754e-05
1:98990865 A G 0.035847 7.9637e-06
1:98993681 A G 1.393728 -1.6013e-05
1:98999861 C T 0.044536 -8.4289e-07
1:99006987 G A 0.022721 -4.0753e-05
1:99012285 T C 0.031975 -2.0897e-05
1:99026183 T C 0.084460 -1.6057e-05
1:99027481 T C 0.229051 1.8922e-05
1:99034320 A G 0.071879 3.3566e-05
1:99040868 T C 0.551936 -3.7842e-05
1:99059684 C T 0.133832 -1.9921e-06
1:99064622 T C 0.035354 6.7145e-06
1:99093871 G A 0.219048 2.0384e-05
1:99096030 A G 0.062252 -2.9241e-05
1:99118506 A C 0.260669 5.8478e-06
1:99119617 G A 0.020744 1.1549e-05
1:99121504 T C 0.030641 -1.1401e-05
1:99121829 G A 0.035032 -6.4223e-06
1:99124683 A G 0.064004 4.0010e-05
1:99125746 C T 0.093402 -5.6097e-06
1:99130461 G A 0.498569 2.0348e-05
1:99135001 C T 0.121874 2.9470e-05
1:99149370 T C 0.023581 3.5827e-05
1:99170631 G A 1.931669 9.1521e-06
1:99177253 A G 0.716451 1.3043e-05
1:99179608 T C 0.684324 4.1275e-05
1:99183608 C T 0.033205 -1.7348e-05
1:99200416 G A 0.577140 -4.7244e-05
1:99200470 A G 0.027226 3.0575e-05
1:99220941 A G 1.044393 1.2197e-05
1:99225045 A C 1.621189 -2.9173e-05
1:99225627 A G 1.974903 1.1975e-05
1:99229595 G T 0.033120 -2.5771e-05
1:99242094 C G 0.068614 1.1212e-05
1:99243315 A G 1.975225 3.4462e-06
1:99249098 A G 0.542092 -2.1808e-05
1:99257749 C T 0.030228 5.8623e-06
1:99283988 T G 0.061190 5.5105e-07
1:99293779 T G 0.613104 2.7998e-05
1:99310348 C T 0.458343 -5.0921e-05
1:99324312 A G 0.075472 2.0717e-05
1:99326002 T C 0.114977 2.8868e-06
1:99326083 G A 0.164115 5.0544e-05
1:99328439 G C 0.711209 -8.2095e-06
1:99348836 G A 0.209878 1.2596e-04
1:99352578 A G 0.027242 1.0089e-05
1:99354511 T C 0.052615 -3.6091e-05
1:99360740 C T 0.032890 -3.5515e-05
1:99362433 T G 0.074544 -7.2284e-07
1:99365592 G A 0.035276 -3.3256e-05
1:99377017 A G 0.027684 -3.0259e-05
1:99378914 A G 1.544971 -2.4928e-05
1:99392575 G A 0.432146 -3.1114e-05
1:99396796 T C 0.053660 6.4522e-06
1:99399788 C T 0.063595 3.9508e-05
1:99400981 A G 0.037963 -1.5245e-05
1:99401474 T C 0.027849 -1.8269e-05
1:99401931 T C 1.857950 1.4861e-04
1:99410385 C T 0.465328 5.8366e-06
1:99413510 T C 0.101669 1.9698e-05
1:99414053 T C 1.207314 1.1672e-05
1:99416814 A G 0.163609 1.4204e-05
1:99418392 T C 0.026428 -2.9430e-05
1:99419230 A C 0.270218 7.7289e-07
1:99423838 C T 0.254203 2.3463e-05
1:99429789 T C 1.546409 1.0282e-04
1:99432899 A G 0.052141 8.5284e-06
1:99434899 T C 0.183100 3.1562e-06
1:99440612 T C 0.041316 -1.3027e-06
1:99445471 T C 0.330870 -1.2600e-05
1:99445922 T C 0.038285 2.4175e-05
1:99446721 A G 0.059879 9.2656e-06
1:99457011 G A 0.056880 8.0652e-06
1:99464107 C T 0.056013 -4.1445e-08
1:99469397 G T 0.033464 -1.8333e-05
1:99478764 G A 0.048782 2.4502e-05
1:99480755 G A 0.045698 -9.9297e-06
1:99482158 A G 0.488821 -7.9137e-06
1:99484386 C A 0.177186 1.7940e-06
1:99492338 T C 0.076670 1.4090e-05
1:99494582 C A 0.128002 -6.2841e-06
1:99517636 A G 0.027830 2.0504e-05
1:99520159 C T 0.035016 2.7347e-05
1:99521314 A G 1.355580 6.1205e-06
1:99522062 A G 0.182841 -9.5172e-07
1:99524047 G A 1.852578 -2.1259e-05
1:99532399 G A 0.060778 7.9853e-05
1:99536344 T C 0.040657 8.0912e-06
1:99541927 C A 0.043919 1.7781e-05
1:99542001 T C 1.830474 -1.5218e-05
1:99542463 G A 0.313284 -2.2549e-04
1:99550710 G A 0.152366 -3.8312e-05
1:99551140 G A 0.065666 -2.8195e-05
1:99551808 C T 1.687998 -2.0545e-05
1:99558971 C T 1.394640 3.3511e-05
1:99564128 C A 0.173668 3.7256e-05
1:99567164 C T 0.194724 -3.2448e-05
1:99580658 C T 0.149827 -4.3080e-05
1:99581029 C T 1.160753 -1.7068e-06
1:99588970 A G 0.070606 -2.3643e-05
1:99589425 A G 0.047249 -2.3361e-06
1:99595775 T C 0.051011 3.2977e-05
1:99603449 T C 0.145221 4.6223e-05
1:99610115 C T 0.306146 -3.5515e-06
1:99614315 G A 0.024000 -3.3562e-06
1:99615891 G A 0.386987 6.3672e-06
1:99633193 T C 0.027865 -3.9540e-05
1:99636186 C T 0.385731 9.9852e-06
1:99636587 G A 0.130651 1.0560e-05
1:99643963 T G 0.685742 1.1909e-05
1:99644928 G A 0.075014 1.8367e-05
1:99655264 G T 0.058120 1.4167e-05
1:99665296 A G 0.188719 6.7175e-06
1:99669654 T C 0.060940 -7.3242e-07
1:99671728 T C 0.044133 -3.1384e-06
1:99689054 A G 0.067098 -8.0004e-06
1:99689845 C T 0.028044 -2.9096e-05
1:99692027 G A 0.400915 -1.2067e-05
1:99692996 G A 0.038236 5.8407e-06
1:99694037 G A 0.133222 5.1492e-06
1:99705201 A G 0.020806 1.6033e-05
1:99705540 A G 1.074440 -5.4811e-06
1:99728698 A G 0.064456 -2.7329e-05
1:99728806 G A 0.066588 1.2468e-05
1:99730942 G A 0.027346 4.5593e-06
1:99732202 T C 0.552160 -8.5602e-06
1:99733964 T G 1.013168 -2.0421e-05
1:99746347 T A 0.192059 -7.6843e-06
1:99747869 C T 0.030722 -2.1750e-05
1:99751185 A G 0.891301 -2.0317e-05
1:99753878 C T 0.027288 -2.0995e-05
1:99754070 A G 0.050495 2.3488e-06
1:99762785 A G 1.032319 6.2033e-06
1:99775704 T G 0.167735 2.4188e-05
1:99776168 A C 0.152262 2.2016e-06
1:99780284 C T 0.915524 -1.8301e-05
1:99780991 C A 0.121027 -1.8034e-05
1:99781455 A G 0.039346 5.4000e-06
1:99790208 G C 0.068211 -5.7243e-06
1:99791342 G A 0.068464 3.1363e-05
1:99792544 A C 0.912012 -1.3656e-05
1:99800813 G A 0.359826 -6.6992e-05
1:99800965 T C 0.448920 -3.1144e-05
1:99802789 T C 0.148419 -2.5511e-05
1:99811487 G A 0.218003 -9.1839e-06
1:99813716 G T 0.026122 8.6360e-06
1:99815439 C T 0.031274 -1.0793e-05
1:99825186 C T 0.027781 4.0100e-06
1:99826204 C T 0.036529 3.9062e-05
1:99834791 G C 1.913463 -2.2737e-05
1:99841806 G A 0.080487 9.7955e-06
1:99843013 T C 0.059301 -4.0148e-06
1:99845402 G A 0.217665 5.3953e-05
1:99852417 C A 0.061083 -1.8214e-05
1:99874416 T G 0.033565 -2.6598e-05
1:99890696 T G 0.092392 -1.0164e-05
1:99894554 T G 0.628009 -1.7999e-05
1:99901988 A G 0.054332 1.7541e-05
1:99903100 G A 0.655465 1.3773e-04
1:99905884 T C 0.037953 -3.3206e-05
1:99906088 A G 0.050122 -2.3647e-06
1:99907647 G A 1.897211 -2.2862e-05
1:99920286 A G 0.082363 3.7593e-05
1:99920416 C T 0.079377 9.8657e-06
1:99931618 T C 0.064605 -1.8658e-05
1:99951627 A G 0.116097 -1.1422e-05
1:99952500 C T 0.458031 -4.9239e-05
1:99954194 C T 0.502402 1.8462e-05
1:99956689 C T 0.987766 1.3147e-05
1:99957207 G A 1.151100 1.5292e-05
1:99959579 T C 0.081116 -5.1167e-05
1:99962833 A G 1.194724 -3.9045e-05
1:99963687 G A 1.397997 1.8513e-06
1:99969159 C G 1.205289 -3.5556e-05
1:99992372 T G 0.855603 -1.7648e-05
1:99998481 T C 0.083661 -4.8697e-05
1:100003419 T C 0.085544 6.3814e-05
1:100005950 A G 0.026337 -4.9096e-05
1:100007258 T C 0.094531 1.1647e-05
1:100010999 A G 0.568935 1.5229e-05
1:100012891 A G 0.097618 -1.7509e-06
1:100023153 G T 0.203766 6.6041e-05
1:100023657 G A 0.063206 -1.0831e-05
1:100026125 A G 0.041300 1.1724e-05
1:100027217 A C 0.268329 -3.1389e-05
1:100032054 T C 0.113169 -1.8557e-05
1:100039250 T C 0.079503 -4.4665e-06
1:100040100 G A 0.269696 -1.5598e-05
1:100040528 A G 0.184269 -9.8099e-06
1:100042449 A G 0.095427 3.6070e-07
1:100049785 A C 1.027638 2.6836e-05
1:100051383 A G 1.952221 4.1175e-05
1:100059601 A G 0.087189 2.3599e-05
1:100060529 A G 1.388584 3.5754e-05
1:100065823 G A 0.052560 -2.3873e-05
1:100069727 C T 0.077514 -1.8746e-05
1:100075104 A G 0.052079 -5.6325e-06
1:100075329 G C 0.102146 1.8405e-05
1:100079353 C A 0.161051 -2.5796e-05
1:100081772 A G 0.344148 -4.3995e-06
1:100083263 G A 0.247653 3.7453e-06
1:100086858 G A 0.532393 -3.5121e-05
1:100087162 G A 0.407909 -1.2506e-05
1:100091422 C T 0.159704 -1.0105e-05
1:100091852 C A 0.363831 -9.1758e-06
1:100093163 G A 0.059743 1.8251e-05
1:100100105 T C 0.084953 9.4895e-06
1:100103934 C T 0.250234 -1.0584e-05
1:100107131 C A 1.059314 1.9823e-05
1:100108685 C T 0.277340 -3.4439e-05
1:100112736 A C 1.916459 8.8060e-06
1:100116900 C T 0.025723 -2.0484e-05
1:100130710 G A 1.234475 -6.8658e-06
1:100143603 T G 1.240941 -4.0397e-05
1:100146431 A G 0.080737 -6.2949e-06
1:100148203 A G 0.059256 1.7284e-07
1:100151835 A G 0.061557 -5.1442e-06
1:100154899 C T 0.023467 2.4949e-06
1:100159300 C T 0.134789 -9.3969e-06
1:100166084 T C 0.020900 -5.6480e-06
1:100172901 A G 0.340623 9.4121e-07
1:100174670 T C 0.069863 -3.7060e-06
1:100185458 C T 0.036064 6.5149e-06
1:100188316 T C 0.508222 -3.6063e-06
1:100200184 T C 0.419491 5.5061e-06
1:100203648 T C 0.636747 -4.0121e-06
1:100205588 G A 0.047967 5.5536e-06
1:100206823 C T 0.183694 8.7465e-06
1:100234367 A C 0.147617 -4.7421e-06
1:100237108 A G 0.064569 -3.7725e-06
1:100254060 A C 0.032393 -1.4856e-05
1:100254636 T C 0.046178 -1.1982e-05
1:100257778 C T 0.415303 9.5970e-06
1:100275417 A G 0.240129 1.6986e-05
1:100276239 G C 1.059772 2.6273e-06
1:100281679 A C 0.651486 2.1566e-05
1:100290107 A G 0.046493 -1.7341e-05
1:100291462 A G 0.137195 -7.5558e-05
1:100292878 T C 0.057133 4.8354e-06
1:100292904 C T 1.763383 1.0130e-05
1:100307760 A G 0.084862 2.2498e-05
1:100316589 G A 1.008962 -1.8242e-05
1:100318245 G T 0.032900 -2.7995e-06
1:100327026 T C 0.330769 1.6102e-06
1:100327183 C T 0.028761 8.4958e-07
1:100335626 A G 0.046613 -1.8219e-05
1:100335977 G A 0.036146 5.1734e-06
1:100340782 T G 0.021224 9.1302e-07
1:100353675 A G 1.393264 -2.0111e-05
1:100354674 T G 0.032180 -2.2260e-05
1:100358103 T C 0.285074 -6.9453e-06
1:100361925 A G 0.102977 6.4190e-05
1:100365849 A G 0.040823 -1.9708e-05
1:100368640 G A 0.920448 -2.2953e-05
1:100372065 T C 0.098930 -2.3217e-07
1:100377295 A G 0.059126 -3.6844e-06
1:100377973 C T 0.023097 -2.4157e-06
1:100394941 T C 0.037132 -2.1226e-05
1:100411287 C T 0.297925 5.7853e-06
1:100430720 A G 0.607044 3.8468e-05
1:100443397 T C 0.089991 8.0208e-06
1:100458794 A G 0.083333 3.8198e-06
1:100468560 G A 0.116441 5.7146e-05
1:100500416 C T 0.093386 5.4239e-05
1:100515033 C T 0.022542 1.7964e-06
1:100543521 C T 0.038473 -3.1770e-05
1:100575933 A G 0.832395 -2.9843e-05
1:100580608 G T 0.059204 1.8737e-05
1:100598867 T C 1.697207 -5.2350e-05
1:100616955 G A 0.024321 -1.6776e-05
1:100617033 A G 0.127451 -5.0699e-05
1:100623922 C T 0.089867 8.0843e-06
1:100632949 T C 0.050609 -1.0919e-05
1:100643730 G A 0.093473 6.7305e-05
1:100644474 T C 0.822476 -2.0146e-05
1:100656661 C T 1.700303 -3.5701e-05
1:100672060 C T 1.811466 -1.3431e-06
1:100678671 T C 0.051576 -5.6223e-05
1:100703069 T C 1.714276 -3.0895e-05
1:100707296 T C 0.101468 -2.7362e-06
1:100709301 G A 1.706295 -9.5417e-06
1:100709949 C A 0.042306 -4.4087e-06
1:100716167 G A 1.680484 -1.6041e-05
1:100732601 C A 0.108430 1.1537e-05
1:100732855 C T 0.199917 1.3603e-05
1:100739833 A C 0.050138 1.1813e-05
1:100740485 C T 0.033714 1.8789e-05
1:100757176 G T 0.107245 2.2804e-05
1:100757824 T C 0.068795 5.7482e-06
1:100764242 G A 0.026554 -2.1444e-05
1:100764827 C T 0.046704 -6.0908e-06
1:100766593 G A 0.092279 2.8363e-05
1:100768163 T C 0.068958 5.2307e-05
1:100784154 C T 0.207126 2.4641e-05
1:100788209 C T 0.091834 5.5076e-05
1:100790248 C G 0.154310 1.7822e-05
1:100794061 T C 0.408822 2.1042e-05
1:100796120 C T 1.053991 2.6315e-06
1:100800092 G A 1.123244 -6.0604e-06
1:100814398 T C 0.365613 4.7675e-05
1:100818728 G T 0.558795 -1.1198e-05
1:100821493 G C 1.872358 4.6483e-05
1:100822776 A G 0.718207 -2.8360e-05
1:100833965 A G 0.344697 2.0658e-05
1:100861729 A G 0.063248 1.6208e-05
1:100863864 A G 0.345667 2.3290e-05
1:100864133 G A 0.052628 -6.6726e-06
1:100877778 C T 0.165333 9.7238e-06
1:100883188 G A 0.787970 1.9584e-05
1:100894096 G C 0.051161 -1.4299e-05
1:100898871 T C 0.035961 -8.2801e-06
1:100901900 G C 0.123708 1.7675e-05
1:100914270 G A 0.026616 2.9749e-05
1:100920240 T C 0.345901 1.5441e-05
1:100931073 C A 0.753762 -2.0951e-06
1:100965313 C T 0.036782 -4.4943e-05
1:100975680 T C 0.199427 -1.3082e-05
1:100975996 G C 0.077355 -4.8149e-06
1:100991834 A G 1.108232 1.8896e-06
1:100995524 T C 0.046746 1.0353e-05
1:100995710 G A 0.021078 5.0943e-06
1:100998783 C G 0.056036 4.9721e-05
1:101002833 T C 0.267661 1.0770e-05
1:101007055 T C 1.846657 3.0714e-06
1:101012650 C A 0.096128 -6.4448e-05
1:101013907 C A 0.076280 -4.7845e-06
1:101027524 C T 1.119385 1.1602e-06
1:101029715 G A 0.165956 -2.1389e-05
1:101031293 C T 0.095593 8.9456e-06
1:101031689 A G 0.401882 1.3095e-05
1:101041174 A G 1.101263 7.9698e-06
1:101041488 A G 0.146556 -3.4717e-05
1:101045590 G A 0.064680 -3.4156e-05
1:101050425 A C 0.045029 -1.8629e-05
1:101056656 C A 0.028570 1.0738e-06
1:101071668 C T 0.225127 1.7734e-05
1:101074905 G A 0.140054 6.3406e-06
1:101077834 A G 1.635718 -1.8466e-05
1:101084092 T C 1.966445 1.9812e-05
1:101092090 T G 0.277606 -8.4498e-07
1:101092222 T C 0.053722 -2.0501e-05
1:101092594 G A 0.922431 -3.3044e-06
1:101094662 A G 0.197603 -1.7773e-05
1:101105069 C T 0.078919 -3.9173e-06
1:101105310 T C 0.724997 1.1325e-05
1:101108366 A G 0.144647 -3.9719e-05
1:101108849 T C 0.039067 2.2195e-06
1:101110600 T G 0.065127 -7.2571e-06
1:101111633 G C 0.111274 2.8410e-05
1:101122198 C G 0.060970 2.6902e-05
1:101123278 A G 0.153086 1.5834e-05
1:101138519 A G 0.060548 -6.5799e-06
1:101139367 T C 0.426355 9.6023e-06
1:101141256 T G 0.047191 -6.2568e-06
1:101157297 A G 0.051998 -2.0476e-05
1:101170837 A C 0.070791 3.5472e-06
1:101170999 T C 0.291099 3.8686e-06
1:101177133 T G 0.947311 -7.3637e-06
1:101178176 T C 0.035915 -2.5197e-06
1:101189459 A G 0.062703 -2.5189e-05
1:101192142 G A 0.060635 3.2048e-05
1:101197289 G A 1.954033 -1.9033e-05
1:101197585 T C 0.049113 1.9040e-05
1:101198708 T C 0.380583 -1.2096e-05
1:101199147 G A 0.330292 8.8066e-06
1:101199886 G A 0.239165 3.6807e-05
1:101199979 G A 1.950245 1.2594e-05
1:101203827 A G 1.936382 1.3265e-05
1:101204644 G A 1.358083 -2.3606e-05
1:101210049 G C 0.050180 1.4151e-05
1:101215043 C A 0.156017 -4.7567e-05
1:101220815 G A 0.086086 -2.1408e-05
1:101226787 A C 0.819117 -3.5420e-05
1:101230427 C T 0.048450 1.6908e-05
1:101238110 G A 0.086242 3.2522e-05
1:101255080 A C 0.541842 -2.8514e-06
1:101255697 T C 0.066692 -9.5110e-06
1:101260583 A G 0.871757 -3.0009e-05
1:101262806 T C 0.110228 2.3890e-05
1:101271534 G A 0.328267 -4.5800e-05
1:101274933 G A 0.039255 8.4477e-08
1:101276203 G T 0.053283 -1.2858e-05
1:101296067 C T 0.883799 4.5496e-05
1:101297277 G A 0.117499 8.5916e-06
1:101298178 T C 0.044903 1.0740e-05
1:101302813 A G 0.119842 -9.5197e-06
1:101315036 G A 0.175258 1.5389e-05
1:101315934 G A 0.245511 -2.3091e-05
1:101324152 G A 0.335368 -6.0918e-05
1:101331536 C T 1.231028 9.0534e-06
1:101335803 C T 0.067562 1.2322e-05
1:101348100 A C 1.287210 -1.5078e-05
1:101362582 A C 0.067938 3.6261e-05
1:101364772 T C 0.020082 3.3287e-07
1:101378647 G A 1.674018 -3.1857e-05
1:101393037 G A 0.050180 -3.0142e-05
1:101407519 G A 0.593275 -1.0963e-04
1:101424561 G A 0.588413 -9.3471e-05
1:101428415 T C 0.087981 1.3398e-05
1:101437177 C T 0.034675 -2.6095e-05
1:101438051 G A 0.139119 2.0623e-06
1:101442367 G T 0.313612 -6.4055e-05
1:101447140 A G 0.050888 -1.6610e-05
1:101447628 T C 0.041358 2.6786e-05
1:101462232 A G 0.188245 5.3097e-06
1:101507607 T C 0.043780 2.3699e-05
1:101549316 G A 0.552754 2.2882e-05
1:101551926 C T 0.180932 -1.3963e-05
1:101552751 A G 0.073989 -1.8268e-06
1:101555154 C T 0.041186 1.7590e-08
1:101558483 G A 0.022049 1.7253e-05
1:101563652 T C 0.445967 -5.7508e-06
1:101566957 A G 0.054394 7.5675e-06
1:101573408 T C 0.219863 -1.3024e-05
1:101589141 C T 0.042449 2.1477e-05
1:101595983 C A 0.470622 -4.0171e-05
1:101602275 T C 0.031790 -2.6399e-05
1:101604215 T C 0.035052 -1.8320e-05
1:101604554 A G 0.326757 3.0847e-05
1:101604781 A G 0.230463 -5.8095e-05
1:101609690 T C 0.041332 -1.9418e-05
1:101613653 T C 0.021020 -1.9958e-06
1:101620729 G A 0.227192 -6.4839e-07
1:101623138 A G 0.102260 1.4243e-05
1:101623846 T C 0.024347 1.6470e-05
1:101633006 A G 0.051424 -1.7770e-05
1:101638999 A G 0.398759 -1.0749e-05
1:101655220 T C 0.497900 1.3870e-05
1:101656160 C T 1.389863 -3.6554e-05
1:101659269 C T 0.194282 -3.6819e-05
1:101659430 C T 0.495206 -1.7182e-05
1:101659587 G T 0.284182 8.7848e-07
1:101660122 G T 1.055653 4.4796e-05
1:101661568 C A 0.912723 -2.4789e-05
1:101664634 C T 0.316419 1.7292e-06
1:101664777 T C 0.283721 -5.5326e-05
1:101667109 T G 0.322538 3.9829e-05
1:101667758 G A 0.609216 1.4793e-05
1:101673366 C T 1.252597 -2.7222e-06
1:101680399 A G 0.091584 -2.5620e-05
1:101682050 C T 0.205759 -2.8922e-05
1:101684595 C T 0.059863 -1.3551e-05
1:101687757 A G 0.784399 2.7065e-05
1:101688079 T C 0.293481 -1.3191e-05
1:101690323 G T 0.195246 3.0131e-06
1:101698388 C A 0.100001 5.8786e-06
1:101701432 C T 0.722050 -2.0381e-05
1:101703249 C T 0.060723 -2.4517e-05
1:101704496 C T 0.120686 1.5987e-06
1:101704577 G C 0.041868 -2.0087e-05
1:101706246 C T 0.038879 -5.4582e-06
1:101709563 C T 0.102691 -3.8578e-06
1:101711964 G T 1.539216 -7.5160e-06
1:101718276 A G 0.360663 -6.2404e-06
1:101721067 A C 0.057191 -5.8320e-06
1:101724951 T C 0.181234 -1.6315e-05
1:101725425 C T 0.048259 2.4879e-05
1:101725544 G A 1.900139 -1.9410e-05
1:101733328 C T 0.166897 -1.3667e-05
1:101747088 G A 1.635874 -4.6714e-05
1:101748071 T C 0.112237 9.0022e-06
1:101749974 G A 1.025363 -1.2914e-05
1:101754800 T C 0.245281 -1.8825e-05
1:101755242 G A 0.988919 2.3719e-05
1:101761668 A G 0.037421 2.9718e-05
1:101762215 A G 0.182062 1.2628e-05
1:101763998 G A 0.064904 8.6387e-06
1:101765894 G A 0.218577 -1.7117e-05
1:101768868 C A 0.963939 -2.9501e-05
1:101769433 T C 0.617739 -1.9752e-05
1:101770502 G T 0.329698 -3.3910e-06
1:101773104 A G 0.582184 -2.5478e-06
1:101774695 C T 0.043854 -1.2891e-05
1:101779472 C T 0.456805 -2.8193e-05
1:101779915 T C 0.065027 4.1563e-05
1:101780415 T G 0.044776 -2.6854e-05
1:101789837 G T 0.066958 -4.7437e-06
1:101793457 G A 0.900590 -7.7642e-06
1:101796311 T C 0.051222 -6.8292e-06
1:101796616 G A 1.731960 -1.6367e-05
1:101810561 C T 0.131667 -1.9322e-06
1:101812021 C T 0.058126 -2.3314e-05
1:101815407 G C 0.050859 -1.1275e-07
1:101834003 C A 0.140103 -1.1071e-05
1:101837079 T G 0.554809 -3.2767e-05
1:101842746 G A 0.060794 2.3616e-05
1:101843254 G A 0.228831 2.8536e-05
1:101845454 T C 0.081814 1.8480e-05
1:101846849 C A 0.863484 -4.1597e-06
1:101849429 A G 0.099144 6.3115e-06
1:101851025 C A 0.248890 -1.9548e-06
1:101855146 G T 0.517115 4.5239e-05
1:101857117 T C 0.859050 -8.4681e-06
1:101859432 G A 0.950196 -1.8470e-05
1:101864021 C G 0.175294 5.0756e-06
1:101867800 A G 1.867577 4.2229e-05
1:101870673 C T 0.046003 6.1067e-06
1:101884637 A G 0.025752 2.0170e-05
1:101895945 C A 0.193195 -2.0119e-05
1:101899294 G T 0.042657 -1.6287e-05
1:101904701 A G 0.044513 2.1502e-05
1:101909451 T C 0.043935 -3.3094e-05
1:101927483 G T 0.176015 -2.6325e-06
1:101931879 A G 0.069652 3.4983e-05
1:101931907 T C 0.029647 -1.8508e-05
1:101937089 C T 1.872241 6.2458e-06
1:101937381 G A 1.396195 -1.7768e-05
1:101937714 G A 0.233235 4.0538e-06
1:101938477 A G 1.021380 -7.6836e-06
1:101940474 T G 0.188946 -1.1424e-05
1:101953743 A C 0.471521 1.8311e-05
1:101965251 T C 0.316578 3.6719e-06
1:101972663 G A 0.839062 2.5113e-06
1:101972985 T C 0.249955 -7.1282e-06
1:101974800 T C 0.050447 4.7654e-06
1:101976328 A C 1.682545 1.1143e-06
1:101985888 T C 0.670646 8.6295e-06
1:101992136 C G 0.138811 1.5750e-05
1:101998590 A C 1.913476 -7.0405e-06
1:102013455 A G 0.082214 6.0068e-06
1:102013815 C T 1.573158 -3.2373e-06
1:102022363 G A 0.563488 3.2507e-06
1:102023226 T C 0.492609 -4.0029e-05
1:102027865 A G 0.051333 -2.8358e-06
1:102028329 T G 0.183844 -7.8381e-06
1:102033588 C G 1.778635 -1.2237e-05
1:102034837 C A 0.809051 5.7902e-06
1:102034953 C T 0.029764 1.6360e-05
1:102039674 T C 0.025960 -1.4467e-05
1:102039854 A G 0.252785 1.3114e-06
1:102040140 T C 0.082366 -2.1610e-05
1:102040534 C T 0.874111 9.7529e-05
1:102052957 C A 1.456022 1.6169e-05
1:102056844 G A 0.369732 6.1248e-06
1:102062792 G A 0.073359 -4.4620e-05
1:102075464 C T 0.075624 1.3178e-05
1:102086116 G T 0.088105 -3.5159e-06
1:102088369 A G 0.077893 7.5256e-07
1:102091296 A G 1.544130 9.0447e-06
1:102096132 T C 0.041719 -1.4009e-05
1:102097044 C T 0.079662 2.7842e-06
1:102107148 C T 0.129531 -8.0852e-06
1:102115372 C T 0.081590 2.5409e-06
1:102135141 C T 0.099199 -6.6640e-05
1:102148528 A G 0.060749 -9.3212e-07
1:102149506 G A 0.084817 -4.7104e-05
1:102149562 G A 0.062453 -4.7817e-06
1:102155106 T C 1.591451 -1.2470e-05
1:102155565 T C 0.024110 9.5483e-06
1:102159815 G A 0.029803 -1.1974e-05
1:102165584 T C 0.053673 7.4228e-06
1:102178555 A C 0.032140 6.9642e-05
1:102178629 A G 0.085787 -3.6720e-05
1:102178886 A C 0.046227 -2.8473e-05
1:102179093 G A 0.032471 1.3573e-05
1:102179536 C T 0.126110 8.0905e-06
1:102188345 C T 0.729918 1.8520e-06
1:102190696 G A 0.112095 9.1643e-06
1:102192265 T C 0.104460 -4.2355e-05
1:102201064 T C 0.027797 2.6951e-06
1:102201856 C T 0.366421 5.0639e-06
1:102205531 T G 0.030008 6.4627e-06
1:102205555 A T 0.066624 1.2036e-05
1:102210368 T C 0.037194 -1.8323e-05
1:102211705 G A 1.472761 -5.2937e-06
1:102219810 A C 0.035529 -1.6772e-05
1:102226192 G A 0.030452 3.9039e-05
1:102235232 G A 0.160334 2.2381e-05
1:102236122 A C 0.269066 1.4031e-07
1:102238288 G A 0.614425 5.2235e-06
1:102248457 C A 0.062976 -2.0419e-06
1:102253122 C A 0.180565 -5.4993e-06
1:102256664 C A 0.065806 -3.1110e-06
1:102257615 T G 0.041952 3.5255e-06
1:102259925 G T 0.030826 4.0926e-05
1:102261644 G T 0.053215 2.9273e-05
1:102261905 G A 0.029579 -1.0474e-05
1:102263363 G A 0.023406 -4.0258e-05
1:102268924 C T 0.052926 -6.7296e-06
1:102274126 A G 1.313732 -1.6477e-05
1:102275190 C T 1.139249 -8.0437e-06
1:102275732 C T 0.409127 2.0617e-05
1:102283539 T C 0.791845 1.3889e-05
1:102284828 G A 1.396948 2.2600e-05
1:102285043 C T 0.228535 -1.9967e-05
1:102285115 C T 0.555504 1.4578e-05
1:102285285 C T 0.881738 -1.2581e-05
1:102285522 T G 1.006323 -6.5157e-06
1:102286699 G A 0.055780 1.4626e-05
1:102287652 C A 1.417601 5.0015e-05
1:102291558 A G 0.120196 -6.0923e-05
1:102294664 A G 0.154281 -1.0838e-05
1:102295275 A C 0.094629 3.9112e-06
1:102296144 G T 0.335232 1.9633e-05
1:102297302 T C 0.079594 -3.2201e-05
1:102297422 G A 0.078659 4.0315e-06
1:102297845 C T 1.091945 -8.6501e-06
1:102298789 G A 0.058642 6.6086e-05
1:102299395 C T 0.061489 8.5068e-07
1:102302831 T C 0.422123 7.9859e-06
1:102302923 C T 0.705120 -4.4050e-06
1:102307177 T C 0.056195 -1.0011e-05
1:102308337 T C 0.067007 -2.2375e-05
1:102310279 A C 0.269043 -6.8185e-06
1:102312412 A G 0.050697 -2.8069e-05
1:102322439 C T 0.269566 -3.9592e-05
1:102322817 C T 1.070064 3.8748e-06
1:102326254 G A 0.072018 2.5747e-07
1:102329179 T C 0.130002 -1.5423e-05
1:102332466 G T 0.023010 -1.7025e-05
1:102333308 A G 0.022373 -8.3394e-06
1:102344571 C A 1.201017 -2.9647e-05
1:102348047 G A 0.051505 2.1158e-05
1:102350747 T C 0.610618 -7.9785e-06
1:102360950 T C 0.491905 -4.1083e-05
1:102364026 T C 0.060343 3.4431e-05
1:102373256 T C 0.064975 -1.2829e-06
1:102379172 T C 0.223209 -6.7737e-06
1:102389733 T C 0.664472 -5.5657e-06
1:102390166 T C 1.962368 -9.7054e-07
1:102390702 A G 0.892479 1.1838e-05
1:102390730 C A 0.035136 -2.3907e-05
1:102400105 A G 0.805098 -1.4073e-05
1:102404450 C T 0.035133 -2.0970e-05
1:102405061 T G 1.914596 1.9904e-05
1:102407882 A G 0.181669 -1.5553e-05
1:102409194 G A 0.357339 -9.3680e-07
1:102413971 C T 0.786295 -8.4184e-06
1:102415679 T G 0.035912 -2.0150e-05
1:102416505 A G 1.145815 -9.4791e-06
1:102418734 T C 0.094288 5.3995e-05
1:102425314 G A 0.536295 -3.2056e-05
1:102440444 C T 0.590445 -4.7969e-05
1:102443026 A C 0.046432 -8.7281e-06
1:102447624 T G 0.998095 -6.9204e-06
1:102449173 G C 0.051320 4.2203e-06
1:102451815 T C 0.041917 -3.0338e-05
1:102457605 G A 0.021900 -1.3698e-05
1:102469192 A G 0.052170 2.2495e-05
1:102471839 C T 0.336615 5.2623e-06
1:102481822 T C 0.171808 4.5599e-05
1:102481916 A G 0.021926 3.7301e-05
1:102482950 G A 0.096132 -8.1081e-06
1:102492861 T C 0.099095 -1.9967e-05
1:102493402 T G 0.066945 -3.6777e-05
1:102495987 C T 0.413242 7.5073e-05
1:102512503 A G 0.033400 -1.7255e-05
1:102515357 A G 0.457736 1.9780e-05
1:102518281 C T 0.022146 -5.4018e-05
1:102520742 G A 0.025227 1.2863e-05
1:102536498 C T 1.484488 -3.1675e-05
1:102537880 A G 0.341795 -7.3968e-06
1:102540084 G A 0.996073 -6.5351e-05
1:102542809 T G 0.051674 -2.0310e-05
1:102548596 A G 0.039281 2.8109e-05
1:102549355 C T 0.063050 -1.7010e-06
1:102550857 T C 0.042339 -3.5353e-05
1:102551496 C T 0.148785 -3.0304e-05
1:102565922 G A 0.022046 -5.3323e-05
1:102581401 C T 0.362906 1.8104e-05
1:102582730 G A 0.041485 -2.0641e-05
1:102586302 C T 0.627107 -5.9313e-05
1:102590165 C T 0.037311 2.5960e-05
1:102594735 C A 1.535983 2.6768e-06
1:102602296 T C 0.082093 6.3382e-05
1:102602900 T G 0.020923 1.2547e-06
1:102609018 G T 0.070214 -4.0111e-05
1:102612262 C T 0.084255 -5.5688e-05
1:102628005 G A 1.068354 -2.7655e-05
1:102631256 T C 0.083220 7.1184e-07
1:102635376 T G 0.192760 4.7198e-05
1:102641434 T C 0.046782 4.8734e-05
1:102653180 C T 0.384974 3.8975e-05
1:102660815 A G 0.027882 1.4442e-05
1:102685962 T C 0.684110 -1.1002e-04
1:102688814 A G 0.359216 -1.3259e-05
1:102690753 T C 0.185736 4.4624e-05
1:102701336 T C 0.049246 -1.6578e-05
1:102705824 T C 0.145553 -2.3603e-05
1:102716057 T G 0.048041 1.1955e-05
1:102718935 T G 0.157027 -3.8931e-05
1:102719558 T G 1.160886 4.4766e-06
1:102723298 C T 0.020533 -1.8998e-05
1:102724015 A G 0.374257 -4.3180e-05
1:102748457 C T 0.179854 -3.3773e-05
1:102762381 A C 1.340938 -3.5636e-06
1:102770163 G A 0.053391 -1.9286e-05
1:102780313 C T 1.159760 -1.9835e-06
1:102784618 C T 0.066643 -7.7318e-08
1:102799326 C T 0.037622 1.2415e-05
1:102800134 A G 1.332600 -5.0311e-07
1:102810199 G A 0.031001 -1.2954e-05
1:102810767 G A 0.080402 1.3574e-05
1:102830525 C T 0.072489 -1.0401e-06
1:102831130 G A 1.337858 -6.4855e-06
1:102831181 C T 1.512584 -5.5961e-06
1:102835103 T C 0.070610 1.5632e-06
1:102858539 A G 0.083174 2.6731e-05
1:102862866 G A 0.024279 1.6654e-05
1:102863256 G T 0.021900 -3.3542e-05
1:102865643 C T 1.836336 3.2199e-06
1:102867281 T C 0.060470 -2.8218e-05
1:102873193 C A 0.082006 1.1943e-05
1:102888976 T C 0.176414 -4.2446e-06
1:102899784 T C 0.262029 -6.9031e-05
1:102903379 A G 0.056766 -1.7911e-05
1:102905078 T C 0.028106 1.6745e-05
1:102907413 A G 0.183616 1.3289e-05
1:102915381 T C 0.026807 3.7288e-05
1:102915865 T G 0.023412 9.7345e-06
1:102917169 G C 0.340951 -1.9521e-05
1:102917259 A G 0.084284 7.4900e-06
1:102925699 G A 0.067916 8.9926e-06
1:102930513 T G 0.226770 9.1140e-06
1:102934791 G T 0.046172 3.6348e-05
1:102936218 G A 0.049707 -1.7145e-05
1:102950021 T C 1.060496 2.2183e-05
1:102953358 G T 0.050427 1.5751e-06
1:102958686 T G 0.035941 2.9409e-05
1:102959155 A G 0.029524 6.9625e-06
1:102965671 T C 0.205230 -3.2102e-05
1:102966514 C T 0.056980 2.0192e-05
1:102967821 A C 0.094379 -2.4988e-05
1:102979871 T G 0.074560 1.0215e-05
1:102992058 A G 0.071152 -2.6459e-05
1:102996034 T C 0.025447 2.8800e-05
1:102996777 C T 0.031640 -1.3896e-06
1:103005209 A G 0.073641 -1.7782e-05
1:103012510 G A 1.440653 -2.6838e-05
1:103021627 C T 1.229856 -4.8755e-06
1:103040283 T C 0.149844 1.8576e-05
1:103052006 T G 0.059304 2.2474e-05
1:103068339 C T 1.220950 -1.8907e-05
1:103076998 A G 0.025739 -1.1773e-05
1:103118164 G A 0.198985 -3.0188e-05
1:103120154 A G 0.076248 2.3181e-05
1:103124515 G A 0.044062 2.0365e-05
1:103133909 G A 0.259815 3.5212e-05
1:103145177 T G 0.047834 -1.8109e-05
1:103148597 G A 0.303326 4.3404e-06
1:103151830 G A 0.102753 1.3344e-05
1:103158653 A C 0.070197 1.2482e-05
1:103159575 C T 1.830334 -6.6946e-06
1:103162108 T G 0.254849 1.8098e-04
1:103166038 C T 0.195886 -1.7124e-06
1:103166467 G T 0.035857 -2.0130e-05
1:103195633 G A 0.057088 -1.2655e-05
1:103199671 C T 0.029297 -1.3567e-05
1:103205689 C T 0.070425 -3.6534e-06
1:103206316 C T 1.349111 -2.3215e-06
1:103208363 C T 0.068675 -8.8031e-06
1:103220360 C T 0.048772 -1.4219e-05
1:103224917 T C 0.036668 1.1142e-05
1:103227523 T C 0.201946 2.2577e-05
1:103231524 G A 0.099679 -2.5217e-05
1:103240890 T C 0.070892 -4.8022e-06
1:103252593 C T 0.045390 2.8101e-05
1:103254944 A G 0.153057 -2.9299e-05
1:103255084 A G 1.568198 -1.8119e-05
1:103258990 A G 0.044247 7.6454e-06
1:103264964 A G 1.183074 -5.2555e-06
1:103265070 C G 0.022571 2.3767e-05
1:103269298 A G 0.052615 4.9779e-06
1:103281217 T G 0.075414 1.5876e-06
1:103284892 T G 1.574745 -1.3676e-05
1:103308746 G A 0.096054 -8.4912e-06
1:103329509 A C 0.061554 4.0496e-05
1:103336601 C T 0.069078 -9.2106e-06
1:103338858 C T 0.050862 1.4674e-05
1:103348100 C A 0.149389 3.6241e-05
1:103358773 A G 0.029277 -9.3964e-06
1:103361491 G A 0.128015 4.0270e-05
1:103362909 C T 0.214802 -1.8949e-05
1:103374651 T C 0.183691 -2.5246e-05
1:103378614 C T 0.077286 -7.7842e-06
1:103379918 A G 1.222024 1.9683e-06
1:103381129 T C 0.227292 -6.6874e-07
1:103386260 C A 1.837488 1.0731e-05
1:103418177 G A 0.038541 -3.5331e-05
1:103418736 T C 0.170127 -1.1455e-05
1:103419168 C T 0.048736 -2.3231e-05
1:103432419 G T 0.335787 -1.3305e-05
1:103432765 G A 0.032715 -1.3733e-05
1:103440497 G A 0.028508 4.0282e-06
1:103444679 G T 1.398214 4.5170e-05
1:103450912 C T 0.163168 -5.7225e-05
1:103465570 T C 0.029349 1.6439e-05
1:103466407 T C 0.060428 4.5751e-06
1:103469146 A G 0.098790 -1.2703e-05
1:103483358 A T 0.126999 -2.2519e-06
1:103483514 T C 1.400438 3.5549e-05
1:103491461 G T 0.123760 -1.3453e-05
1:103493361 A C 0.083515 2.7735e-06
1:103496267 G A 0.162236 6.2800e-05
1:103499781 G A 0.120566 -1.0553e-05
1:103499896 T G 1.537077 9.0886e-06
1:103500144 T C 0.281387 -1.8881e-05
1:103509525 T C 0.078922 -8.3984e-05
1:103510114 G A 0.364263 -9.2894e-06
1:103510815 T C 1.939001 -2.0473e-05
1:103517605 T C 0.037353 -2.0543e-05
1:103525253 T G 0.061054 -2.6851e-05
1:103540638 C T 0.317860 -2.0025e-05
1:103544540 G T 0.075414 1.1681e-05
1:103544890 T C 0.221554 1.9130e-05
1:103548497 C A 0.172749 -4.0556e-05
1:103551329 T G 1.207775 2.5224e-06
1:103565898 T C 0.077124 3.3454e-05
1:103570432 T C 0.073002 3.6727e-05
1:103573491 G A 0.032582 -1.2616e-05
1:103575476 C A 0.097190 3.0935e-05
1:103575991 A C 1.008812 -6.7581e-06
1:103578830 C G 1.648516 -7.7242e-06
1:103584570 C T 0.588897 -2.6269e-06
1:103605954 A G 0.188410 1.5196e-05
1:103610780 C T 0.137957 1.9590e-05
1:103613364 T C 0.035581 3.0919e-05
1:103615309 T C 0.025509 2.5518e-06
1:103642806 G T 0.137961 1.9008e-05
1:103646698 T C 0.025830 2.0041e-05
1:103658852 G A 0.020384 2.1990e-06
1:103660922 T C 0.777638 5.6679e-06
1:103678371 C T 0.980434 5.6389e-06
1:103682794 A G 0.057811 7.2995e-06
1:103684177 A G 0.088494 -5.7168e-05
1:103706560 A G 0.059561 4.0039e-05
1:103710333 A G 1.797662 3.3009e-06
1:103712396 C G 0.098988 -5.5249e-05
1:103719926 A G 0.094333 4.5566e-06
1:103725225 C T 0.262922 -2.0211e-05
1:103750188 C T 0.137422 2.0413e-05
1:103755828 C A 1.165501 3.2650e-07
1:103762066 A G 0.392222 -1.1659e-05
1:103764536 A C 0.317860 4.7673e-05
1:103765450 G T 0.030047 -8.8402e-06
1:103767297 T C 0.249594 3.2943e-06
1:103770771 T C 0.273649 -3.1609e-05
1:103773789 A G 0.280748 3.4746e-05
1:103773843 T C 0.365467 -7.8864e-05
1:103784956 C T 0.027758 -1.0100e-06
1:103917590 G T 0.794510 -1.3920e-05
1:104016534 A G 1.269738 1.1533e-05
1:104019631 C T 0.215474 3.6703e-05
1:104023668 A G 0.043023 -3.1254e-05
1:104033295 C T 0.095937 -3.7404e-06
1:104046455 G A 0.449440 -4.2949e-05
1:104050133 C T 0.165170 -1.5169e-05
1:104059255 T C 0.187472 3.3306e-05
1:104061746 A G 0.055828 -6.7823e-06
1:104110651 T C 0.108943 -4.8722e-06
1:104122394 A G 0.082905 2.1693e-05
1:104123531 G A 0.376383 9.6006e-06
1:104313812 A G 0.387571 1.9713e-06
1:104315458 G A 0.091503 4.8323e-05
1:104323004 C A 0.022724 3.0458e-05
1:104326900 T C 1.243729 1.2990e-05
1:104331283 C T 0.105661 2.5047e-05
1:104346487 A G 0.476815 2.3972e-05
1:104356228 C A 0.043666 3.4436e-05
1:104356345 A G 0.026265 -1.7252e-06
1:104359541 A G 0.389814 -1.6870e-05
1:104386747 C A 0.782647 -2.2814e-05
1:104396920 T C 0.071957 -1.2020e-05
1:104409230 A C 0.103438 1.3826e-05
1:104412449 T C 0.025022 1.4622e-05
1:104423098 G A 0.814066 -7.4176e-06
1:104424461 T C 0.059356 -1.4648e-05
1:104424707 C T 0.954708 -1.8092e-05
1:104434795 C T 1.976244 1.9187e-05
1:104442392 C T 0.056412 4.0858e-06
1:104446681 A G 0.395475 1.9308e-05
1:104457967 A G 0.088059 1.4819e-05
1:104458492 C T 0.046909 -2.1353e-05
1:104459298 T C 0.082648 2.8470e-05
1:104476678 A C 1.230717 3.7961e-06
1:104476797 G T 0.029514 9.3610e-07
1:104483838 T C 0.053955 -5.2490e-06
1:104484485 C A 0.024707 1.6579e-05
1:104485147 T G 0.148363 7.9749e-06
1:104492281 C T 0.908374 1.4519e-05
1:104495906 C T 0.071220 -7.2196e-06
1:104523918 A G 0.104791 -2.0198e-06
1:104533512 A C 0.079789 -7.1887e-06
1:104540003 T G 0.026554 1.7496e-05
1:104543209 A G 0.045029 6.0103e-06
1:104544187 A G 0.948385 -1.6724e-05
1:104560981 T C 0.060012 2.6835e-05
1:104569468 T C 0.244667 -2.3468e-05
1:104580702 G A 0.271789 -2.5309e-06
1:104583923 G T 1.915281 -3.5865e-05
1:104585313 A G 0.022711 -2.0566e-06
1:104598572 C G 1.025434 2.0247e-05
1:104605650 A G 0.338767 -2.4721e-05
1:104628567 G A 0.071726 -2.1237e-05
1:104629240 T G 0.314108 -1.1593e-05
1:104629654 G A 0.076306 2.0149e-07
1:104629698 G C 0.048528 -1.5628e-06
1:104630948 C G 0.032231 -1.8283e-05
1:104632857 T C 0.024039 5.1257e-05
1:104638440 G A 0.045114 6.9963e-06
1:104669154 A G 0.101114 7.1142e-06
1:104678507 T C 0.031147 1.2778e-05
1:104682747 G C 0.106233 3.9020e-05
1:104683629 G A 0.023798 -1.8359e-05
1:104687617 A G 0.130417 -5.4808e-06
1:104690071 T C 0.594324 3.9301e-05
1:104709932 A G 0.051534 -3.5104e-06
1:104710885 C T 0.049337 2.7267e-06
1:104731777 T C 0.063417 3.4938e-05
1:104732899 T C 0.048827 1.3292e-06
1:104737095 G T 0.087754 1.8899e-06
1:104747620 A T 0.088063 4.8552e-06
1:104748288 T C 0.116304 1.6824e-05
1:104750209 C T 0.072934 2.4105e-06
1:104751785 A G 1.138451 3.3665e-06
1:104753346 A G 0.082382 1.0577e-05
1:104755080 G A 0.096755 -3.2519e-05
1:104768799 G A 0.663651 -2.7153e-05
1:104768887 T G 0.889937 4.0094e-06
1:104772735 G T 0.071223 -4.8587e-07
1:104779267 T A 0.058918 -1.3282e-05
1:104779346 C T 0.795010 3.9923e-06
1:104786538 T C 0.065790 -1.7736e-05
1:104789898 A G 0.967431 -1.5102e-05
1:104800593 A G 0.045662 1.2997e-05
1:104807344 A G 0.125730 1.2826e-05
1:104809893 G A 0.061703 2.0870e-05
1:104818975 G A 0.033387 1.3854e-06
1:104822489 A G 0.051378 2.6345e-05
1:104832206 T C 0.137191 1.1623e-06
1:104834014 A G 1.048687 -6.7115e-06
1:104837149 T C 0.066595 2.4305e-05
1:104842819 A G 0.074949 8.3120e-06
1:104846977 T C 0.170928 2.5975e-05
1:104852738 C T 1.000286 9.9327e-06
1:104855701 T C 1.641862 2.4899e-06
1:104857681 A T 0.137646 -1.1877e-05
1:104865085 A C 0.052644 4.7326e-06
1:104866453 C A 0.050538 1.5212e-05
1:104867829 G A 0.052459 6.1694e-06
1:104872294 G A 0.874877 1.3305e-05
1:104873636 T G 0.085800 -5.1990e-06
1:104889278 T C 0.034941 -2.4405e-06
1:104889539 A G 0.210489 1.1674e-05
1:104895687 G A 0.063638 2.7240e-05
1:104896806 C T 0.037418 1.3835e-05
1:104902834 C G 0.050012 1.6659e-05
1:104927727 G A 0.161847 1.1909e-05
1:104933470 G A 0.038278 -2.5104e-05
1:104933508 C A 0.554017 -3.0189e-05
1:104948336 A G 0.553537 -2.6347e-05
1:104949264 C T 0.844762 9.9990e-06
1:104949858 T C 1.830123 2.9535e-07
1:104950352 T C 0.432013 1.5651e-05
1:104962264 G A 0.023691 -1.4275e-05
1:104967997 G A 0.063063 1.6443e-05
1:104970519 G A 0.070623 -4.8897e-06
1:104973407 T C 0.471933 2.9707e-05
1:104978076 T C 0.940150 -6.5243e-07
1:104978179 T C 0.567942 -5.6608e-06
1:104978403 G A 0.430393 2.8032e-06
1:104979953 G T 0.052839 1.8054e-05
1:104980138 A G 0.083382 5.2459e-06
1:104986052 T C 0.290933 3.0732e-05
1:104987061 A G 0.151090 -1.8210e-05
1:104991540 T G 0.059181 4.9341e-06
1:104992063 C T 0.423558 1.8376e-05
1:104997692 T G 1.195051 1.7261e-05
1:105004302 A G 0.167488 2.6827e-05
1:105012660 G T 0.045691 -2.3178e-05
1:105013789 A C 0.191182 -3.6372e-05
1:105018874 A G 0.057850 5.2577e-06
1:105020351 G A 0.026093 -3.5140e-05
1:105027397 G A 0.525928 -1.0774e-04
1:105032576 T C 0.036736 1.1318e-05
1:105032593 G A 0.116032 1.9808e-05
1:105057389 C T 0.350864 9.3332e-06
1:105064435 T C 0.031212 -2.1586e-05
1:105065972 A G 0.111884 -9.9838e-06
1:105069259 T A 0.051625 3.3316e-06
1:105071396 A G 0.059636 -1.4213e-05
1:105072074 T C 0.191023 -3.6609e-05
1:105077987 G A 0.786775 3.3968e-05
1:105087795 A G 0.033166 1.1911e-07
1:105091696 C T 1.069970 1.1282e-05
1:105109180 T C 0.038450 2.5976e-05
1:105109353 A G 0.772253 -2.1052e-05
1:105115578 A C 0.291644 4.4449e-05
1:105119612 T C 0.038531 2.6689e-05
1:105121581 G A 0.914784 1.8664e-05
1:105144390 A G 0.051115 5.1081e-05
1:105147115 T C 0.053679 -7.5814e-05
1:105149704 T C 0.554280 1.7947e-05
1:105156121 T C 0.448440 -5.6433e-06
1:105156854 G A 0.184142 -3.8711e-05
1:105162861 A G 0.202364 6.0522e-05
1:105179904 T C 0.031364 -2.0531e-05
1:105180089 T C 0.423593 8.1705e-05
1:105180373 T C 0.968340 3.1267e-05
1:105180746 C T 0.085021 -2.0128e-05
1:105181382 A G 0.033390 2.6513e-06
1:105181524 T C 0.484345 -5.1367e-06
1:105187159 A G 0.221213 -1.0342e-05
1:105189899 A G 1.811921 4.4338e-05
1:105190039 G A 0.063404 -8.2016e-06
1:105190881 A G 1.046120 4.5978e-05
1:105192909 G A 0.545734 -3.5857e-05
1:105193022 A G 0.222923 2.1344e-05
1:105193317 C T 0.866931 1.0634e-06
1:105193347 C T 0.139866 -5.4293e-05
1:105199780 C A 0.031523 2.0026e-05
1:105200440 C T 1.879739 2.9772e-05
1:105208161 C A 0.124007 -1.1019e-05
1:105208518 G A 0.058104 2.5951e-05
1:105224501 C A 0.175755 1.2473e-05
1:105227533 A G 0.114604 -5.7320e-06
1:105227645 A G 0.164872 -4.8539e-05
1:105231427 T C 0.358755 3.0673e-05
1:105233096 T C 1.066598 5.7933e-06
1:105248824 G A 0.362607 2.7416e-05
1:105249893 C T 0.024263 2.6442e-05
1:105249982 T C 0.531410 4.9359e-05
1:105265441 A G 0.042163 -5.5355e-06
1:105267426 C T 0.117759 -2.8273e-05
1:105272672 T C 0.021325 8.4200e-06
1:105273563 G C 0.053556 3.4078e-05
1:105278396 C T 0.041689 1.9947e-05
1:105288567 T C 0.465653 1.0614e-05
1:105294636 T C 1.892047 2.8276e-05
1:105304134 G A 0.043043 -1.6286e-05
1:105304918 A C 0.255271 4.8969e-05
1:105305633 T C 0.058561 7.4039e-06
1:105306752 T G 0.044854 2.9177e-05
1:105319960 C T 0.031426 -2.5181e-05
1:105320343 G A 0.026350 -7.6228e-06
1:105323139 A G 0.171746 1.0593e-05
1:105333083 A G 0.042946 -5.6941e-06
1:105350369 A G 0.099225 5.2590e-05
1:105359158 C T 0.034601 -1.9709e-05
1:105364905 T C 0.284860 3.2383e-05
1:105365300 T G 0.610183 -8.1123e-06
1:105367515 T C 0.352601 -1.3471e-06
1:105373389 T C 0.028310 1.9474e-05
1:105382578 G A 0.049106 -2.7999e-05
1:105385756 A G 0.035509 -1.8495e-05
1:105394500 T C 0.284659 4.4689e-05
1:105395366 G A 0.045633 5.7641e-05
1:105396240 T C 0.285918 4.3042e-05
1:105402565 G A 0.034636 -1.5063e-05
1:105402772 G A 0.283984 3.3654e-05
1:105403089 G A 0.320071 2.8229e-05
1:105405115 T C 0.055588 -4.3829e-06
1:105409048 C T 0.022107 1.5620e-05
1:105414656 C G 1.964653 -1.9020e-05
1:105416903 G A 0.056529 -1.5468e-05
1:105424155 A G 0.158393 -1.4234e-04
1:105436710 G T 0.060246 -2.8111e-05
1:105449139 T C 1.172921 4.0737e-05
1:105465148 T C 0.240165 -3.5159e-08
1:105474530 T C 1.161279 2.3101e-05
1:105474934 T C 0.061755 -1.5575e-05
1:105483952 T C 0.244291 7.5945e-06
1:105487305 T C 0.025301 8.8088e-06
1:105494263 G A 0.523578 -4.1448e-05
1:105497927 T C 0.037820 -1.9855e-05
1:105499849 T C 0.093697 5.8110e-05
1:105502253 G A 0.041313 4.0662e-05
1:105503634 T C 1.183999 2.8069e-05
1:105504760 C T 0.764022 -2.9049e-05
1:105513511 A G 1.946314 -1.9829e-06
1:105521728 G A 1.184016 2.7075e-05
1:105530258 A C 0.045257 -7.1356e-06
1:105535330 T C 0.033714 1.7259e-07
1:105535421 A G 1.212147 2.8954e-05
1:105538640 A G 0.066974 -4.1881e-05
1:105538785 T C 0.068714 3.2178e-05
1:105541996 C A 0.052108 3.7534e-06
1:105551983 C T 0.037074 2.9309e-05
1:105554147 T G 0.065300 -3.0117e-05
1:105556330 T C 0.204055 -3.2941e-05
1:105561005 G A 0.032854 3.1949e-06
1:105567942 T C 0.053293 -2.2591e-05
1:105568426 T G 0.102042 -2.6076e-05
1:105569243 T C 0.420614 -3.8150e-05
1:105569484 C T 1.957616 -2.1443e-05
1:105571370 A G 0.230775 -9.9851e-06
1:105583224 C G 0.030686 -2.1175e-05
1:105604568 T C 1.667235 2.7719e-05
1:105605484 T C 0.071519 -3.2914e-05
1:105621108 T C 0.050034 2.5458e-05
1:105621709 C T 1.737406 3.1116e-06
1:105643169 T G 0.293725 1.6628e-05
1:105645195 T C 0.245420 9.2093e-06
1:105646216 G A 1.305062 2.9808e-05
1:105648613 T G 0.044828 2.0058e-06
1:105665934 T G 0.086508 -2.5623e-05
1:105666227 T C 1.496030 9.0653e-06
1:105673424 C T 1.405173 -5.6658e-06
1:105674536 T G 0.220979 4.6625e-06
1:105674998 A G 1.129898 2.7867e-06
1:105681811 G A 0.024639 8.7602e-06
1:105682777 C T 1.427573 -2.9269e-05
1:105687630 C T 0.032426 -2.1385e-05
1:105690448 A G 0.057769 2.2983e-05
1:105690865 G A 0.521510 3.6032e-05
1:105700950 A C 1.364198 -2.3646e-05
1:105704229 G C 0.205156 -2.8524e-05
1:105727164 T C 1.961501 -1.4847e-06
1:105729527 A G 1.261331 -3.8218e-05
1:105739726 C T 0.056221 1.4083e-05
1:105750312 G A 0.033250 1.3842e-05
1:105759371 T C 1.049437 -3.5847e-05
1:105765207 T C 1.029083 -2.6758e-05
1:105777366 G T 0.295292 1.7067e-05
1:105794585 T C 0.100221 -4.4746e-06
1:105801603 G T 0.261218 -2.1721e-05
1:105809373 C A 0.041459 -1.7528e-05
1:105815599 A G 0.981440 3.7789e-05
1:105830385 G A 0.186943 -1.2907e-06
1:105847278 T C 0.271877 -1.1742e-05
1:105868661 A G 0.937080 3.8805e-05
1:105868669 C T 0.803845 -3.2303e-05
1:105869563 G C 0.068162 -1.6037e-05
1:105873714 A G 0.051333 3.9476e-05
1:105908130 C T 0.034545 -1.3668e-05
1:105911560 A G 0.054196 1.1842e-05
1:105925791 G T 0.052397 -5.4816e-06
1:105929753 T C 0.081843 7.2284e-05
1:105944997 T C 0.922964 4.0174e-05
1:105948481 G A 0.048889 -3.8326e-06
1:105955670 C A 1.063527 -3.9650e-05
1:105970217 G T 0.024811 3.9824e-06
1:105977406 T C 0.045247 4.2289e-05
1:105995881 G A 0.060849 1.3194e-05
1:106001572 C T 0.472777 -1.5115e-04
1:106002516 T C 1.235533 7.1134e-05
1:106009370 T C 1.132517 6.3329e-05
1:106010152 G T 1.416404 6.4252e-05
1:106010402 C T 0.284325 -2.9157e-06
1:106026554 G A 0.097005 1.8468e-05
1:106033915 G A 0.888584 -6.1032e-05
1:106039986 T C 0.408932 -2.8733e-05
1:106040066 T C 0.227974 -3.8054e-05
1:106041586 A C 0.069243 -6.5113e-06
1:106043271 T G 0.081045 6.8624e-05
1:106052657 A G 0.075959 -1.4176e-05
1:106053803 T C 0.635883 -6.7431e-05
1:106066162 G A 0.049677 8.6796e-06
1:106077012 C T 0.022838 -3.6619e-06
1:106079482 T C 1.585453 3.5268e-05
1:106081237 T C 0.089111 6.7800e-06
1:106082397 T C 1.319931 1.1194e-04
1:106086980 G A 1.852429 2.3373e-05
1:106087842 A G 0.044471 -1.3693e-05
1:106087974 C T 0.595797 2.7603e-05
1:106088010 T A 0.106233 4.3882e-05
1:106091316 C A 1.031183 -6.2679e-05
1:106094813 C T 0.060145 -3.2345e-06
1:106095704 T C 0.164008 6.8348e-05
1:106100293 T C 0.087913 4.5062e-06
1:106101064 A G 0.032621 -6.4356e-06
1:106102233 T C 1.965503 -8.1554e-05
1:106112216 A C 0.045110 1.4182e-05
1:106117471 T C 1.965377 -8.3190e-05
1:106127496 G A 1.184746 -1.9523e-05
1:106130032 G C 1.000948 -1.0668e-05
1:106132024 A G 0.960576 3.4180e-05
1:106132314 G A 0.053144 1.2770e-05
1:106136725 T C 0.025084 -5.6105e-05
1:106136729 G A 0.722544 -1.4945e-05
1:106152752 G T 0.035097 -4.0285e-05
1:106154416 A T 0.265668 3.6458e-05
1:106161451 T C 1.075897 1.9317e-05
1:106165592 T C 0.044095 9.0473e-06
1:106165842 T C 1.685483 1.9904e-05
1:106181998 G T 1.146594 4.9179e-06
1:106182222 T C 0.026161 -4.3791e-06
1:106182519 C G 0.025674 1.7261e-05
1:106184453 C T 0.109443 -2.2235e-05
1:106184853 A G 0.505748 2.5955e-06
1:106187520 C T 0.100776 -9.6806e-06
1:106196929 T G 0.100582 -9.3145e-06
1:106204062 T C 0.039317 1.2163e-05
1:106205853 T C 0.059782 -1.8641e-05
1:106208725 G A 0.033195 6.4665e-06
1:106210496 C A 0.799625 -1.7443e-05
1:106215908 A C 0.040109 1.1121e-05
1:106216140 C T 0.023256 -2.2512e-05
1:106221029 T C 0.155858 -1.5415e-05
1:106228186 T C 0.060346 8.2027e-06
1:106229705 T C 0.053202 -2.1997e-05
1:106234182 A G 0.059097 5.9480e-06
1:106234189 G A 0.113000 1.4591e-05
1:106243672 G A 0.583840 -1.1104e-05
1:106244640 G A 0.159078 -9.5185e-06
1:106244938 C T 0.035649 -9.0829e-06
1:106245620 T C 0.048304 1.3941e-05
1:106251840 A G 0.079740 1.2849e-05
1:106259935 C A 0.026882 -3.7260e-05
1:106264393 A C 0.069665 1.0457e-06
1:106266297 A C 0.059554 1.0080e-05
1:106281046 T C 0.058418 2.4028e-05
1:106287307 T C 0.044773 2.4308e-05
1:106297294 G A 0.149379 -1.2603e-05
1:106298276 T C 0.447622 -2.9610e-05
1:106316907 C T 0.059746 -1.6921e-06
1:106319412 C A 0.120969 1.7440e-05
1:106323502 C T 0.026340 -3.3305e-05
1:106333836 T G 1.379385 1.4788e-05
1:106357676 C T 0.156829 1.7608e-05
1:106358028 G T 0.047947 2.0273e-05
1:106372356 G A 0.140528 8.7576e-06
1:106373548 C T 0.155923 1.1251e-05
1:106377167 C T 0.042997 -4.2120e-05
1:106384094 C T 0.065351 -6.6378e-06
1:106384407 A G 0.817942 5.1197e-06
1:106404633 G C 0.071648 1.2773e-05
1:106407763 C A 0.121517 7.7775e-06
1:106409163 C T 0.803150 -1.7914e-05
1:106409205 T C 0.068474 -6.0657e-05
1:106409831 C A 0.209288 1.3011e-05
1:106413666 A C 0.042851 5.0481e-06
1:106418440 G A 0.035782 3.6788e-05
1:106428801 A C 0.122893 -1.7230e-06
1:106430051 C T 0.056753 -2.5128e-05
1:106433405 A C 0.049061 2.4280e-06
1:106453318 T C 1.185726 1.2605e-05
1:106453669 A G 0.058327 9.8416e-06
1:106454611 A G 0.031504 1.8667e-05
1:106460231 C T 0.060609 1.0393e-05
1:106463029 T C 0.040174 -1.6581e-05
1:106466064 T C 0.072207 1.2967e-05
1:106475951 A G 0.108829 -1.3288e-05
1:106476238 T C 0.276840 -1.9544e-05
1:106496047 C A 0.040985 -3.9070e-05
1:106496398 C G 1.228152 4.8804e-06
1:106508601 T C 0.059860 -8.8306e-06
1:106514329 T C 0.077082 1.6087e-05
1:106516283 A G 0.088540 6.9771e-06
1:106517637 T G 0.053988 -4.4223e-06
1:106522943 C T 0.062320 1.5618e-05
1:106530496 A C 0.271072 3.1824e-06
1:106534049 C G 0.109459 1.8672e-05
1:106540583 T G 0.869476 3.7177e-05
1:106544540 G A 0.198388 -3.5482e-05
1:106577890 G A 0.271452 -1.0652e-05
1:106578319 G A 0.035061 8.0509e-06
1:106581139 T C 0.200423 5.7797e-08
1:106584391 G T 0.028287 1.0504e-05
1:106592144 A G 1.968941 1.0478e-05
1:106592222 T C 0.059619 -3.3926e-05
1:106595902 C T 0.064050 2.1800e-05
1:106598234 T C 0.146000 8.2926e-06
1:106609740 A C 0.421328 -2.3975e-05
1:106614679 A C 0.022555 -1.2120e-05
1:106617673 G A 0.315478 1.9266e-05
1:106623165 A C 0.159435 -1.1235e-05
1:106623651 A G 0.020650 1.4566e-06
1:106630863 C A 0.225049 8.2125e-06
1:106634336 T C 0.192981 -1.2154e-05
1:106641877 G A 0.220745 1.6502e-05
1:106642968 T G 0.058074 1.9086e-05
1:106643819 G A 1.946356 8.0193e-07
1:106650424 C T 0.132936 2.4368e-05
1:106669276 A G 0.114737 1.4806e-06
1:106680126 C G 0.119544 -8.9787e-06
1:106694765 C T 0.066708 -9.2510e-06
1:106695706 C T 0.034058 -2.4236e-05
1:106697866 C T 0.056393 -1.6573e-05
1:106698906 T C 0.036178 3.2326e-05
1:106699400 C T 0.035389 2.8369e-05
1:106702568 C T 0.034448 1.1999e-05
1:106703302 A G 0.157348 -3.2489e-06
1:106718673 T C 0.175550 3.4879e-05
1:106729765 A G 1.931890 -2.0413e-05
1:106732612 A G 0.030420 -3.1713e-05
1:106744393 G A 0.245122 6.0759e-05
1:106748582 A G 0.056172 -3.4917e-05
1:106753306 G A 0.271715 -5.9047e-05
1:106758061 C T 0.092896 -6.3138e-05
1:106765746 T C 0.638240 2.4072e-05
1:106767987 G A 0.054170 -2.9039e-06
1:106772363 G A 0.296240 4.0556e-05
1:106773475 C T 0.047717 -2.0367e-05
1:106775179 A G 0.370310 7.2179e-06
1:106777330 G C 0.050395 -8.9459e-06
1:106784046 T C 0.294812 -6.0808e-05
1:106786462 C T 0.066439 3.4002e-05
1:106789934 G A 0.084031 8.2724e-06
1:106797334 C T 0.117570 -1.4749e-05
1:106806310 G C 0.124844 -3.9806e-06
1:106807637 C T 0.976802 -1.1990e-05
1:106816150 C T 1.840770 4.9356e-06
1:106819287 A C 0.101461 -9.6033e-06
1:106825160 C T 0.033224 -3.4548e-05
1:106834386 C T 0.035824 -4.2252e-06
1:106834690 G A 0.055695 2.8556e-05
1:106839800 T G 0.034312 -5.1067e-05
1:106845127 T C 0.891664 -2.5535e-05
1:106845922 T C 1.223225 6.4141e-06
1:106846560 A G 0.032997 3.9143e-05
1:106848964 C T 0.034234 -2.0698e-05
1:106857821 G T 1.283409 1.2294e-05
1:106860402 T C 0.049424 -1.9665e-06
1:106861638 G A 0.051618 7.6598e-06
1:106862519 T C 0.043212 -2.2092e-05
1:106862799 A G 0.269436 -7.2693e-05
1:106866217 C G 0.057221 6.1404e-06
1:106870651 C A 0.342435 5.4332e-05
1:106894685 C T 0.561810 1.3684e-06
1:106896977 C T 0.024363 -1.2929e-05
1:106903246 A G 0.094837 -2.3940e-06
1:106904564 C A 0.059681 2.1030e-05
1:106909949 A G 1.953435 1.7893e-05
1:106933318 C T 1.660201 -2.1546e-05
1:106947571 A G 0.098160 1.7791e-06
1:106956715 C T 1.687515 -3.3438e-05
1:106957647 A G 0.043838 2.7520e-05
1:106967707 A G 0.800119 -1.0723e-05
1:106979038 G A 1.947788 -1.6398e-06
1:106982478 T C 0.103298 2.9307e-05
1:106993829 A C 0.047779 1.7550e-06
1:107002379 G A 0.322677 3.8269e-05
1:107009397 C A 0.339325 -2.9684e-06
1:107018829 A G 0.260452 3.5278e-05
1:107029067 A G 0.314744 -1.0680e-04
1:107029506 C T 0.039180 7.0371e-06
1:107034466 T G 0.064822 1.3665e-05
1:107035359 C A 0.056091 1.4341e-05
1:107040980 C T 0.035415 4.0447e-06
1:107046027 G C 0.091847 -1.2725e-05
1:107052510 T C 1.068639 -7.4503e-06
1:107054049 A G 0.048382 -1.2002e-05
1:107074218 A G 0.091136 -1.8086e-05
1:107074488 G A 0.208346 -2.5817e-05
1:107083314 A G 1.641041 -1.1373e-05
1:107084770 A T 0.045906 1.9668e-05
1:107091050 C T 0.060762 -3.9443e-06
1:107092899 G T 0.529105 -1.1767e-05
1:107095337 C T 0.066309 -1.1412e-06
1:107100653 A G 0.112010 -1.4593e-05
1:107109535 A C 0.027463 -2.1165e-05
1:107111499 G T 0.055646 -1.2440e-05
1:107111878 T C 0.036580 -2.3109e-05
1:107119373 C T 0.181227 -5.9781e-05
1:107127183 G C 0.094366 -2.7889e-05
1:107137366 A G 0.513720 -1.7117e-05
1:107156616 A G 0.059103 3.3749e-05
1:107171134 C T 1.080100 -3.6769e-05
1:107173290 A C 0.027531 1.1577e-05
1:107178235 C G 0.057140 -1.6652e-05
1:107178534 T G 0.086040 -2.8869e-06
1:107183892 A G 0.160227 1.7254e-05
1:107189203 G A 1.554147 4.9597e-05
1:107192397 A G 0.834774 -2.1715e-05
1:107210490 T G 0.027034 2.3797e-06
1:107219888 G A 1.521698 2.8180e-05
1:107223494 G A 0.054085 7.5575e-06
1:107245176 G A 0.034153 8.3799e-06
1:107252104 G A 0.259251 -9.7548e-06
1:107259785 A G 0.217500 -2.0478e-05
1:107283121 T C 0.039492 3.7839e-05
1:107283568 G A 0.021166 -4.0272e-05
1:107286083 T C 0.047032 -2.4587e-05
1:107286693 G A 0.039154 5.6742e-05
1:107299963 A G 0.058749 3.7238e-06
1:107300214 C T 0.047058 1.8493e-05
1:107309260 A G 0.552952 2.0164e-05
1:107315368 T C 0.278031 -2.2863e-05
1:107315845 A G 0.056231 -7.9910e-06
1:107328314 G A 0.052096 -2.7289e-05
1:107329273 A G 0.124692 2.2174e-05
1:107331898 C T 0.793082 -3.6933e-06
1:107336301 T G 0.276736 -1.8629e-05
1:107338996 A G 0.258076 -7.9943e-06
1:107339654 A G 0.064066 1.1394e-05
1:107372496 C A 0.407251 2.1888e-06
1:107373585 C T 0.650038 7.8042e-06
1:107376243 A T 0.056588 1.2036e-05
1:107381578 A G 0.080493 2.0683e-05
1:107383545 A G 1.793806 1.9906e-05
1:107387624 G T 0.076903 2.2351e-05
1:107389497 T C 0.045750 1.1644e-05
1:107431656 G A 0.316241 -3.1586e-06
1:107432576 A G 0.418020 -8.6766e-05
1:107441688 C T 1.312774 -2.8622e-05
1:107442739 G A 0.399853 1.5854e-05
1:107451319 C T 0.144485 4.1197e-05
1:107456268 C T 0.057396 5.8763e-06
1:107456822 G A 0.073914 -2.3396e-05
1:107460560 A G 0.026103 4.4275e-09
1:107463430 T C 0.027502 -4.9232e-05
1:107463643 T C 0.149808 -2.8437e-05
1:107468315 T C 0.405358 2.1101e-05
1:107480064 A G 1.821866 1.2302e-05
1:107488331 A G 0.982794 1.1677e-05
1:107489123 A G 1.153300 -2.1249e-06
1:107489399 G A 0.327540 2.4481e-06
1:107490247 C T 0.762896 2.0590e-05
1:107490554 C A 0.919760 3.2848e-05
1:107492923 C T 0.670347 -1.4375e-05
1:107498611 T G 0.153187 1.1313e-05
1:107500550 A G 0.042378 5.1333e-05
1:107503159 A G 1.287142 -1.1584e-05
1:107505185 T C 0.053751 -2.0978e-05
1:107507214 C A 0.032231 -1.6049e-05
1:107508918 A G 0.294740 3.9154e-05
1:107510942 G T 0.029417 -2.0727e-06
1:107515651 T C 0.055793 3.7281e-06
1:107521743 G A 0.023107 -2.0564e-05
1:107522546 A T 0.121004 6.4741e-06
1:107522860 T C 0.398951 -2.2936e-05
1:107524025 A G 0.041647 -6.9745e-06
1:107528655 G C 1.284766 -4.0370e-06
1:107529588 A C 0.036227 -2.3703e-05
1:107546375 G A 0.677894 -1.5081e-05
1:107549757 T C 0.072937 5.7102e-05
1:107553670 G A 0.379810 -1.0522e-05
1:107558617 C G 0.248867 6.7757e-06
1:107570604 C G 0.117544 4.3535e-05
1:107573565 G A 0.703176 3.5666e-07
1:107577832 A G 0.388444 -8.8374e-06
1:107590290 A G 0.069490 -2.4731e-05
1:107599918 T C 0.434931 1.8436e-05
1:107608380 A C 0.076231 2.3690e-05
1:107614177 A G 0.078432 -1.6755e-05
1:107621748 C T 0.071762 3.1921e-05
1:107632399 T C 0.047253 4.6310e-06
1:107647398 T C 1.615090 6.1948e-06
1:107652941 T C 0.070353 2.3855e-05
1:107666871 A C 0.026129 -1.8612e-05
1:107677286 T C 0.065981 -9.7426e-06
1:107687605 T C 0.092139 -1.0055e-05
1:107690692 A G 0.031618 2.1606e-06
1:107690816 C G 0.033919 8.3619e-06
1:107690843 T C 0.052284 1.8367e-05
1:107693167 C T 0.595106 -3.9284e-06
1:107698007 G A 0.307607 -4.3159e-06
1:107703873 C T 0.574112 2.0383e-05
1:107707343 C A 0.299544 3.7678e-05
1:107707793 G T 0.449248 -5.5761e-06
1:107709047 G A 1.620089 2.5054e-06
1:107710378 C T 1.065238 -9.6886e-06
1:107714451 T C 0.069899 8.2020e-06
1:107715476 C T 0.200478 1.5554e-05
1:107717297 C G 0.380025 2.0252e-05
1:107722803 T C 1.694675 1.4496e-05
1:107726185 G A 0.025223 5.7920e-06
1:107727964 G A 1.606638 1.2773e-05
1:107729118 T C 1.776817 -2.3827e-05
1:107735800 A C 0.102954 -8.0195e-07
1:107735942 A G 0.101890 5.5024e-07
1:107747694 T C 0.060606 -4.7621e-06
1:107750031 T G 0.028842 8.4548e-06
1:107756316 A G 0.020484 1.0047e-05
1:107763762 A G 0.049327 -6.4287e-06
1:107765475 T C 0.166803 -2.4978e-05
1:107766776 G A 0.038061 -1.7208e-05
1:107766888 T C 0.119037 4.2974e-05
1:107769396 T G 0.067413 1.9262e-05
1:107769536 T C 0.023766 -4.2320e-06
1:107776729 A G 0.054092 -1.9076e-05
1:107781563 A G 1.740120 -1.0376e-05
1:107790632 G A 0.835317 4.3778e-05
1:107792708 G T 0.169916 -1.5758e-05
1:107794217 A C 1.562443 1.1509e-05
1:107800807 A T 0.216279 1.3643e-05
1:107812652 G A 0.031822 -1.6676e-05
1:107830858 C A 0.126581 -7.8462e-06
1:107835148 G A 1.453143 -8.2995e-05
1:107836837 T C 0.034409 2.3834e-06
1:107837591 G A 0.427686 -2.5908e-06
1:107841255 A G 0.840042 -1.0036e-05
1:107842343 C G 0.021380 -3.3696e-05
1:107842548 A G 0.030313 -1.1738e-05
1:107846098 T C 0.158458 -2.5707e-05
1:107852455 T C 0.072674 -1.7904e-05
1:107855013 T C 0.142372 8.0632e-06
1:107856318 G A 0.038901 2.1486e-05
1:107864842 G A 0.161451 9.3606e-06
1:107865978 A G 1.246634 2.6509e-05
1:107870899 A G 0.184717 -1.2226e-05
1:107872936 G A 1.410061 1.3355e-05
1:107874951 A G 1.875321 1.4275e-05
1:107875116 T C 0.024740 -8.2347e-06
1:107875369 C G 0.071629 -2.9185e-05
1:107878687 A G 0.042017 1.0073e-05
1:107883950 C T 0.041303 -9.1454e-06
1:107884526 T C 0.407241 9.5685e-07
1:107886278 G A 0.424697 1.2204e-06
1:107886439 T C 0.072840 -2.1817e-05
1:107887822 T G 0.043702 4.7003e-05
1:107888185 G A 0.069185 4.2459e-05
1:107889648 T G 1.268560 -5.8170e-06
1:107892556 T C 0.087884 8.1582e-06
1:107898606 A G 0.330935 -3.2167e-05
1:107905111 A C 0.135354 -3.8090e-05
1:107906195 A G 0.035282 1.2020e-05
1:107908063 A C 0.025253 4.3540e-06
1:107919523 T C 0.586991 1.4989e-06
1:107921268 T G 0.272912 -7.6524e-06
1:107925625 A G 1.570542 1.3137e-05
1:107926050 A G 1.114448 1.8685e-05
1:107927932 C T 0.318357 -7.4929e-06
1:107930887 G A 0.041504 2.0703e-05
1:107932862 T C 0.080445 3.6608e-05
1:107933317 T C 0.066952 -1.8841e-05
1:107944721 G A 0.034493 -2.8700e-06
1:107951452 C T 0.051518 4.5965e-05
1:107961196 A G 0.148974 1.6962e-05
1:107962435 A G 0.066867 -3.2244e-05
1:107971847 A T 0.031929 -4.1738e-06
1:107979049 C G 0.022873 -2.6244e-06
1:107984880 T G 0.055163 -2.4632e-05
1:107989087 G T 0.321947 2.6020e-05
1:107990347 G A 0.595080 -2.6423e-05
1:107993450 C T 1.138934 2.5054e-05
1:108000098 G A 0.086592 8.5039e-06
1:108002842 T C 0.040102 -2.1157e-05
1:108005538 T C 0.683581 -3.2527e-05
1:108009207 C T 0.042131 1.3155e-06
1:108011220 A G 0.269800 7.5389e-05
1:108014380 T C 1.025950 -1.5735e-05
1:108015234 C A 0.032432 -6.2195e-05
1:108015382 T G 0.041219 -2.3924e-05
1:108016331 C T 0.359621 1.0036e-04
1:108018847 T C 1.655248 1.4383e-06
1:108019492 C T 0.040264 1.8660e-05
1:108020853 G A 1.898669 1.4927e-05
1:108021328 A G 0.036707 -1.0675e-05
1:108023589 C A 0.149908 1.1428e-05
1:108025636 A G 0.053183 1.0872e-05
1:108027807 A G 0.161389 -1.9323e-05
1:108028555 C T 0.235595 -1.2490e-05
1:108029715 T A 0.618317 8.0259e-05
1:108030374 T G 1.131115 -1.0411e-05
1:108033949 A G 0.045766 2.1604e-05
1:108040279 C A 0.274470 8.0114e-06
1:108042059 T C 0.027187 4.3203e-06
1:108042525 G A 0.194039 3.1887e-06
1:108047973 T C 0.074401 8.6940e-06
1:108055112 C T 0.149788 4.2552e-06
1:108055253 C T 0.052472 2.4115e-05
1:108056555 A G 0.021926 -2.0964e-05
1:108064727 C A 0.296363 7.4180e-05
1:108067232 A G 0.376558 1.1366e-05
1:108070732 A C 0.050502 -2.9793e-05
1:108073587 G A 1.525509 1.9800e-05
1:108078183 G A 1.105194 1.2286e-05
1:108079638 G A 0.991428 3.4608e-05
1:108083184 A C 0.240055 9.0070e-06
1:108085686 C T 0.345414 -3.2382e-05
1:108089450 T C 0.043481 -3.4121e-06
1:108097237 C A 0.192835 2.9141e-05
1:108099890 A G 0.797668 3.3031e-05
1:108104234 C T 0.020374 5.0630e-06
1:108104318 A G 0.059619 3.1923e-05
1:108109126 T A 0.129096 -8.1262e-05
1:108110616 C T 0.024863 3.2199e-05
1:108114344 G A 0.032672 8.5593e-07
1:108117279 A G 0.059175 1.2947e-05
1:108121699 T C 0.321648 1.9680e-07
1:108135527 T C 0.276239 1.7411e-05
1:108151303 T C 0.081688 -5.6206e-06
1:108157410 T G 0.788713 3.1005e-05
1:108164135 G A 0.187943 -1.9630e-05
1:108164920 A G 0.096865 -4.3947e-05
1:108183522 T C 0.121141 1.8037e-05
1:108185301 G C 0.304936 1.7275e-05
1:108190038 G A 0.028849 2.2821e-06
1:108193932 G A 0.065631 -2.6689e-05
1:108198617 C T 0.033711 4.3982e-05
1:108205163 T C 0.077303 -2.3869e-05
1:108214210 T C 0.074151 2.3747e-05
1:108216191 A G 1.197716 -1.2873e-05
1:108227130 A T 0.069626 -3.4318e-05
1:108229087 G A 0.647536 5.1264e-07
1:108232390 G A 0.264973 -1.7377e-05
1:108236860 C T 0.654703 6.0593e-07
1:108237661 G A 0.070976 1.9113e-05
1:108239958 T C 1.783458 -8.4123e-06
1:108245256 C T 0.524457 2.2211e-06
1:108245664 C T 0.288229 -2.0017e-05
1:108246125 C T 0.241467 -3.1268e-05
1:108252843 C T 0.024139 -1.1036e-05
1:108265966 G C 0.202329 1.8036e-05
1:108266763 G A 0.290998 5.8183e-05
1:108269128 G C 0.108972 -1.7908e-06
1:108276899 A C 0.504392 -1.2892e-06
1:108286971 G A 1.194058 2.3413e-05
1:108287630 A C 0.107885 -2.6538e-06
1:108287658 G A 0.101822 3.2636e-05
1:108297908 C T 0.046188 2.3691e-05
1:108302754 A G 0.091448 2.9311e-05
1:108313258 T C 1.594051 -8.3796e-06
1:108316189 G T 0.371118 3.1112e-06
1:108319170 G A 0.162486 2.3120e-05
1:108319389 G T 0.166469 2.8999e-05
1:108327340 T C 0.747030 -3.4261e-05
1:108331296 C T 0.283244 -7.0837e-06
1:108331320 G A 0.173515 -1.0662e-05
1:108332669 A C 0.050885 1.1280e-05
1:108337961 A G 0.091568 5.8031e-06
1:108348373 C T 0.215312 4.0140e-05
1:108351706 A G 0.023886 -1.7046e-06
1:108366016 C T 0.178803 4.2635e-05
1:108381339 T C 0.037671 -3.7831e-06
1:108393718 A G 0.229967 -1.7424e-05
1:108398394 G A 0.050158 1.9689e-05
1:108408033 C T 0.179037 3.9381e-05
1:108408983 C T 0.582859 5.7649e-06
1:108409080 G A 0.152343 -9.2573e-06
1:108415339 T C 0.144501 -2.9193e-05
1:108418299 C T 0.537217 2.5874e-05
1:108425236 T C 1.436846 -1.6786e-05
1:108425465 A G 0.038716 -2.1401e-05
1:108426593 G T 1.666767 -3.8715e-05
1:108432145 T G 0.156426 -5.6498e-06
1:108441642 C T 0.480626 1.3911e-05
1:108443697 G A 0.040488 2.5442e-05
1:108450627 G A 0.341169 6.4137e-06
1:108452826 G A 0.120849 -6.9231e-06
1:108455638 G T 0.062112 -1.3379e-05
1:108456797 C T 0.046701 3.4883e-05
1:108459947 C G 0.081879 2.9427e-05
1:108462013 T C 0.023876 1.5323e-05
1:108462934 C A 0.077955 -1.4541e-05
1:108477011 C T 0.027314 2.8993e-05
1:108484426 T C 1.436872 4.7831e-05
1:108500386 A G 0.092967 -1.0654e-04
1:108509659 C T 0.063044 2.7408e-06
1:108518378 C T 0.139545 -2.7510e-05
1:108524174 G T 1.417277 5.2270e-05
1:108525472 A G 1.929387 -2.5906e-05
1:108525951 A G 0.034351 3.0237e-05
1:108526266 T C 1.490110 1.3079e-05
1:108527052 T C 0.040852 5.9411e-05
1:108528710 A G 0.851776 1.4816e-06
1:108529861 C G 0.039180 2.4392e-05
1:108530811 C T 0.459317 -2.6863e-05
1:108532666 G A 0.042881 1.0917e-05
1:108537567 A C 0.053232 5.7581e-05
1:108540129 T G 0.731460 9.0411e-06
1:108543453 T C 0.029076 1.7133e-05
1:108546679 G T 1.551070 -2.0142e-06
1:108553754 A G 0.066406 -3.9130e-05
1:108554161 A G 1.420825 -1.1468e-05
1:108554190 A G 0.067627 -1.9801e-05
1:108555998 C T 0.389480 -6.1428e-06
1:108567785 C T 0.740204 1.7369e-06
1:108574647 T C 0.072554 2.9511e-06
1:108581203 G C 0.039524 4.3601e-05
1:108582593 G A 0.169163 -5.2528e-06
1:108587369 A G 0.046464 3.0521e-05
1:108588708 G A 0.053511 3.1283e-05
1:108589487 T C 0.093811 5.7929e-06
1:108596672 C T 0.090383 -2.2714e-06
1:108597303 T C 0.059860 -8.5808e-06
1:108609194 C T 0.373806 1.5562e-05
1:108622916 T C 0.054027 1.0156e-05
1:108636051 C T 0.255881 1.3556e-05
1:108641712 G A 0.203455 1.7766e-05
1:108662369 C G 0.033604 -3.7892e-07
1:108663053 T C 0.033916 3.3912e-05
1:108665210 A G 1.662648 7.6032e-05
1:108669577 T C 0.452702 2.0276e-05
1:108679151 G A 0.113614 3.1282e-05
1:108680707 A G 0.130632 -1.4687e-05
1:108681482 T G 0.073336 1.3928e-06
1:108690285 C T 0.023347 -1.1636e-05
1:108692121 T C 0.027200 1.5651e-06
1:108692734 G A 0.801979 1.8504e-05
1:108692779 C T 0.513350 2.8933e-05
1:108694377 T C 0.094804 -1.1361e-05
1:108695802 C T 0.928475 3.1977e-05
1:108703834 T C 0.170354 -3.8934e-07
1:108711259 C T 0.029384 6.0066e-06
1:108719246 A G 0.046016 -9.1752e-07
1:108721153 A C 0.175917 3.8308e-05
1:108724518 G A 1.351497 3.5424e-05
1:108726246 C A 0.418666 2.8211e-06
1:108731481 G A 0.455328 -6.8045e-06
1:108732537 G A 0.142982 2.3980e-06
1:108733296 A G 0.358355 7.0784e-06
1:108739035 G A 0.461839 -4.7125e-06
1:108744934 A G 1.066277 -1.0575e-04
1:108745206 G A 1.945318 -4.8888e-05
1:108753610 A G 0.028768 -9.2597e-06
1:108753833 G A 0.302427 -3.6893e-05
1:108763904 T C 0.773928 -3.7385e-05
1:108870014 G A 0.079075 -1.4796e-05
1:108872753 C G 0.157997 -2.8428e-05
1:108873421 C T 0.767875 -1.9066e-05
1:108878131 C T 0.109319 1.6610e-05
1:108888029 T C 0.063261 -1.0633e-06
1:108888654 G A 0.070327 -2.6402e-05
1:108892311 A C 0.111767 1.7840e-05
1:108897902 A G 0.123127 1.4230e-05
1:108899366 T C 0.087939 -9.2714e-06
1:109023455 C T 0.406926 -2.0385e-06
1:109027349 A C 0.114208 5.1706e-06
1:109044224 G A 0.129596 1.3640e-05
1:109051616 A G 0.060200 4.0320e-05
1:109054827 T G 0.116272 1.7865e-05
1:109065121 A G 0.044234 -3.1443e-05
1:109070032 A G 1.528086 -4.0612e-05
1:109071835 G T 0.065549 1.1726e-06
1:109072823 C T 0.357161 -6.8144e-06
1:109076326 T C 0.077355 3.7199e-06
1:109084300 T C 0.120589 -2.2720e-06
1:109100720 T C 0.045260 -2.9102e-05
1:109104742 T C 0.072346 1.6609e-05
1:109108395 A G 0.213189 -7.9799e-06
1:109113777 G C 0.105574 5.3558e-05
1:109126224 T C 1.873526 8.0974e-06
1:109127532 A G 0.052625 1.0393e-06
1:109128474 G C 0.033231 -1.5894e-05
1:109135869 T G 0.622316 -1.7529e-05
1:109155260 A G 0.041508 6.5051e-06
1:109167705 C T 0.021221 1.2546e-06
1:109173710 A G 0.128282 6.2734e-06
1:109181298 C A 0.044000 -1.4279e-05
1:109187595 G T 0.370485 9.6338e-06
1:109190375 T C 0.132339 3.4697e-05
1:109203232 A C 0.048418 1.3820e-05
1:109204626 C T 1.871102 -3.4183e-06
1:109208333 C T 0.044095 3.4337e-05
1:109241669 A G 0.584924 -6.0212e-05
1:109242056 A G 0.021565 -5.4802e-06
1:109242392 G A 0.077186 2.5754e-05
1:109245042 T G 0.024493 -8.3644e-06
1:109254672 C T 1.220658 -5.1727e-05
1:109255513 T G 1.972923 1.5393e-05
1:109260034 C T 1.828338 -1.5117e-05
1:109260477 C G 0.030089 1.0612e-05
1:109261509 G A 0.147533 1.7998e-05
1:109261925 G T 0.306893 -3.0794e-06
1:109261971 G A 0.580321 -9.1569e-05
1:109265029 T G 1.184561 6.4743e-05
1:109268441 A G 0.266544 -1.7421e-05
1:109268573 C T 1.458129 4.0686e-06
1:109270563 C T 0.030611 3.9650e-06
1:109271348 A G 0.039171 -7.7029e-06
1:109274125 A G 0.040362 3.1077e-05
1:109275195 T C 0.036181 -5.4500e-06
1:109283654 G A 0.038629 1.5139e-06
1:109292062 A G 0.139366 -2.2372e-05
1:109311384 C T 0.524402 1.4087e-05
1:109316631 G A 0.030904 6.7149e-06
1:109321537 T C 0.069246 1.5711e-05
1:109322296 C A 0.036003 1.8057e-06
1:109329123 T C 0.152969 -2.1572e-05
1:109332774 A C 0.528570 2.0553e-05
1:109346418 A G 0.425499 -8.0540e-06
1:109346564 A G 0.049622 2.1104e-05
1:109347309 T G 0.030228 -3.9402e-07
1:109351043 G A 0.057308 5.7187e-06
1:109366286 T C 0.623653 -1.0751e-05
1:109372876 A G 1.378006 5.5768e-06
1:109377070 A C 0.223913 -2.5679e-05
1:109377436 T C 0.094927 7.2295e-06
1:109385463 C A 0.221690 -4.2630e-05
1:109388801 A G 0.154261 -4.0023e-05
1:109391074 C T 1.758225 -1.4439e-05
1:109391662 C G 0.148662 -3.9061e-05
1:109392901 A G 0.410853 -2.5428e-05
1:109394564 C T 0.080928 -2.0045e-05
1:109394976 A G 0.052501 2.3879e-05
1:109394978 A G 0.279063 -1.7102e-05
1:109395105 T C 1.626922 4.5878e-05
1:109399023 T C 0.266765 -3.8161e-05
1:109399710 T G 0.186781 -2.4854e-05
1:109405951 C G 0.021932 -1.7834e-05
1:109417681 C A 0.080237 8.9289e-06
1:109430060 T C 0.053066 1.8991e-05
1:109440215 A G 0.189189 -2.7545e-05
1:109442759 G A 0.127879 -3.4041e-06
1:109446750 A G 0.070519 -2.9497e-05
1:109452745 C T 0.025843 -2.0207e-06
1:109454356 A G 0.282942 -4.7357e-05
1:109454796 G A 0.057162 -2.6862e-06
1:109455635 T G 0.796876 -1.6557e-05
1:109459015 G A 0.085722 1.1855e-05
1:109461131 G A 0.088481 -1.7583e-05
1:109463616 A G 0.087511 -1.8272e-05
1:109464275 C A 0.560772 -8.8387e-05
1:109468708 A G 0.472540 -7.4027e-05
1:109472773 A G 0.751207 3.8208e-05
1:109475436 C T 0.059645 -1.3867e-05
1:109475448 C T 0.090098 -2.8458e-05
1:109476273 C T 0.116483 -2.6788e-05
1:109479959 A G 0.050911 -7.3284e-06
1:109479978 T G 0.519102 -8.8140e-05
1:109482304 A G 0.042326 -2.1004e-05
1:109486016 G A 0.184152 -1.2333e-05
1:109490457 C T 1.078542 -1.4099e-05
1:109504663 T C 0.185204 -2.4447e-05
1:109504780 A G 0.044354 2.2633e-05
1:109505818 A C 0.105499 -2.4313e-05
1:109506765 A G 1.446983 -3.2939e-05
1:109511353 T C 0.096375 -6.1823e-06
1:109515028 C A 0.870618 -1.0120e-05
1:109522884 A G 0.082077 -1.0195e-05
1:109527709 T C 0.146319 1.0733e-05
1:109527861 A G 0.195555 -2.6966e-05
1:109530575 A G 0.053988 -4.2354e-05
1:109542410 C T 0.173405 -7.3548e-06
1:109554910 A C 0.081733 1.8851e-05
1:109592633 G C 0.089835 -1.5532e-05
1:109602029 A G 1.430705 -2.5557e-05
1:109605109 G T 0.073752 5.1568e-06
1:109605378 A G 0.394407 5.4590e-06
1:109612806 C T 1.877723 4.3349e-05
1:109623117 T C 0.140067 3.9946e-05
1:109626522 T C 0.020579 2.7331e-05
1:109634513 G A 0.164651 -2.2639e-05
1:109643380 C G 0.598206 7.9960e-06
1:109648870 G C 0.354019 -1.1164e-05
1:109649162 A G 0.077439 1.7833e-05
1:109650000 C T 0.072145 4.1564e-06
1:109652136 G A 0.198979 1.2271e-05
1:109653580 C T 1.975546 2.8122e-05
1:109655015 G A 0.369904 2.5319e-05
1:109655637 A C 0.171350 2.8090e-05
1:109656946 C T 0.721430 -2.6144e-05
1:109663420 A G 0.143810 -1.8161e-06
1:109674087 A G 0.371602 -5.4273e-05
1:109679313 C T 1.329669 1.3451e-04
1:109686967 T C 0.187797 -6.7173e-05
1:109688390 G A 0.115882 -5.0330e-05
1:109691269 T G 1.743297 2.8398e-06
1:109692641 A G 1.122848 3.7934e-05
1:109700028 C T 0.080620 -3.1087e-05
1:109703023 A C 0.290985 -6.1183e-05
1:109704361 G A 0.318639 7.3591e-06
1:109704525 T C 0.091967 -5.4651e-05
1:109711263 G A 0.727159 1.2031e-07
1:109714635 T C 0.062618 -1.6838e-05
1:109727422 G A 0.643550 2.3411e-05
1:109728977 G A 1.742765 -2.7279e-05
1:109730511 C T 0.231752 -2.4612e-05
1:109735416 C A 1.509361 -1.0036e-05
1:109737802 G A 1.529849 -1.6365e-05
1:109740364 G T 0.475380 -6.8693e-06
1:109740972 T C 0.208528 8.4184e-06
1:109743122 C T 1.803689 -6.7005e-06
1:109743622 T C 1.117307 -7.4818e-07
1:109745618 C T 1.805351 -3.3103e-06
1:109752204 C T 0.492862 1.0627e-05
1:109753873 C T 0.057428 9.6630e-06
1:109754718 G T 0.064225 -4.6202e-06
1:109757295 A G 0.142930 8.7441e-06
1:109765011 A G 0.267777 -3.6583e-06
1:109770595 T C 0.020205 -1.4608e-05
1:109771063 C T 1.593999 -8.1659e-06
1:109776170 T C 0.584651 -1.7502e-05
1:109777764 A G 0.043575 -2.7048e-05
1:109779073 A G 0.027508 2.2890e-05
1:109783261 C T 0.334908 6.0947e-06
1:109789795 T C 1.691056 2.7570e-05
1:109794123 C G 0.033711 -6.3053e-06
1:109794252 C T 1.931922 1.4572e-05
1:109795608 C T 1.931925 1.6363e-05
1:109798914 A G 0.069496 -1.0747e-05
1:109800086 C A 0.058879 -2.4894e-05
1:109801121 T C 0.196392 -6.2930e-06
1:109801345 T C 0.025915 -4.1934e-05
1:109806313 C T 0.195438 -8.6973e-06
1:109806834 T C 0.922321 3.8782e-05
1:109810200 A G 0.084401 2.3200e-06
1:109817245 T C 1.343477 3.5245e-05
1:109817590 T G 0.442627 -2.8001e-05
1:109817838 C T 1.569876 3.7025e-05
1:109818530 T C 1.555698 2.5719e-05
1:109820884 G A 0.183055 -2.2718e-05
1:109821511 G T 1.566156 3.3050e-05
1:109822166 A G 1.544033 2.1791e-05
1:109823457 A T 0.042900 -4.1792e-05
1:109823458 T C 0.025795 -1.3491e-06
1:109823537 A G 0.023604 1.3364e-05
1:109823962 C T 0.088433 6.1950e-07
1:109832283 G A 1.057435 -7.4491e-06
1:109834039 G A 0.024379 9.6449e-06
1:109835383 C G 0.272010 1.8762e-05
1:109835757 C T 0.594681 8.5371e-06
1:109837129 T C 0.063537 -8.5796e-06
1:109837853 A G 0.020209 1.9160e-05
1:109838215 A G 0.029154 -2.4291e-05
1:109838264 G A 0.138405 -1.5617e-05
1:109838918 T C 1.859517 1.4922e-05
1:109839400 T C 0.166667 1.8488e-05
1:109840169 T C 0.050362 3.0569e-05
1:109840918 T C 0.275830 -1.7262e-06
1:109846278 T C 1.413064 -1.4428e-05
1:109855020 G A 0.094950 -2.4285e-05
1:109857815 C A 0.128382 -1.8197e-06
1:109861799 G T 0.035256 -1.2920e-06
1:109878903 G C 0.026687 -2.9155e-05
1:109884936 G T 0.038246 3.0584e-06
1:109894693 C T 0.356914 6.5791e-06
1:109894756 C G 0.033224 -4.8027e-06
1:109896004 T C 0.044838 -1.3410e-05
1:109912051 G A 0.129645 1.4978e-06
1:109914809 T C 0.032705 -2.8546e-05
1:109925829 A G 0.037178 5.0327e-06
1:109931990 C T 0.107635 1.5562e-05
1:109933450 A G 0.049655 -5.2145e-06
1:109942924 T C 0.058795 -7.3516e-06
1:109945166 G A 0.036577 -2.1888e-05
1:109958697 A G 0.025554 -9.4744e-06
1:109984491 G A 0.046782 -2.9674e-06
1:109994387 A G 0.039937 -3.0502e-07
1:110006665 T C 0.159821 2.5984e-05
1:110018148 T C 1.963588 1.3281e-05
1:110019439 G A 0.118671 1.7968e-05
1:110023170 C T 0.026619 -1.1940e-05
1:110025208 T C 0.071992 1.7124e-07
1:110031188 G T 0.304494 7.2660e-06
1:110035159 C T 0.495673 -1.6818e-05
1:110048436 A C 0.575388 2.4213e-06
1:110055211 C T 1.018034 -3.8999e-06
1:110061974 C T 0.037444 4.3664e-05
1:110067787 C T 0.084969 1.6083e-05
1:110068291 T C 0.044039 -1.8601e-05
1:110071230 C T 0.481583 1.8080e-05
1:110077056 C T 0.055715 -1.6147e-05
1:110086451 A G 0.384838 -3.2662e-05
1:110088735 C T 0.022896 -1.2933e-05
1:110091447 A G 0.069977 -1.6784e-05
1:110093460 G T 0.026275 2.2318e-05
1:110095897 G A 1.596670 -2.5611e-05
1:110109039 G A 0.214276 -1.5858e-06
1:110109893 T A 0.042735 2.0254e-05
1:110111960 G T 0.026015 -2.1333e-05
1:110114192 A G 0.043465 3.5826e-05
1:110119732 T C 0.362182 -3.7191e-05
1:110122950 T C 0.041073 1.8277e-05
1:110123513 T G 0.203685 9.7221e-05
1:110138538 T C 0.040982 -1.3669e-06
1:110144625 T C 0.881044 -1.1564e-05
1:110150159 T G 0.234066 -1.9723e-05
1:110151395 T G 0.047727 4.3924e-06
1:110155137 T C 0.300914 9.1627e-06
1:110162995 G A 0.021117 -1.2492e-05
1:110163879 A G 0.108768 -8.7650e-06
1:110169198 T C 0.033289 -1.8325e-05
1:110170640 T G 0.058392 -1.3248e-05
1:110170728 A G 0.049002 -1.3757e-05
1:110170896 C T 1.289236 -3.4536e-05
1:110172236 C T 0.156303 -2.2370e-05
1:110173775 T G 0.329386 9.6328e-06
1:110178720 T C 0.044448 5.6174e-07
1:110179447 A G 0.089049 -3.4244e-06
1:110181629 C T 0.803537 -1.7662e-05
1:110195152 A G 0.115714 -2.1788e-06
1:110195901 C T 0.059457 -1.6849e-05
1:110200360 C T 0.740594 3.3727e-05
1:110201699 C T 1.733862 -8.0242e-06
1:110201812 G A 1.734196 -7.9230e-06
1:110201860 A C 0.059613 -1.4293e-05
1:110204918 A G 0.283692 2.3206e-04
1:110205645 G A 0.104486 -5.6782e-07
1:110205811 A G 0.125477 -9.7230e-06
1:110209906 A G 1.007271 4.9629e-05
1:110210780 G C 1.839429 -1.0443e-06
1:110210914 A G 0.059162 -1.6266e-05
1:110213514 T A 1.842162 -1.5282e-05
1:110220086 G C 0.965010 -4.7544e-05
1:110232983 G A 1.461134 6.4568e-05
1:110250168 A G 0.678345 2.0636e-05
1:110250497 A G 0.042037 -4.4516e-06
1:110257590 C T 0.154177 -1.2546e-06
1:110257947 C A 0.159383 3.7505e-06
1:110259362 A G 0.669695 3.0401e-05
1:110260040 G A 0.022153 -2.2138e-05
1:110260742 C T 0.393923 -4.8708e-07
1:110266754 C A 0.484034 -1.2707e-05
1:110274983 T G 0.052527 8.7242e-05
1:110275210 A G 0.169211 1.0114e-05
1:110277949 C T 1.162762 2.7595e-05
1:110279602 G T 0.155491 -3.2960e-07
1:110279701 T C 0.605794 2.7530e-05
1:110280680 G T 0.035110 6.4060e-06
1:110281941 A G 1.156510 2.5311e-05
1:110295553 T C 0.142631 3.9302e-06
1:110295643 T G 0.600734 -6.5609e-06
1:110295772 C T 1.209985 2.0608e-05
1:110299691 A G 0.115792 2.9617e-05
1:110300277 T C 0.107359 2.8806e-05
1:110300441 A G 0.978425 -6.2881e-06
1:110300504 G A 1.951287 3.2012e-05
1:110301260 T C 0.434791 -2.4854e-05
1:110304777 A G 0.077241 -3.0042e-05
1:110305188 T G 0.495573 -2.0430e-05
1:110309065 A C 0.701991 -8.6198e-05
1:110311650 A G 0.311132 -4.7881e-06
1:110314653 T C 0.158081 -6.8399e-06
1:110320483 G A 0.631790 -4.9158e-05
1:110323378 T C 0.471450 -3.7659e-05
1:110324049 T C 0.312398 -1.8997e-05
1:110324792 G C 0.094613 -1.5282e-05
1:110327116 C A 0.024386 7.4988e-06
1:110330456 A G 0.050612 1.1720e-05
1:110331728 G A 0.052430 1.1491e-05
1:110332816 T G 0.416297 7.4623e-06
1:110333018 T G 0.052057 5.9375e-05
1:110334034 G A 1.710524 2.6963e-05
1:110336490 G A 0.069944 6.1446e-06
1:110337014 C T 0.098478 3.2451e-06
1:110339102 G C 0.450514 -2.8194e-05
1:110339828 G A 0.065871 -5.3499e-07
1:110344557 C T 0.127967 1.0562e-05
1:110346355 G A 1.132592 5.5605e-06
1:110348040 C T 0.382611 -5.8180e-06
1:110352477 G A 0.417381 -1.4211e-06
1:110357600 C T 0.038528 2.7982e-05
1:110362021 G C 0.271160 4.0339e-05
1:110366083 C T 1.070139 9.6092e-06
1:110366265 C T 0.186934 7.2379e-06
1:110367610 G C 0.046341 1.2836e-05
1:110368353 G T 0.363844 3.4184e-06
1:110369963 A G 0.044231 -2.0123e-05
1:110371170 C G 0.045422 2.3641e-05
1:110371629 G C 0.296126 -1.2257e-08
1:110372486 C T 1.322437 -5.6778e-06
1:110388129 T C 1.803894 -6.3092e-06
1:110389658 G A 0.088075 -9.1407e-06
1:110390086 G A 0.804403 6.5336e-06
1:110393162 A G 0.046704 1.8932e-05
1:110393510 A C 0.072288 1.4717e-05
1:110396805 G A 0.066906 1.2075e-05
1:110408241 T C 0.170825 -3.9436e-05
1:110409786 A G 1.035464 9.7212e-06
1:110411333 T C 0.091539 -4.6015e-06
1:110411400 T C 0.050557 -6.7275e-07
1:110415560 A G 0.070288 5.1922e-05
1:110415799 G A 0.078445 -2.3963e-06
1:110415838 C T 1.188991 -3.4609e-06
1:110419544 C A 0.063852 -1.4484e-06
1:110423676 A G 0.251500 3.6992e-05
1:110424529 G A 1.926628 1.6589e-06
1:110426357 A G 0.140061 -6.9998e-06
1:110428249 G A 0.652051 -2.7135e-05
1:110429079 T C 0.060476 -4.2120e-05
1:110430571 T C 0.041329 -1.8058e-05
1:110431378 T C 0.851630 -2.5047e-06
1:110432464 T C 1.974673 -3.9504e-06
1:110434258 T C 0.400486 -3.1354e-05
1:110434583 A G 0.056854 5.1808e-06
1:110435513 C T 0.079828 9.7720e-06
1:110436022 T C 0.030595 -1.1802e-05
1:110437185 T C 0.188719 6.7197e-06
1:110438662 C T 0.103035 -3.9917e-06
1:110440117 T C 1.492229 1.9443e-05
1:110443414 T C 0.024383 -1.6250e-05
1:110443938 T C 0.050301 -1.1330e-05
1:110444259 A G 0.099861 -4.3605e-05
1:110448747 T C 0.041215 1.8646e-05
1:110449207 A G 0.247741 8.9759e-06
1:110451118 C T 0.731791 9.0197e-06
1:110451690 C T 1.484894 2.4032e-05
1:110452920 A G 0.042741 -2.0856e-05
1:110454405 G T 0.055117 -9.2643e-06
1:110457772 A G 0.366730 -8.5689e-06
1:110460145 A G 0.048496 -4.2925e-06
1:110461748 T C 0.162139 -2.1167e-05
1:110463934 C T 0.070107 -7.3410e-07
1:110466338 A C 1.213241 -4.6458e-08
1:110466466 C T 0.746608 -1.2491e-07
1:110469057 T C 0.062242 3.5502e-05
1:110470764 A G 0.298116 5.2764e-05
1:110476488 T C 0.344028 -1.1683e-05
1:110478327 A G 0.387467 1.4096e-05
1:110483773 A G 0.790462 -4.5698e-05
1:110491212 T C 1.010445 -3.5822e-05
1:110500175 C T 1.048629 -4.1011e-05
1:110500971 T C 0.054134 -1.0006e-05
1:110503433 A G 0.138876 2.2734e-05
1:110520359 A C 0.039768 -7.5467e-05
1:110530995 C G 0.896478 -5.1607e-05
1:110536203 G A 0.112319 -6.0332e-06
1:110538926 G T 0.360692 -5.3442e-06
1:110543223 C T 0.157056 2.2242e-05
1:110575945 C T 0.067513 -6.4521e-06
1:110578531 T C 0.044828 2.7169e-07
1:110583440 C T 0.041693 2.0179e-05
1:110584257 T C 0.048918 -1.0356e-05
1:110585137 G A 1.180874 2.7455e-05
1:110598577 C A 1.171211 3.0687e-05
1:110603214 T G 0.053608 8.9354e-06
1:110608419 G A 0.477876 -3.0664e-05
1:110614400 A G 1.170529 2.8263e-05
1:110616963 T C 0.051485 8.3955e-06
1:110628664 G A 0.088322 4.9127e-06
1:110629469 T C 0.053595 8.1411e-06
1:110636625 A G 0.711420 5.1305e-05
1:110640433 A G 0.269098 3.8372e-05
1:110645327 T C 0.128337 2.8366e-07
1:110649964 A C 0.127210 -5.1526e-06
1:110653291 G T 0.486958 -1.0121e-05
1:110661341 T G 0.139648 5.9736e-05
1:110661387 C T 0.047947 -8.3369e-06
1:110662887 C T 0.050294 -5.8825e-06
1:110663047 T C 0.447012 1.5443e-05
1:110667810 T G 0.060093 -1.2713e-05
1:110668739 G T 0.162476 1.2011e-04
1:110668860 T C 0.050671 6.1216e-06
1:110673169 T G 0.105428 -1.0950e-05
1:110673700 A G 0.205373 -5.4869e-06
1:110677921 C A 1.116749 7.4702e-05
1:110681023 T C 0.056497 -1.1761e-05
1:110685011 T C 0.976250 3.2818e-05
1:110697202 C T 1.084619 2.1711e-05
1:110697374 A G 0.091140 4.3710e-06
1:110704767 T C 0.022990 1.7680e-05
1:110704930 G T 0.080139 -2.6821e-05
1:110707051 A C 0.083291 -2.5322e-05
1:110708008 C T 0.023743 1.3636e-05
1:110719089 G A 1.820856 2.2992e-06
1:110723699 A G 0.151113 -5.0293e-06
1:110723845 A G 0.929004 5.0076e-05
1:110727018 T C 0.736442 1.3799e-05
1:110730043 G A 1.110446 4.1704e-05
1:110733674 T C 0.203705 -1.6046e-05
1:110735290 T C 0.100413 -1.1803e-05
1:110736841 T C 0.060960 6.7613e-06
1:110738990 C A 1.290342 -8.1450e-06
1:110740472 G A 1.042764 1.0382e-06
1:110745015 G T 1.626272 5.3383e-07
1:110751647 G C 0.063664 -8.2717e-06
1:110751850 C A 0.128269 5.2644e-05
1:110752139 G A 1.249010 -4.0276e-06
1:110757441 C A 0.020419 1.0862e-05
1:110760444 G A 1.297334 9.9899e-06
1:110762568 G T 0.064050 4.4185e-07
1:110766454 A G 0.205208 6.2554e-06
1:110768590 T C 0.081934 -5.5409e-06
1:110770153 G C 0.187722 -2.5745e-05
1:110770223 T G 0.407776 -2.1971e-05
1:110770265 G A 0.094002 -8.5097e-06
1:110770293 A G 0.324430 9.3118e-06
1:110770863 C T 0.031679 5.8253e-06
1:110776759 G A 0.744476 -2.2910e-05
1:110781200 G A 0.025080 -1.7976e-05
1:110781469 T C 0.625857 -2.2864e-05
1:110781792 A G 0.122293 2.0788e-05
1:110788825 C T 1.520926 -8.2615e-05
1:110802444 G T 0.063167 7.0526e-06
1:110803843 C T 0.117645 1.1105e-05
1:110805807 A G 0.652762 -2.2020e-05
1:110806303 T G 1.110124 -4.9229e-05
1:110807126 A G 0.044812 1.5576e-05
1:110815957 T G 0.493934 1.1304e-05
1:110830871 C T 0.494446 1.5831e-05
1:110834838 G A 0.177725 1.0097e-05
1:110840416 T A 0.687076 -1.0790e-05
1:110840992 C T 0.046756 2.6340e-05
1:110856012 C T 0.035146 4.4325e-05
1:110860768 A G 0.072658 8.0676e-05
1:110861635 C T 0.478860 1.9939e-07
1:110865403 T C 0.020134 -1.3850e-05
1:110882444 G A 1.459979 -2.8767e-05
1:110883569 T A 0.354652 -4.6572e-05
1:110885736 A G 1.452903 -2.8676e-05
1:110887222 A G 0.173045 -7.5258e-05
1:110889438 A G 0.153320 -4.6987e-05
1:110904307 C T 0.042566 1.3058e-05
1:110904813 A G 0.063151 1.3687e-05
1:110912679 G A 0.071924 -3.8529e-06
1:110921715 G T 0.104438 -2.0059e-05
1:110922140 A G 0.514028 -3.6734e-05
1:110941510 T C 0.132235 2.7163e-05
1:110950277 A G 0.254336 -1.7588e-05
1:110950439 T C 1.032153 -1.8824e-05
1:110967732 T C 0.036340 -2.6840e-05
1:110967949 C T 0.024009 -3.6693e-05
1:110977863 T C 0.181786 1.8149e-05
1:110983809 C G 0.044429 1.2933e-05
1:110984327 A G 0.041053 1.5769e-05
1:110993457 A G 0.315608 -2.2507e-05
1:110994384 C T 0.158802 2.1189e-05
1:110997238 C T 0.144705 -2.7727e-05
1:110998854 A G 0.828893 -1.2893e-05
1:111002370 C T 0.057477 1.8842e-06
1:111003777 C T 0.553741 1.1079e-05
1:111009031 G A 0.744544 -1.4847e-05
1:111009859 T C 1.281248 -9.1376e-06
1:111016389 C T 0.207262 -3.7914e-05
1:111018176 A G 0.021166 -2.0897e-05
1:111021960 A C 0.811628 -1.1405e-05
1:111026410 C G 0.053176 3.6392e-05
1:111028140 C T 0.057081 -3.6757e-06
1:111028588 G A 1.494667 3.2007e-05
1:111032265 G A 0.068980 -1.8941e-06
1:111032732 A G 0.031663 -2.0896e-05
1:111033780 T C 0.118132 4.6801e-05
1:111033809 C T 1.680435 8.3136e-06
1:111034818 C T 0.830438 2.7133e-05
1:111037119 C T 0.514369 -1.2095e-05
1:111038969 T C 0.300697 4.5454e-06
1:111039049 T C 0.828341 -1.9808e-06
1:111041442 T C 0.048077 2.2157e-05
1:111044918 T C 0.082243 6.7663e-06
1:111045565 T C 0.868119 1.4165e-05
1:111049732 C T 1.407500 3.6687e-05
1:111056422 A G 0.154901 1.6607e-05
1:111056742 C A 0.588945 1.2265e-05
1:111060300 T C 0.021796 1.2682e-05
1:111060752 T C 0.145147 -3.2967e-05
1:111061011 A C 0.431559 -1.8633e-06
1:111061062 C T 1.475861 3.2960e-05
1:111065570 A G 0.202199 5.3965e-07
1:111065654 C A 0.048863 -2.8910e-05
1:111066124 C T 0.058178 -2.2658e-05
1:111067601 C A 0.056195 -1.3352e-05
1:111068421 A G 0.149710 2.8967e-05
1:111071279 A G 0.557503 -5.8250e-06
1:111071958 T C 0.048639 -1.0432e-05
1:111077629 G A 0.296733 -1.2943e-05
1:111078126 G A 0.043806 -1.9733e-05
1:111078572 C T 0.683818 1.2485e-05
1:111083556 G A 0.036652 -1.2157e-05
1:111089183 A G 0.102581 -4.0267e-05
1:111090846 A G 0.129333 -4.7971e-05
1:111092675 T C 0.043757 -1.8565e-05
1:111096944 G A 0.473374 1.0567e-05
1:111097826 A G 0.087303 -5.7837e-06
1:111098766 C T 0.210180 2.1550e-05
1:111104913 G C 0.519485 1.0692e-06
1:111105822 G A 0.027820 -1.6555e-05
1:111107668 C T 0.933302 -6.3815e-06
1:111107867 G A 0.046191 1.3505e-05
1:111113733 T C 0.082619 -9.4671e-06
1:111114154 G A 1.108485 -1.9275e-05
1:111115450 T C 0.027989 -1.7002e-05
1:111116690 G A 0.025123 -2.7206e-05
1:111116752 G T 1.014473 1.0109e-05
1:111117814 G A 0.497384 -4.5834e-05
1:111128576 G T 1.590601 -4.0825e-07
1:111131395 A C 0.108303 -9.2508e-06
1:111136611 A G 0.118125 -4.2485e-05
1:111137586 T C 0.054572 2.7389e-05
1:111137811 G A 0.502639 -3.0473e-05
1:111140032 G A 0.067805 1.0970e-05
1:111142410 A G 0.143466 2.5255e-05
1:111146220 G C 0.094359 1.1024e-05
1:111151073 A C 0.129362 3.0254e-05
1:111155646 C A 0.147425 -6.6044e-05
1:111161518 T C 0.056906 2.9859e-06
1:111165855 G C 1.666167 5.4484e-06
1:111170591 T C 0.030394 -3.3489e-05
1:111171378 T C 1.500870 1.2738e-05
1:111187054 G A 0.159977 -1.8552e-05
1:111190014 A G 0.338861 -4.8113e-05
1:111195897 T G 0.053063 1.1222e-05
1:111211533 T C 1.378798 -9.2262e-05
1:111222594 C T 1.475471 1.6001e-05
1:111231622 G C 1.488763 -5.4362e-05
1:111235876 A G 0.162950 3.4840e-05
1:111237685 G A 0.670442 -3.6886e-05
1:111250619 C A 0.579085 2.8146e-05
1:111259576 A G 0.088037 -2.1231e-05
1:111261709 A G 0.203789 -3.1228e-05
1:111264630 A G 0.039937 4.7961e-06
1:111276629 A G 1.016158 -6.8037e-06
1:111276717 A G 0.065738 -4.3591e-06
1:111284547 A G 0.061677 5.4542e-05
1:111284663 A G 0.024587 -2.5078e-05
1:111290022 A G 0.152005 -2.3813e-05
1:111290832 A C 0.032267 -1.9091e-05
1:111291749 G A 0.400412 1.1163e-05
1:111292003 C A 0.818140 1.4430e-05
1:111309295 T C 0.062307 2.4854e-05
1:111309830 T C 1.529553 -1.1433e-06
1:111314451 A G 0.064125 4.8341e-05
1:111314507 T C 0.087124 -3.8127e-05
1:111318574 C T 1.626344 8.1565e-06
1:111322419 A C 0.482057 -2.3793e-05
1:111325834 T C 0.049823 -2.1388e-05
1:111327241 C T 0.064459 3.1258e-05
1:111330496 C A 0.101192 -3.0713e-05
1:111346416 G A 0.024139 -3.2693e-05
1:111348951 G A 0.493518 3.6476e-05
1:111367986 T C 0.157851 -2.4497e-05
1:111370497 C T 0.306234 -1.4501e-05
1:111375456 A G 0.033669 -5.2335e-05
1:111394119 T C 0.094807 -4.9067e-06
1:111396606 A G 0.501162 1.0231e-05
1:111399621 A C 0.086319 -7.0115e-06
1:111400960 A C 0.023954 2.4179e-05
1:111416261 T C 0.044351 -1.5667e-05
1:111417915 A C 0.589747 -1.6579e-06
1:111431530 G A 0.045601 -1.5449e-05
1:111436857 G T 1.528797 2.4641e-05
1:111449991 A G 0.124370 -3.0659e-05
1:111450052 T C 0.034789 -1.7470e-05
1:111450569 C T 0.059629 2.5678e-05
1:111458982 G A 0.934548 1.1019e-05
1:111470050 G A 0.425002 -6.5816e-06
1:111486771 T C 0.047545 1.7848e-05
1:111486842 A G 0.122770 -1.4517e-05
1:111491708 T C 0.049434 -1.6707e-05
1:111494194 T C 0.517417 1.4006e-05
1:111518108 T G 0.125299 -2.2270e-05
1:111518264 T C 0.033575 -1.8614e-05
1:111524493 A G 1.741736 -2.1883e-05
1:111532437 A G 0.229467 -9.4899e-06
1:111532793 A C 1.871559 1.3111e-05
1:111534083 T C 0.043380 -7.7577e-06
1:111542874 A G 0.409084 -1.2653e-05
1:111546531 T C 1.097180 -1.0097e-05
1:111558040 A G 0.062132 1.8414e-05
1:111573641 A G 0.062242 1.9659e-05
1:111581845 A G 0.461904 2.9574e-05
1:111584213 G A 1.088527 -1.2749e-06
1:111661528 C T 0.311732 2.1851e-05
1:111668673 T C 0.110556 -1.1099e-05
1:111670607 T C 0.048376 2.4003e-05
1:111671707 A C 0.241584 2.7043e-05
1:111676509 T C 0.285435 5.3513e-06
1:111682118 T C 0.577699 -1.9153e-05
1:111684276 G A 0.217341 5.1691e-06
1:111700027 C A 0.054738 2.3396e-05
1:111702020 G A 0.022627 3.3594e-05
1:111726213 G A 1.316079 1.4591e-05
1:111727187 G T 0.056630 3.8258e-05
1:111730901 T C 0.425070 3.8277e-05
1:111731215 A G 0.163473 -1.5486e-05
1:111732003 A T 0.355097 -1.4609e-05
1:111734122 T C 1.368577 1.5104e-05
1:111735181 G A 0.919348 -9.4005e-07
1:111736637 C T 0.464127 2.9883e-05
1:111737916 C T 0.530329 1.4455e-05
1:111738108 T C 0.398204 1.1396e-05
1:111739218 C G 0.061768 2.1700e-05
1:111739788 T C 0.079299 -2.5094e-05
1:111740082 G T 0.900967 3.5756e-06
1:111740345 G C 1.551193 1.3128e-05
1:111740942 A G 0.308662 -3.5235e-06
1:111741188 T C 0.257534 1.6659e-05
1:111741322 A G 0.040180 -1.1212e-05
1:111742761 C T 1.618002 5.1698e-06
1:111742841 G A 0.284841 -2.7546e-05
1:111744775 T C 0.137633 -3.5086e-05
1:111745899 A G 0.386633 -4.8172e-05
1:111753024 C T 0.181023 -4.6816e-05
1:111756335 A G 0.065864 1.1737e-04
1:111756707 C T 0.260075 -1.3883e-05
1:111760165 T C 1.778810 -1.5785e-05
1:111765494 A T 0.032273 9.5990e-07
1:111769998 A G 0.068286 -3.5792e-06
1:111770591 G A 0.293150 -4.7305e-06
1:111773293 A G 0.044435 1.6452e-05
1:111777575 G A 0.028005 5.9586e-06
1:111778187 G A 0.855639 2.2413e-05
1:111778325 T C 0.247553 2.6527e-05
1:111784158 C T 0.674629 2.2201e-05
1:111785126 T C 0.181812 1.8525e-06
1:111785394 T G 1.376354 5.7946e-05
1:111791191 G T 1.283786 -1.9118e-05
1:111794814 A G 0.990983 -1.3777e-05
1:111797032 G A 0.292261 -7.4273e-06
1:111797926 C T 0.172821 2.8971e-05
1:111798101 A G 0.031037 -2.1717e-05
1:111799266 A G 0.086495 -1.4715e-05
1:111804717 C A 0.816978 1.7013e-05
1:111812021 T C 0.284493 2.1179e-05
1:111818923 T C 0.551440 7.0484e-06
1:111822699 C T 1.438174 1.8770e-06
1:111823173 C T 0.136435 -1.2993e-05
1:111824309 T C 0.037048 2.0511e-05
1:111825261 A G 0.803254 -3.0219e-07
1:111826751 T A 0.022623 7.2997e-06
1:111828379 C T 0.180659 -2.5811e-05
1:111830953 C T 0.876003 -7.6315e-06
1:111831494 T C 0.062167 1.4380e-05
1:111845588 A C 0.626143 -1.0844e-05
1:111847957 T C 0.049106 -1.4209e-05
1:111854938 T G 0.248053 -8.9173e-06
1:111857951 G A 0.308048 3.0078e-05
1:111861475 G A 0.224965 -9.2307e-06
1:111861822 A G 0.247543 -8.8880e-06
1:111861974 C T 1.168601 7.3623e-06
1:111862042 C T 0.098806 1.0009e-07
1:111862952 G T 1.416777 -2.8138e-06
1:111866954 T C 0.024172 -3.9505e-06
1:111868382 T C 0.067215 1.4627e-05
1:111876463 A G 0.053735 1.1409e-05
1:111886304 C T 0.742957 -5.2479e-06
1:111891170 C A 0.149912 3.4071e-05
1:111891192 A C 0.268089 -1.7804e-06
1:111893958 G A 0.591438 1.4228e-05
1:111897335 G A 0.831324 3.9391e-06
1:111902104 A C 0.369635 1.3748e-05
1:111905053 G C 0.033724 -1.0176e-05
1:111906944 T C 1.628755 -2.3460e-05
1:111908364 G A 0.356327 7.3482e-06
1:111909604 A G 1.737617 -3.4990e-05
1:111909735 C T 0.045786 2.5237e-05
1:111927164 G A 0.841977 2.9013e-05
1:111927443 G A 0.264392 5.8608e-06
1:111942813 G A 0.033455 2.4201e-05
1:111945018 A G 0.039336 -1.9967e-05
1:111945421 G C 0.052027 -2.1817e-05
1:111948330 A G 0.104029 -3.0997e-05
1:111956662 A G 0.766161 -1.2285e-05
1:111957311 C G 0.148454 1.7279e-06
1:111957592 G A 0.646059 2.2584e-06
1:111957693 G A 0.896153 -1.5130e-05
1:111964262 A G 0.102805 -3.0517e-05
1:111966291 T C 0.561158 3.3281e-06
1:111966686 T C 0.025155 -2.2473e-05
1:111968121 T C 0.151041 -1.9677e-07
1:111969432 G C 0.131849 -6.2632e-06
1:111970382 T C 0.047470 -7.7244e-06
1:111978214 A G 0.045341 5.5593e-06
1:111978665 A G 0.022860 -5.5416e-06
1:111983484 C G 0.026557 9.4439e-06
1:111989386 C A 0.070230 8.9330e-06
1:111996558 A G 0.668686 -1.6190e-05
1:112006863 G A 0.094071 -1.0206e-05
1:112009030 C A 0.100854 -3.3048e-05
1:112009195 C T 0.272234 1.9055e-05
1:112011621 C T 0.074761 -8.3790e-07
1:112012139 G A 0.815650 -1.8014e-05
1:112018657 A G 0.566202 6.0662e-06
1:112019788 G A 0.048184 1.3523e-05
1:112026449 A G 0.265804 -2.2128e-05
1:112026954 T C 1.179286 4.3241e-05
1:112028577 T A 1.126201 -2.6035e-05
1:112033285 C G 0.114841 4.5130e-05
1:112042149 T C 1.113941 -2.9093e-05
1:112042732 T A 0.035655 -3.2043e-05
1:112042787 G T 0.279248 4.3088e-06
1:112046557 T C 1.506599 -6.1669e-06
1:112048264 C T 0.664034 1.9939e-05
1:112054063 T C 0.033672 2.0907e-05
1:112055528 T C 0.187102 -1.3324e-05
1:112059537 G T 0.229444 2.3361e-06
1:112059888 C T 0.097550 -3.1977e-05
1:112061288 A C 0.701524 -9.2207e-05
1:112061423 C T 0.066608 -3.2948e-05
1:112062836 T G 0.507004 3.4354e-05
1:112063002 G A 1.828864 2.2543e-05
1:112070115 A C 0.067500 -1.7196e-06
1:112071671 G A 0.024185 -4.5081e-05
1:112077233 T C 0.254440 -1.9917e-05
1:112079314 T C 0.268433 1.0689e-05
1:112079558 G A 0.032380 -1.8468e-05
1:112082365 C T 0.107856 1.0837e-05
1:112086030 C T 1.106560 -7.9908e-06
1:112090219 A G 0.112763 2.3443e-05
1:112093654 C T 0.049376 -2.8557e-05
1:112103480 A C 0.140278 -1.8032e-05
1:112105477 T C 1.825271 -1.5062e-05
1:112107510 G T 0.105856 1.1124e-04
1:112110418 C A 0.033737 1.6868e-06
1:112112052 T C 0.093642 2.0998e-05
1:112113781 C T 0.047743 1.5219e-05
1:112114143 G A 1.215834 1.5988e-05
1:112119065 A G 0.631612 2.3767e-05
1:112121938 G A 0.029560 1.0397e-05
1:112127647 T A 1.054222 -3.0457e-05
1:112128509 A C 0.035418 -1.2371e-05
1:112129621 G A 0.168264 -8.8449e-06
1:112129736 C T 0.161204 8.5103e-06
1:112130427 T C 0.344577 -2.1168e-05
1:112130439 T C 1.976864 -4.0958e-06
1:112130460 C T 0.045240 -2.2061e-05
1:112130686 A G 0.499341 -1.1606e-05
1:112132221 C T 0.147435 -1.5458e-05
1:112136683 T C 0.104107 -2.0915e-05
1:112140475 G A 0.347112 7.6275e-06
1:112156207 T C 0.290589 -9.2799e-06
1:112163230 G C 0.046990 2.9533e-06
1:112164866 G A 0.038544 -1.5228e-05
1:112173925 A G 1.746027 -2.5895e-05
1:112176031 G A 1.408318 -1.9293e-05
1:112186141 C T 0.153291 -9.9271e-06
1:112191408 C T 0.340370 3.2383e-06
1:112211951 A G 0.327578 -5.4387e-06
1:112233741 C T 0.150665 2.1816e-05
1:112234215 T C 0.112877 -6.1151e-06
1:112244531 G A 0.061080 -2.8320e-06
1:112253397 A G 0.248715 1.4765e-05
1:112259912 A G 0.052735 -1.0986e-05
1:112264671 C A 0.022974 3.3232e-05
1:112271079 T C 0.466708 -1.4471e-05
1:112271199 G A 0.168679 -1.0902e-05
1:112277597 C T 0.707029 -1.1584e-05
1:112280299 G A 0.072236 -8.5804e-07
1:112283007 T G 0.033974 -1.6709e-05
1:112293213 G C 0.255485 4.1832e-06
1:112294010 G A 0.163859 -5.6775e-06
1:112295009 C T 0.230791 8.9002e-06
1:112308782 G C 0.026304 -1.1651e-05
1:112308953 C T 0.782364 7.6017e-06
1:112309331 C T 0.254528 8.5214e-06
1:112326368 C T 0.067981 3.3178e-06
1:112329296 A G 0.126941 -5.9465e-05
1:112329551 T G 0.272471 7.8120e-06
1:112334983 C T 0.389895 1.0358e-05
1:112345009 G C 0.520923 -5.5023e-06
1:112346989 T C 0.273818 1.0643e-05
1:112347637 G A 0.154845 -7.4760e-07
1:112347647 A C 1.544763 1.1157e-05
1:112348130 C T 0.036230 -4.6411e-05
1:112348179 G T 0.078208 -3.8178e-06
1:112356814 A G 1.033263 5.3551e-05
1:112357101 G A 0.136510 1.4270e-05
1:112357144 T C 0.329283 -1.0057e-06
1:112357429 T C 0.071869 2.9534e-05
1:112358513 A C 0.131514 -6.0577e-05
1:112362879 T G 1.284899 4.5831e-05
1:112370877 C T 1.352721 1.9966e-05
1:112377643 A G 1.217633 4.5830e-05
1:112377721 G A 0.040375 -4.1294e-06
1:112382789 C G 0.595706 -2.3730e-05
1:112385091 T C 0.040190 -2.2414e-06
1:112392360 T G 0.176849 -5.3149e-06
1:112395432 C T 1.740409 4.6681e-05
1:112397404 A G 0.073820 -2.1488e-05
1:112400924 T C 0.126539 -2.9700e-05
1:112402734 C A 0.644215 -1.1891e-04
1:112413022 C T 0.173801 -1.1569e-06
1:112415922 T C 0.090539 5.6628e-05
1:112421854 T C 0.162966 2.9847e-05
1:112422561 A G 0.205594 -8.3352e-05
1:112426496 C T 0.038817 -1.7255e-05
1:112429436 A G 0.038869 -2.3962e-05
1:112434774 G A 0.199216 -4.6982e-05
1:112436901 A G 0.333314 4.5896e-05
1:112437344 C T 1.444386 3.7041e-06
1:112447472 C T 0.136620 -1.1881e-05
1:112450154 T C 0.079033 2.3924e-05
1:112453605 C T 0.172691 -4.9087e-06
1:112456991 G A 0.021442 1.9842e-05
1:112464376 T C 0.592850 2.2109e-05
1:112466685 C A 0.138753 2.6252e-05
1:112468514 T C 0.101938 5.3588e-05
1:112468814 T C 0.585531 2.8516e-05
1:112477712 A G 0.507073 -8.6849e-07
1:112477869 G A 0.213170 -2.1257e-05
1:112479180 G C 0.049418 -2.5048e-05
1:112480203 T C 1.732161 -3.4129e-05
1:112481579 G A 0.049911 -2.7307e-06
1:112485709 A G 0.135880 -1.3977e-06
1:112486533 A C 0.200021 -6.2428e-06
1:112487126 T G 0.708372 1.4643e-05
1:112488240 A G 0.579416 2.0677e-05
1:112488820 A G 0.727266 2.3717e-05
1:112491981 T C 0.031137 -3.4397e-05
1:112498250 G A 0.929527 4.6950e-06
1:112504751 T C 0.718873 1.8407e-05
1:112505892 T C 1.686839 1.9014e-05
1:112516275 A G 0.577118 2.9351e-06
1:112516919 G A 1.141710 -1.7373e-05
1:112518096 T C 0.073284 1.9745e-05
1:112522223 G T 0.578289 3.1787e-05
1:112525085 A G 0.251788 -5.7976e-05
1:112539061 G A 0.201793 1.4320e-05
1:112539668 T C 0.240762 -6.3092e-05
1:112545680 A G 0.055302 9.1320e-06
1:112547271 T G 0.386717 1.7365e-05
1:112550542 C T 0.944328 2.2980e-05
1:112555322 T C 0.148247 -1.9318e-05
1:112563850 G A 1.765940 -2.1511e-06
1:112567932 T C 0.024243 7.2090e-06
1:112568290 T C 0.032001 -4.5308e-05
1:112572509 G A 0.268229 -4.5896e-05
1:112573520 G A 0.545854 2.3663e-05
1:112578100 T C 0.150905 6.3562e-06
1:112581253 C T 1.268414 6.2450e-05
1:112581529 A C 0.073060 -7.3658e-06
1:112586032 T C 0.074355 -1.6478e-05
1:112595896 T G 0.257368 4.7750e-05
1:112602176 C A 0.573865 2.2745e-05
1:112607039 T C 0.040680 2.8229e-05
1:112609020 T G 0.037583 2.8466e-06
1:112611219 A C 0.071720 7.2415e-05
1:112621408 T C 0.270329 7.7762e-05
1:112638150 T C 0.043147 -2.6153e-05
1:112640249 C A 0.575615 6.2321e-05
1:112642217 T C 0.080974 3.5479e-06
1:112644994 G T 0.064521 1.3221e-05
1:112651749 A G 0.071174 -2.5116e-06
1:112652280 T C 0.045802 -1.6673e-05
1:112655776 T G 1.508660 2.4196e-05
1:112658715 A T 0.108015 2.3658e-05
1:112666084 G A 0.798191 -1.3677e-05
1:112677831 T C 0.037992 2.4794e-06
1:112678129 A C 0.029849 5.9214e-06
1:112681502 G A 0.320694 3.3598e-05
1:112685381 C A 0.031520 1.7145e-05
1:112686399 T C 0.071418 1.3172e-06
1:112687359 A G 1.187310 3.0031e-06
1:112687832 A G 0.048496 3.5039e-07
1:112690543 C G 0.617213 2.7350e-05
1:112707919 G A 0.047538 4.0316e-05
1:112720554 C A 1.293591 2.1715e-05
1:112721382 T C 0.030806 3.0877e-06
1:112726829 T C 0.059061 4.6016e-05
1:112728547 C T 0.044017 1.3315e-05
1:112753987 A G 1.166371 -1.7619e-05
1:112762293 G A 0.482511 -2.0866e-05
1:112770399 A G 0.020712 1.5349e-05
1:112774245 C T 0.685908 -3.2995e-06
1:112783199 C T 0.040105 -6.7291e-05
1:112783743 A C 0.264071 -4.5031e-05
1:112784365 A G 0.082713 2.8682e-05
1:112787351 C A 0.491029 -1.3693e-05
1:112789639 A G 0.094246 6.8381e-06
1:112789665 C T 0.452033 -3.5692e-05
1:112790642 T C 0.055974 3.0388e-06
1:112793768 A C 0.085761 -2.3388e-05
1:112794647 C G 0.073249 1.6007e-05
1:112799531 C T 1.065007 4.9019e-05
1:112801248 A C 0.178160 7.0897e-06
1:112802387 G T 0.163580 3.3956e-05
1:112802869 C T 0.499244 -6.2419e-05
1:112804559 T C 1.270160 2.9240e-05
1:112820485 C T 0.119885 5.5650e-05
1:112829454 A G 1.387776 -2.2183e-05
1:112842119 T C 0.045010 1.0350e-07
1:112844993 C T 1.864234 -3.9618e-05
1:112848679 A G 0.051281 -1.6652e-06
1:112855925 G A 0.095009 9.2549e-06
1:112856123 T C 0.069500 -2.2343e-05
1:112857534 T C 0.093814 1.7984e-05
1:112857586 G C 1.276070 3.8695e-06
1:112861055 A G 0.032338 2.5344e-05
1:112864075 T C 0.081237 -3.0595e-06
1:112866410 G T 0.054403 -9.9733e-06
1:112866597 A G 0.282487 1.3651e-05
1:112871321 T C 1.324923 3.3189e-05
1:112873076 T C 0.065063 1.7579e-05
1:112874469 C T 0.151953 -3.7384e-05
1:112875758 A C 0.022922 5.5945e-05
1:112876055 T C 0.086618 -1.7667e-05
1:112881555 G T 0.052930 -7.2918e-06
1:112884174 A G 0.248082 -5.2199e-05
1:112886545 C T 0.791586 -7.9621e-05
1:112894819 A G 0.036983 -4.3032e-07
1:112896654 A G 0.111673 3.9133e-05
1:112899052 A G 0.086300 2.8113e-05
1:112900434 T C 0.025197 8.4315e-07
1:112900743 A G 0.034240 5.4245e-05
1:112901349 A G 0.393258 -1.7761e-05
1:112902661 A G 0.079604 -6.4473e-05
1:112902715 A G 0.061693 2.1373e-05
1:112911324 A G 0.270783 -8.5692e-05
1:112911843 G A 0.887104 -3.8294e-05
1:112914093 A G 1.937336 4.2522e-06
1:112917997 C T 0.433204 -3.9367e-05
1:112922736 C A 0.059402 2.7151e-05
1:112925454 C A 0.271520 5.1972e-06
1:112926756 G A 1.421415 1.3346e-06
1:112927912 T C 1.434561 1.7462e-05
1:112931256 G T 0.416413 -7.7911e-06
1:112934790 G A 0.680403 -9.9895e-06
1:112939784 C G 0.642810 -7.3709e-06
1:112945783 G C 0.549651 -1.7938e-05
1:112953341 C T 1.711673 1.7997e-05
1:112957051 T C 0.079357 1.1217e-05
1:112961341 A G 0.058821 -1.2550e-05
1:112962652 C T 0.094645 3.8026e-08
1:112964612 A G 1.320457 3.1342e-07
1:112972659 C G 0.084229 -3.7320e-06
1:112973936 C T 0.067546 3.9952e-05
1:112975258 G T 0.106853 -4.0268e-05
1:112978426 G A 0.048184 -3.7030e-05
1:112983078 G A 0.107784 -2.7328e-05
1:113008297 C T 0.045003 4.0630e-05
1:113017295 A G 0.045438 4.0090e-05
1:113018898 C T 0.084972 -7.1690e-06
1:113020298 A G 0.128457 1.0025e-05
1:113023425 C A 0.443282 5.7099e-05
1:113040421 C T 0.924762 2.7514e-05
1:113042822 C T 0.144803 5.4444e-04
1:113044244 G A 0.135192 -3.3495e-05
1:113046328 G A 0.047486 1.7941e-05
1:113051074 G A 0.638587 1.2421e-04
1:113051909 A G 0.041566 1.6349e-05
1:113053854 C A 1.326205 1.7367e-05
1:113054659 T C 1.172616 1.3577e-04
1:113065166 A G 0.072801 -6.8524e-05
1:113073512 C T 0.148675 8.8861e-06
1:113076707 C A 0.028502 1.0221e-05
1:113083439 T C 0.959219 -8.3033e-06
1:113092669 T G 0.352364 2.4794e-05
1:113094986 A G 0.028661 -1.9753e-05
1:113106278 C T 0.052151 3.9945e-06
1:113107543 C T 0.507913 -1.3913e-04
1:113110619 C T 0.949401 -5.9743e-06
1:113143420 C T 0.032698 1.3891e-05
1:113144977 T G 0.027732 7.9375e-06
1:113160491 G C 0.025895 3.8333e-05
1:113161350 A G 0.073856 1.0315e-04
1:113162494 A G 0.040044 2.4550e-05
1:113172278 T G 0.061460 -4.1231e-05
1:113190255 T C 0.036577 1.3960e-05
1:113190807 C A 0.407484 8.7811e-05
1:113196896 A G 0.333483 2.6279e-05
1:113214381 G T 0.895221 1.3052e-05
1:113216543 G A 1.487831 1.5242e-04
1:113234456 A G 1.048801 6.9005e-06
1:113236421 A G 0.921733 2.7339e-05
1:113238201 C T 0.127798 -4.1371e-05
1:113240376 C G 0.083856 4.0368e-05
1:113243607 C A 0.093178 -3.3598e-06
1:113248791 A C 0.550437 -6.8395e-05
1:113254648 G A 0.061382 -3.2570e-05
1:113255212 T G 0.733488 -3.5278e-05
1:113256368 C G 0.257508 -2.0734e-06
1:113261085 G A 1.009942 4.4765e-05
1:113265881 T C 0.092188 1.6567e-05
1:113268364 G C 0.612328 2.9527e-05
1:113270768 T C 0.099890 -9.9044e-06
1:113277298 A G 0.030881 2.3903e-05
1:113284079 C T 0.531218 1.4169e-05
1:113289561 T C 0.039648 1.9609e-05
1:113292423 T C 0.069503 2.2093e-05
1:113297166 A G 1.741334 -5.6389e-06
1:113297767 A G 1.365620 -2.3045e-05
1:113301263 C T 0.230577 -1.5696e-05
1:113313563 A C 0.626152 -6.4797e-06
1:113315393 A G 0.065511 -7.3622e-06
1:113322379 T C 0.062878 2.0672e-05
1:113322777 C T 0.671000 -2.2465e-06
1:113333189 T G 0.056292 2.6374e-05
1:113333886 T G 0.878895 2.4972e-06
1:113335773 C A 0.236387 -5.9032e-05
1:113338416 T C 1.555121 -7.4782e-06
1:113345279 T G 1.010338 -4.3070e-05
1:113347892 C G 0.084950 2.8162e-05
1:113350929 A G 0.158653 1.1282e-06
1:113385947 T C 0.222420 -4.7288e-06
1:113393497 G T 0.358547 -1.7489e-06
1:113398583 A G 0.056484 2.1937e-06
1:113400990 G A 0.224663 -6.6413e-06
1:113412089 C T 0.458655 1.8921e-07
1:113413812 G A 0.033624 -5.2651e-06
1:113418061 G A 0.454893 1.1162e-05
1:113418834 G A 1.343392 3.5667e-06
1:113452284 T G 0.277190 -4.4436e-06
1:113454571 G A 0.455354 1.8943e-05
1:113456368 C A 0.065760 -5.0858e-05
1:113456546 T A 1.120229 1.4893e-05
1:113457146 A C 0.081564 -3.6556e-05
1:113459676 A G 0.164920 1.1801e-05
1:113479801 T G 0.078776 1.9596e-05
1:113480628 A G 0.077202 8.4527e-06
1:113496646 T C 0.044909 8.2212e-06
1:113502552 C A 0.631579 -1.5104e-05
1:113510756 G A 0.087975 5.7771e-06
1:113522500 T G 0.021562 -1.0237e-05
1:113535271 T G 0.045620 -1.4993e-05
1:113564178 G T 0.466957 2.4446e-05
1:113573332 T C 1.356989 2.2150e-05
1:113593928 A C 0.029790 -3.2046e-05
1:113615444 A G 0.692390 -2.4517e-05
1:113627569 A G 0.189069 1.6802e-05
1:113627881 G A 0.097212 -3.5561e-06
1:113630392 A G 0.038223 1.8085e-05
1:113645561 G T 0.036642 1.0121e-05
1:113646643 T C 0.042718 1.3730e-06
1:113657233 G T 0.036493 1.4087e-05
1:113658913 A G 0.051784 -5.6148e-06
1:113664440 T C 1.680698 1.2985e-05
1:113668917 C A 0.092827 -1.5934e-05
1:113669618 T C 0.042082 6.1274e-06
1:113676486 G A 0.281936 -1.8158e-05
1:113679115 C T 0.059522 6.8157e-06
1:113700323 C T 0.029612 -3.9837e-05
1:113704873 G A 0.080944 3.3331e-05
1:113707314 A G 0.089260 1.2999e-05
1:113708305 C T 0.320379 -1.5379e-05
1:113721397 G A 0.432993 7.7810e-07
1:113748537 C T 0.040599 2.1979e-07
1:113749926 T C 0.293747 -1.7640e-05
1:113752432 G A 0.032299 1.0056e-05
1:113755735 G A 1.445629 1.3486e-05
1:113756334 A G 0.106496 -1.5484e-05
1:113761163 A C 0.057672 -2.9936e-05
1:113766452 G A 0.097751 -3.3152e-05
1:113770426 C T 0.572291 1.1400e-05
1:113771402 T C 0.669487 -9.0857e-06
1:113774396 T C 0.158000 -4.1783e-05
1:113775037 C G 0.056520 1.7416e-05
1:113775338 T C 0.067812 -4.3367e-05
1:113779895 T C 0.038145 5.8273e-06
1:113781560 G A 0.648779 1.3569e-05
1:113781676 C T 0.636033 -1.1019e-05
1:113787205 C A 0.071084 1.0321e-07
1:113787588 C T 0.104688 -2.9270e-05
1:113787838 A G 0.706198 1.2949e-05
1:113796635 C G 0.024892 3.8324e-05
1:113797094 C T 1.589413 -8.0872e-06
1:113798723 A G 0.102558 1.4632e-05
1:113811548 T G 0.045545 1.7105e-05
1:113812949 T C 0.237458 1.9068e-06
1:113817780 A G 1.144666 6.9298e-06
1:113819412 C T 0.557545 -9.8458e-06
1:113819437 G A 0.067445 3.5710e-05
1:113820865 G A 0.039164 -1.2087e-05
1:113823419 A G 1.260468 3.8344e-05
1:113824220 C T 0.022938 1.3425e-05
1:113827058 T C 0.044283 -2.0343e-06
1:113830498 A G 0.418160 1.3343e-05
1:113839149 T C 0.092052 1.5468e-05
1:113840351 G A 0.238169 7.4542e-05
1:113841736 A G 0.974092 2.0856e-05
1:113844824 C A 0.558373 1.9224e-05
1:113848862 A G 0.202725 2.1565e-05
1:113848867 A G 0.234118 -2.6395e-05
1:113865048 C T 0.704828 -4.6311e-05
1:113873578 A C 0.039836 3.5813e-05
1:113874491 A T 0.379771 -5.2547e-05
1:113893746 A G 0.152917 -6.7993e-05
1:113893921 T C 0.122481 -7.3190e-06
1:113896333 G T 0.095538 -1.9135e-05
1:113906435 G A 0.203143 -5.0897e-08
1:113921699 T A 0.137717 1.9092e-05
1:113922269 G A 0.060330 2.9540e-05
1:113923088 A C 0.201991 -7.6250e-05
1:113944911 A G 0.449777 1.0188e-04
1:113947471 G A 0.026307 -2.8582e-05
1:113960878 G A 0.062148 -4.1327e-06
1:113965643 T C 0.066819 1.3012e-05
1:113984057 A G 0.308905 1.0756e-05
1:113994893 G T 0.144306 -2.5043e-06
1:114025987 C G 0.026957 -1.7260e-05
1:114047464 A G 1.873857 1.0980e-06
1:114053877 A G 1.016336 2.3849e-05
1:114071219 C T 0.465143 2.0357e-05
1:114075796 T C 0.460164 -2.6412e-06
1:114076322 G A 0.045130 1.1022e-05
1:114119237 G A 0.464702 -1.7154e-06
1:114119388 G A 0.153015 5.1373e-06
1:114125986 G A 0.204321 1.0879e-05
1:114127521 A G 0.051339 2.2644e-05
1:114130977 G A 0.026755 3.9340e-05
1:114134030 A G 0.050573 1.4962e-05
1:114136618 A G 0.025097 3.0804e-05
1:114139948 C T 0.045036 2.2743e-05
1:114139991 A G 0.927793 4.6826e-05
1:114151606 A G 0.250136 -4.1140e-06
1:114166561 G A 0.858083 -4.2801e-05
1:114188273 T C 0.026564 1.1849e-05
1:114192287 G A 0.063044 3.2739e-06
1:114193066 A G 0.048801 -3.8528e-06
1:114194513 G A 0.654690 3.8809e-05
1:114204700 G A 0.251665 -5.5709e-06
1:114212571 G A 1.512422 -4.3659e-06
1:114217705 A G 0.910970 3.5004e-05
1:114226143 A G 0.097631 -2.1997e-05
1:114228282 G A 0.107560 2.3280e-05
1:114234433 A G 0.606515 -3.9388e-05
1:114239459 G A 0.089559 7.9073e-07
1:114242122 C T 0.619609 -2.8206e-05
1:114243198 C T 0.055637 3.7857e-05
1:114255975 T G 0.026207 1.2881e-05
1:114257966 A G 0.029862 2.8322e-05
1:114272364 A G 0.049317 -1.9443e-05
1:114273724 G A 0.022747 -8.4083e-06
1:114277330 G A 1.512828 -3.0231e-06
1:114286250 C G 0.051959 1.1236e-05
1:114289765 A G 0.185139 1.3678e-05
1:114301564 T G 0.048992 4.9536e-05
1:114338693 G A 0.142378 -5.7891e-05
1:114339751 G A 0.064521 2.9867e-06
1:114346160 G A 0.369073 -6.6354e-07
1:114361936 C G 0.080867 1.1062e-05
1:114366253 T C 0.021108 3.4155e-06
1:114371093 A G 0.028813 -2.0929e-06
1:114377568 G A 1.794744 -4.0784e-05
1:114394689 T C 0.049875 2.2313e-05
1:114403686 A G 0.027755 5.2875e-07
1:114424989 A G 0.034698 -5.6898e-06
1:114430356 T C 1.346709 9.4610e-05
1:114438951 G A 0.628002 4.9070e-05
1:114443343 A C 0.108498 5.8692e-06
1:114443899 A G 0.370725 -1.0476e-05
1:114444444 G T 0.082730 -1.1603e-05
1:114447565 A G 0.572070 5.3210e-05
1:114449662 C T 0.348615 3.0325e-05
1:114451386 A G 0.282556 1.0277e-05
1:114464989 T C 0.092853 -1.7757e-05
1:114466659 C T 0.085998 5.0504e-06
1:114467664 G A 0.050349 2.1084e-05
1:114470439 G A 0.052482 -1.2045e-05
1:114471306 C A 0.020796 9.5825e-06
1:114471539 C T 0.038294 2.0845e-05
1:114473083 A G 0.481061 6.2085e-06
1:114475350 A G 0.145124 2.3145e-05
1:114481141 T A 0.029125 1.0519e-05
1:114482078 C T 0.029173 6.7927e-06
1:114501968 G A 0.112442 -8.5450e-06
1:114515717 A G 0.844642 -5.3302e-06
1:114518572 C T 0.054351 1.3118e-05
1:114519351 G T 0.889506 -3.2167e-06
1:114521107 T C 0.125464 -1.1908e-05
1:114522285 G A 0.139571 -2.1186e-05
1:114523317 A G 0.029647 -1.8634e-05
1:114524169 T C 0.024915 2.2404e-05
1:114527523 A G 0.951822 -2.2987e-05
1:114533725 A G 0.555199 6.9267e-05
1:114534021 C T 0.705282 -2.5511e-05
1:114536207 A G 1.531303 2.8719e-05
1:114536345 T C 0.022111 1.3981e-05
1:114545979 G A 0.127402 -2.5777e-05
1:114547798 A G 0.172584 1.9058e-05
1:114553137 G T 0.056685 -2.6028e-05
1:114554672 C T 0.982885 -2.7639e-06
1:114555118 C T 0.286120 3.4102e-05
1:114557020 G T 0.093327 -6.4376e-05
1:114559334 G A 0.052654 2.9617e-05
1:114561224 G C 0.284484 -1.5464e-05
1:114561433 C T 0.180114 1.8062e-05
1:114569805 C T 0.051849 5.9198e-06
1:114577252 A C 1.750691 8.4872e-06
1:114578153 C T 0.106739 -1.1600e-05
1:114602971 G T 0.190562 9.7025e-06
1:114606835 A G 0.201644 -4.5235e-05
1:114607330 T G 1.430095 -1.8230e-05
1:114610743 T C 0.257806 -5.2732e-05
1:114611487 C A 0.051093 2.2129e-05
1:114617972 A G 0.053452 3.0822e-05
1:114618760 A G 0.066238 4.9427e-06
1:114619822 A C 0.074644 8.4460e-07
1:114629215 T C 0.555734 -8.4466e-06
1:114633910 G A 0.107729 1.8217e-05
1:114638714 C T 1.524204 -1.1622e-05
1:114639583 A G 0.679166 -1.4156e-05
1:114639939 G T 0.325712 4.3939e-05
1:114644280 C A 0.571567 -3.0210e-05
1:114647017 G A 0.921720 1.3817e-05
1:114647963 T C 0.123335 -3.7094e-06
1:114649270 T C 1.258173 1.3488e-05
1:114651239 T C 0.077309 3.4317e-05
1:114651409 C G 0.453283 -1.5238e-06
1:114651667 C T 0.050372 -1.0894e-05
1:114653459 G C 0.201686 -4.3157e-06
1:114655169 A G 0.085183 2.0745e-05
1:114655974 C T 1.215938 2.3433e-05
1:114658963 A G 0.317081 4.2276e-05
1:114659681 A G 0.025798 2.6757e-05
1:114662870 A G 0.814569 -2.4782e-07
1:114663751 A G 1.396815 6.4855e-05
1:114663968 T C 0.142940 -1.3859e-06
1:114664584 T C 0.782069 1.1473e-05
1:114665721 C T 1.177686 3.5253e-05
1:114666127 A G 0.690426 2.1648e-05
1:114667383 A G 0.452001 1.6993e-05
1:114669385 A G 0.080821 1.7378e-05
1:114671733 A C 0.086147 -1.5122e-05
1:114671864 C T 0.319055 -1.8109e-05
1:114673631 A G 0.947528 1.8314e-05
1:114676331 G A 1.957103 -2.3491e-05
1:114677948 A C 1.115821 -1.4682e-05
1:114677997 C T 0.360933 -2.7545e-05
1:114678628 C T 0.269702 2.1635e-07
1:114678786 C T 0.931305 -2.2069e-06
1:114680913 G A 0.248906 -6.8506e-06
1:114682028 A G 0.434415 1.6642e-05
1:114682915 G T 0.032487 -3.5192e-06
1:114683304 C G 1.414193 8.0800e-05
1:114684767 A G 0.386935 1.8701e-05
1:114688789 G T 0.049453 5.4434e-05
1:114691381 T C 0.603957 5.5122e-06
1:114691400 T C 0.315345 4.8635e-06
1:114703058 T C 0.058951 1.0397e-05
1:114713359 T G 0.221544 -5.7587e-06
1:114715584 A G 0.042423 5.9901e-06
1:114716126 G C 0.039752 1.4638e-05
1:114718975 T C 0.062752 -3.3236e-05
1:114720926 A G 0.187197 -1.4351e-05
1:114721961 G A 0.080535 -5.0782e-06
1:114723933 T C 1.751526 -1.7697e-05
1:114724946 C T 0.033088 -6.9701e-06
1:114731720 T G 1.357210 -3.0617e-05
1:114731769 T C 0.070632 -1.9350e-05
1:114733340 T C 0.050005 2.7492e-05
1:114734225 T G 0.027719 2.7275e-05
1:114736303 T G 0.157724 8.7608e-07
1:114738401 T C 0.647205 -2.4447e-05
1:114740844 A C 0.320064 8.4539e-06
1:114749594 G A 0.158215 1.1413e-05
1:114751919 C T 1.612484 2.2269e-05
1:114753083 C T 0.798175 -4.6026e-06
1:114753772 C T 0.370894 1.9739e-05
1:114756790 T C 0.070016 9.7895e-06
1:114758029 G A 0.223475 -2.4278e-05
1:114766056 C T 0.042011 -1.2305e-05
1:114767407 T G 0.209398 -1.5556e-05
1:114767714 A G 0.346115 1.4679e-05
1:114778556 C T 1.848336 4.8341e-05
1:114794997 G T 0.159497 6.1610e-05
1:114795915 A C 0.047444 7.4794e-06
1:114799279 G A 0.257413 -1.6722e-06
1:114804244 G A 1.953124 5.3964e-05
1:114808963 G A 0.693081 -1.8196e-05
1:114810210 T C 0.159500 4.9038e-06
1:114812231 A G 0.135689 5.1872e-05
1:114813285 T C 0.036207 2.8808e-05
1:114813876 A G 0.024042 8.6790e-06
1:114814008 A G 0.981489 -4.7187e-06
1:114814425 G A 0.255148 -2.4689e-05
1:114821586 T C 0.781475 2.3324e-05
1:114828491 T C 0.096015 4.1995e-05
1:114834689 A G 1.547665 -6.6643e-07
1:114837021 C T 0.557844 3.6486e-05
1:114837237 G A 1.807243 -4.7305e-05
1:114841811 T C 1.662324 -4.4949e-05
1:114858212 C T 0.034844 1.2946e-05
1:114862152 T C 0.072382 -1.2927e-05
1:114866852 C G 0.982625 1.5027e-05
1:114869149 A G 0.073297 -3.3038e-05
1:114869468 T C 0.088566 2.0624e-05
1:114873168 C T 0.125120 2.0704e-06
1:114875401 C G 0.114062 -1.6450e-05
1:114878317 A C 0.151720 -9.4841e-06
1:114878708 A G 0.202514 7.1396e-06
1:114878783 T C 0.400885 -2.3809e-05
1:114882127 G A 0.052933 -8.3561e-06
1:114884018 G A 0.488438 -2.4060e-05
1:114885219 A C 0.021286 -3.6070e-05
1:114885239 C T 0.187349 9.4503e-07
1:114887618 G A 1.462342 4.5687e-05
1:114889256 T C 0.199284 -1.5097e-05
1:114892159 T C 0.364620 1.8915e-05
1:114893146 C T 0.555422 5.4269e-06
1:114897076 C A 0.231758 -4.0018e-06
1:114898102 C T 0.487004 -1.3005e-05
1:114904342 A G 0.662395 3.3853e-05
1:114920558 G A 0.068029 1.2212e-04
1:114931419 C T 0.076352 6.1212e-05
1:114937872 A C 0.142242 5.2315e-05
1:114938175 T C 0.092762 -1.5161e-05
1:114939633 A G 0.050499 -7.0403e-07
1:114939944 G A 0.107291 -4.0709e-06
1:114943348 T G 0.546078 -3.3008e-05
1:114948281 G A 1.871004 -4.7899e-06
1:114958827 A G 0.044942 8.3170e-07
1:114976224 C A 0.274707 1.0851e-05
1:114976676 T C 0.123413 -7.1434e-06
1:114984667 A G 0.653041 -1.1567e-06
1:115014728 T C 0.212679 3.3939e-06
1:115028382 C T 0.021620 4.2203e-05
1:115031858 G A 0.102964 2.3907e-05
1:115040589 C T 0.086576 4.9433e-05
1:115041380 A G 0.371309 -3.3736e-05
1:115044030 A G 0.123345 -7.5941e-06
1:115052507 C T 0.072220 1.2168e-05
1:115064304 T C 0.345612 -1.2256e-05
1:115068502 G A 0.104681 1.6045e-05
1:115083193 C T 0.194990 5.8107e-06
1:115095079 A C 0.086115 -4.3073e-06
1:115095171 C A 0.044169 3.4573e-05
1:115108577 C T 0.283098 6.8831e-06
1:115108870 C T 1.227276 -1.1077e-06
1:115114372 C A 0.034003 -1.6713e-05
1:115117236 A G 0.034688 -5.4980e-05
1:115120297 T C 0.670140 -1.6111e-05
1:115124203 C T 0.020780 -3.6068e-05
1:115130353 T C 0.096745 1.4806e-05
1:115136981 A G 0.082373 -1.0027e-05
1:115142443 G T 0.977409 6.8360e-07
1:115161140 T C 0.570305 -1.5067e-05
1:115164554 T C 0.096953 1.2560e-05
1:115168097 C T 0.626681 -5.6512e-06
1:115168440 G T 0.065971 1.4968e-05
1:115168600 T A 0.571583 -2.0679e-05
1:115189484 G A 0.146734 -2.5045e-05
1:115211604 G A 0.095671 -3.2460e-05
1:115217148 G A 0.049035 2.5530e-05
1:115227493 A G 0.790177 3.2478e-06
1:115231254 A G 0.262681 7.4278e-06
1:115233046 T C 0.813693 3.9621e-06
1:115236057 A G 0.255972 1.9062e-07
1:115242437 T C 0.168088 -1.8664e-05
1:115259599 T G 0.316867 -1.1227e-05
1:115277745 C T 0.045698 -1.2020e-05
1:115289295 A G 1.209771 -4.6713e-05
1:115295470 A T 0.109258 8.2272e-06
1:115298465 G T 0.499471 6.5547e-05
1:115338190 T G 0.369719 -1.6670e-05
1:115362655 C T 0.439657 -2.5967e-05
1:115369001 C T 0.060376 -1.7385e-06
1:115375646 T C 0.047431 2.0458e-06
1:115391936 C T 0.125338 1.5613e-05
1:115392401 A C 1.073567 3.1970e-05
1:115407061 C T 0.852656 1.5995e-05
1:115417175 G A 0.051927 1.7604e-05
1:115420518 C A 1.151840 1.5411e-05
1:115437986 A G 0.419744 3.9946e-05
1:115438804 G T 0.137373 1.6626e-05
1:115460069 G A 0.170182 1.6427e-05
1:115487886 C T 0.108261 5.2250e-06
1:115495738 G A 0.070989 2.6338e-05
1:115537367 C A 0.084362 1.4691e-05
1:115563695 T G 0.937794 1.3269e-05
1:115575118 A C 0.974218 1.3537e-05
1:115576023 G A 1.923201 2.9070e-05
1:115582623 A G 0.737007 -2.3331e-05
1:115592145 C T 0.101688 4.0912e-05
1:115603844 G T 1.817189 5.0781e-05
1:115607742 A G 0.030206 2.0743e-05
1:115619922 A C 0.085979 -1.9148e-05
1:115624220 T C 0.020841 -1.4912e-05
1:115625348 T C 0.280381 -3.8793e-05
1:115634002 T C 0.698687 -3.7116e-05
1:115634898 C T 1.346122 -2.4929e-05
1:115649622 T G 0.179527 3.6564e-07
1:115650967 T C 0.038898 -2.3012e-05
1:115651160 T C 0.134160 1.8841e-05
1:115655086 C T 0.229779 -1.4651e-05
1:115655862 T C 0.174548 -4.1738e-05
1:115664930 G A 0.531786 1.5816e-05
1:115669141 A G 0.497215 2.2413e-05
1:115671768 A G 0.105837 2.6864e-05
1:115672145 A G 0.075907 -2.0338e-05
1:115673063 A G 0.027615 -2.7404e-05
1:115680366 T C 0.545617 1.1085e-05
1:115680928 C A 0.112017 -7.4197e-06
1:115684142 G A 0.119907 -9.0855e-06
1:115705479 T G 0.025272 9.2014e-07
1:115712579 T C 0.053326 -3.3600e-06
1:115716808 T C 0.043643 2.1384e-05
1:115718301 T C 0.540449 -1.6768e-07
1:115721390 T G 0.088325 -8.9003e-06
1:115721655 T C 1.489815 -4.9305e-05
1:115726316 C T 0.763438 -2.7339e-05
1:115727369 T G 0.171753 -1.8843e-05
1:115734091 C T 0.469937 3.6298e-05
1:115741496 G A 0.056942 -2.9134e-05
1:115742601 A G 0.040164 -2.7453e-05
1:115745147 A C 1.449125 5.3379e-06
1:115751878 A G 0.092428 5.9554e-06
1:115753404 T C 0.645738 -4.1272e-06
1:115762465 G A 0.213786 -4.0402e-05
1:115764547 A G 0.037291 -6.6789e-06
1:115765140 A G 0.049382 2.2146e-05
1:115776600 T G 0.095801 -1.9025e-05
1:115782192 G T 0.125078 1.5066e-05
1:115782403 G A 0.828182 6.3004e-06
1:115790185 T G 0.030329 1.9814e-05
1:115798935 A G 1.140333 1.1348e-06
1:115804055 T C 0.045172 4.5240e-05
1:115807120 G A 0.107511 -1.9301e-05
1:115810938 G A 0.101672 1.4502e-06
1:115811311 G A 0.080779 7.2523e-05
1:115814912 C T 0.718623 -2.9585e-05
1:115818591 T C 0.052589 2.5985e-06
1:115821476 C T 1.832256 -1.4564e-05
1:115829178 T C 0.035380 3.3228e-05
1:115829313 A G 0.924194 1.5185e-05
1:115830853 G C 0.077056 -4.1544e-05
1:115834191 G T 0.080974 -1.7915e-05
1:115836207 C A 0.041822 -1.2582e-06
1:115836746 A C 0.042124 5.7565e-06
1:115837709 G A 1.486280 -4.1686e-05
1:115842810 T A 0.344496 2.6971e-05
1:115847392 T C 0.190017 2.1601e-06
1:115855108 T C 0.084989 2.4987e-06
1:115856160 A G 0.059658 4.0281e-06
1:115856804 T C 1.630161 -4.8715e-06
1:115858104 A G 0.040414 -7.9118e-06
1:115858538 A G 0.120638 -1.5219e-05
1:115861265 C T 1.416274 -1.2939e-06
1:115862820 G T 0.477669 1.8924e-05
1:115865971 G A 0.068646 -2.3834e-06
1:115867271 A G 1.685090 2.8099e-05
1:115871635 G A 0.134329 2.1873e-05
1:115875645 T C 0.477610 3.9587e-07
1:115876618 T G 1.001633 1.6298e-05
1:115877853 T C 0.043809 -3.2644e-06
1:115882541 G A 0.098696 -1.7688e-05
1:115883794 C T 0.172626 -7.1490e-05
1:115888926 C G 0.366298 -5.1468e-07
1:115891244 G A 0.080477 1.5073e-05
1:115894385 G C 0.055426 -3.3506e-05
1:115894970 A G 0.258923 -8.1228e-06
1:115895341 A G 0.038281 -2.7855e-05
1:115895377 G A 0.729048 1.5417e-06
1:115896857 A G 0.024155 -2.0974e-05
1:115898685 A G 0.307574 3.2184e-05
1:115906331 G A 0.388490 -8.3956e-06
1:115910335 C T 0.206717 -1.0136e-05
1:115910568 G C 0.143274 5.6992e-06
1:115915209 C T 1.444977 -6.9803e-07
1:115919883 A C 0.032643 1.2264e-05
1:115921364 G A 0.195097 -3.9048e-05
1:115921424 G T 1.211875 -2.2290e-06
1:115942206 C T 0.406871 -1.6264e-05
1:115942900 G C 0.476572 1.5859e-05
1:115943144 A G 0.079964 -3.3918e-05
1:115951349 G A 0.085443 -2.5512e-05
1:115952549 A G 0.094291 -1.8297e-05
1:115955917 A G 0.039774 3.0154e-05
1:115962048 C A 0.375510 -2.3344e-05
1:115974088 T C 0.155222 3.4846e-05
1:115979972 T C 0.476789 -1.3432e-05
1:115980454 G T 0.026496 2.2652e-05
1:115987527 T C 0.425005 -3.4982e-05
1:115992223 G A 0.350867 2.9965e-06
1:115994554 T C 1.799431 -1.8187e-05
1:116016036 C T 0.599426 1.6708e-05
1:116016668 T C 1.355019 1.1773e-05
1:116021097 G T 0.704325 1.2556e-04
1:116021452 G A 0.381141 -1.1173e-05
1:116023376 A G 0.096606 -2.2253e-06
1:116034853 G A 0.936865 1.8225e-05
1:116036796 G A 1.270429 -4.9286e-06
1:116039538 C T 0.674190 3.9655e-06
1:116040248 T C 0.412561 2.2269e-05
1:116049451 T C 0.063930 2.4700e-06
1:116066820 A G 0.060551 1.1848e-05
1:116072329 T C 0.071833 -5.1380e-06
1:116078375 T C 0.259763 -2.6512e-05
1:116091553 C T 0.237351 -9.6882e-06
1:116099083 C T 1.573875 3.6696e-05
1:116102456 T C 1.899159 -1.1064e-05
1:116135536 G T 0.055069 3.1303e-05
1:116142218 G A 0.094531 6.7911e-06
1:116143870 G T 0.101809 -2.3645e-05
1:116154831 A G 1.963867 -3.6324e-05
1:116163805 T C 0.056604 -3.3545e-05
1:116166593 C T 1.964299 -4.0009e-05
1:116174223 G A 0.205078 -6.6823e-05
1:116192048 A G 0.475053 -4.0206e-06
1:116192382 A G 0.204260 -5.6959e-05
1:116197610 G A 0.796600 -5.6722e-06
1:116200168 C T 0.188732 1.1639e-05
1:116201064 C T 0.108592 -3.0358e-05
1:116204807 A G 1.460641 -2.3769e-05
1:116205021 A G 0.652174 -9.0582e-06
1:116206423 A G 0.313498 2.0219e-05
1:116206951 G C 0.308376 1.2569e-05
1:116208935 T C 0.315261 2.1190e-05
1:116208944 T C 0.468681 2.8090e-05
1:116209709 C T 1.286506 8.7996e-05
1:116210715 A G 0.100643 -8.5526e-05
1:116211763 C T 0.169500 -1.3976e-06
1:116213644 G A 0.050018 2.1148e-05
1:116219323 G A 0.507560 3.7289e-06
1:116221153 G A 1.341821 5.4728e-05
1:116232860 T C 0.107356 7.5347e-07
1:116236489 T C 0.108758 2.4694e-06
1:116237336 A G 0.041069 -1.3102e-05
1:116240026 A G 0.469885 -1.1331e-05
1:116243868 G A 0.114195 -4.2006e-06
1:116246678 A G 0.422684 2.8013e-05
1:116253075 C T 1.086469 1.6383e-05
1:116260762 T A 0.039992 -2.9054e-05
1:116263459 C T 0.166082 -3.2671e-06
1:116263491 C T 0.074719 -1.1323e-05
1:116269163 T G 0.089955 2.1488e-05
1:116269856 A G 0.047314 2.5226e-06
1:116272004 A G 0.054608 -2.3130e-06
1:116284313 A G 0.032163 6.9578e-06
1:116285720 T G 1.775778 -3.1449e-05
1:116287305 T C 0.645572 -1.7056e-05
1:116288610 T C 0.028346 -2.0397e-05
1:116300602 A G 0.969096 -1.2716e-05
1:116302923 T C 1.150885 1.6089e-05
1:116306007 T G 0.048132 -2.1237e-06
1:116310967 C T 0.589030 -1.3036e-05
1:116316239 A G 1.804209 -1.5276e-05
1:116323567 A C 0.504489 6.9425e-07
1:116334813 G T 0.590052 -3.4287e-05
1:116336247 T C 0.050297 6.3365e-06
1:116337664 A G 1.043806 -1.6471e-05
1:116338835 A G 1.918367 -5.5615e-05
1:116340260 G A 0.822255 -2.7120e-05
1:116342846 A G 0.037535 3.5267e-05
1:116348842 C T 0.082110 3.0471e-05
1:116352065 G T 0.042072 -1.4918e-05
1:116352411 A G 0.059866 -8.3844e-06
1:116355535 T C 0.040884 -1.8771e-05
1:116357539 A G 0.071551 -4.7503e-06
1:116359016 A G 0.049229 4.0290e-05
1:116365394 T G 0.089101 -4.7461e-05
1:116373246 G A 1.840335 -9.9010e-06
1:116374764 T C 0.077364 1.7544e-05
1:116375254 G A 0.058873 -1.2976e-05
1:116382318 G A 1.828757 -2.1416e-05
1:116383333 A C 0.468730 7.4722e-06
1:116385309 A C 1.112244 -4.8445e-05
1:116386908 T C 0.049259 -7.8168e-06
1:116392738 C T 0.056591 -2.2200e-05
1:116400329 G C 0.449654 1.9676e-06
1:116403691 A G 0.321025 3.1544e-05
1:116416338 T C 0.219866 6.8372e-06
1:116417733 G A 0.103733 2.6489e-05
1:116421645 A C 1.459586 3.4653e-05
1:116422820 T C 0.052930 4.6793e-05
1:116432081 T G 1.384721 2.5999e-05
1:116443554 T C 0.108784 1.7753e-05
1:116465099 C A 1.220590 -7.6190e-06
1:116478690 G A 0.505417 -3.6851e-05
1:116484933 C T 0.104568 2.5230e-05
1:116487191 G A 0.115766 1.6844e-05
1:116509001 T C 0.214001 5.1132e-06
1:116525672 A G 1.223462 -8.4754e-06
1:116530909 G T 1.291433 -1.6212e-05
1:116539480 C G 0.217022 -9.5505e-06
1:116549257 G A 0.037045 -4.4469e-05
1:116550256 T C 0.041488 7.1386e-06
1:116559153 A G 0.484488 -3.1165e-05
1:116568032 C T 0.135020 -3.5595e-05
1:116572578 T C 0.043679 1.2799e-05
1:116580495 A G 0.089078 -1.8641e-05
1:116602655 A G 0.148065 -1.0102e-05
1:116604899 T C 0.056075 8.7025e-06
1:116606138 A G 0.091341 -5.0413e-05
1:116636278 A G 0.039872 1.4585e-06
1:116641266 A G 0.049927 -5.1524e-05
1:116646957 G A 1.945451 -9.4153e-06
1:116655272 T C 0.121381 1.6891e-05
1:116658569 T A 0.022221 4.0522e-05
1:116669878 A G 0.109819 -2.9958e-05
1:116671061 G A 0.435574 1.5436e-05
1:116671211 T C 0.152200 3.3559e-06
1:116675909 G A 0.051865 5.3565e-05
1:116677253 T C 0.059168 3.1127e-05
1:116682482 C T 0.059353 -2.8361e-05
1:116686507 C A 0.021117 -4.1056e-07
1:116689917 C T 0.570344 -1.4560e-05
1:116692376 T C 0.116892 1.5252e-05
1:116693469 G A 0.521121 2.2100e-05
1:116697156 G C 0.078413 -3.4461e-05
1:116705734 A G 0.087975 2.5762e-06
1:116706700 T C 0.087998 -1.4365e-06
1:116707972 G A 0.029170 -2.0535e-05
1:116708485 T C 0.259439 -1.5689e-05
1:116708713 C A 1.431890 1.3949e-04
1:116709526 T C 0.069474 3.4652e-06
1:116710209 A G 0.023295 2.3080e-05
1:116711508 C G 0.048051 1.0628e-05
1:116711919 A C 0.050865 -1.0967e-05
1:116712217 A G 0.800836 1.2989e-05
1:116712396 G A 0.053621 -8.4969e-06
1:116717352 C T 0.134387 -4.4935e-06
1:116717619 A G 1.250974 3.5596e-05
1:116724459 G A 0.075861 -8.6277e-06
1:116725311 A G 0.108252 1.9854e-05
1:116727955 T C 0.028687 -1.0109e-05
1:116739378 A C 1.152434 3.9765e-07
1:116751013 A G 1.774623 4.1270e-05
1:116759664 A C 0.077267 -2.2741e-05
1:116763888 A G 0.059876 2.8678e-05
1:116763975 A G 0.042728 -1.5565e-05
1:116772778 T G 0.043475 4.0269e-05
1:116774626 C T 0.115126 1.0037e-05
1:116780234 A G 0.060142 -2.7719e-05
1:116782948 A G 0.042030 -2.1421e-05
1:116783396 G A 0.197629 -4.2075e-05
1:116786476 T C 0.115668 6.2006e-05
1:116788073 C T 0.063865 -1.2397e-05
1:116789064 G C 0.109599 5.1794e-05
1:116790681 T C 1.483028 2.0437e-07
1:116797292 A C 0.023445 6.3602e-05
1:116803322 G T 0.697577 4.2433e-06
1:116806032 G A 1.323473 1.2164e-05
1:116808477 A G 0.069889 1.4176e-05
1:116810245 A G 0.634608 1.7110e-09
1:116818154 T G 0.232226 -7.0949e-06
1:116842126 T G 1.360267 1.0748e-05
1:116857522 G T 0.045042 -1.6337e-05
1:116857931 A C 1.455568 4.8444e-06
1:116858786 A G 0.030582 -1.1184e-06
1:116870501 T C 0.022494 -1.4809e-05
1:116879243 T C 0.155290 -2.0160e-05
1:116884431 A G 0.226367 -3.8833e-05
1:116886230 C T 0.065377 2.0784e-05
1:116887175 A G 0.101896 2.4008e-05
1:116888827 A G 0.065832 -3.5546e-06
1:116890315 T C 0.074190 -1.8163e-05
1:116890886 T C 0.031212 8.2466e-06
1:116910228 T C 0.119245 1.1951e-05
1:116915046 T C 0.045659 1.4813e-06
1:116918385 C T 0.173012 6.8314e-06
1:116920952 C G 1.528693 -1.0903e-04
1:116921709 T C 0.047788 -1.2782e-05
1:116932921 A G 0.062622 -3.7282e-06
1:116937809 G A 0.060535 2.1329e-05
1:116948712 A G 1.387487 -1.2939e-04
1:116950849 A G 0.066851 9.6308e-06
1:116951326 G A 0.047155 9.4882e-06
1:116976436 T C 0.090562 -4.6910e-06
1:116977051 C T 0.042063 6.4701e-06
1:116982156 A G 0.065436 -5.7146e-06
1:116993793 T C 0.063014 1.1239e-06
1:117000024 T C 0.053449 2.4909e-05
1:117002636 G T 0.641622 9.3693e-05
1:117003588 C T 0.076533 2.2073e-05
1:117006870 G T 0.069909 2.0274e-05
1:117007204 C G 0.046062 -1.9787e-05
1:117012399 G T 0.367246 4.1741e-05
1:117015381 A C 0.172334 5.1273e-05
1:117016622 A C 0.028404 -1.5677e-05
1:117017718 T C 0.444493 1.8318e-05
1:117018555 A G 0.034003 1.9280e-05
1:117024491 T G 1.222238 4.7200e-05
1:117025609 C T 0.764577 9.0011e-06
1:117027445 C T 1.471414 2.1979e-05
1:117030354 T C 0.095499 3.7204e-05
1:117030982 T C 0.595015 -1.7827e-06
1:117032783 A G 0.948625 6.8569e-07
1:117033058 G A 0.057140 -2.5134e-07
1:117034780 C A 0.053848 -2.8038e-05
1:117038287 C T 0.254557 -1.2715e-05
1:117038293 A G 0.026638 5.2936e-05
1:117041471 G A 0.147062 -2.9005e-05
1:117048903 A G 0.239656 -1.9760e-05
1:117056730 T C 0.651960 2.5002e-06
1:117058389 C G 0.276132 -2.9650e-05
1:117061778 T C 0.027314 6.4074e-06
1:117068160 T C 0.060038 6.8553e-05
1:117075478 T C 0.035662 -3.6105e-05
1:117087503 A G 0.027456 -8.0768e-06
1:117100957 G A 0.257628 -1.8838e-05
1:117103833 G C 0.028180 1.1982e-05
1:117104215 G A 0.254431 -2.1361e-05
1:117115868 C T 0.622803 -1.2593e-05
1:117121139 G C 0.066315 -2.6254e-05
1:117121865 A G 0.512224 -3.4865e-05
1:117122130 C T 0.356505 -5.0546e-05
1:117125453 A G 0.165667 4.3820e-05
1:117127417 T C 0.027989 -5.2164e-07
1:117130295 A G 0.788859 -3.1508e-05
1:117133551 A G 0.035714 -5.2539e-05
1:117183783 C T 0.709190 1.0472e-05
1:117199884 C A 1.600617 3.2466e-06
1:117207065 T C 1.170935 -1.6538e-05
1:117210926 A G 0.034480 4.6690e-05
1:117211384 G A 0.037080 6.4425e-06
1:117212578 A G 0.062784 -3.5018e-05
1:117227332 C G 0.288797 1.1892e-05
1:117229541 A G 0.104879 -6.9574e-06
1:117229559 T C 0.207340 1.4556e-05
1:117234297 T C 0.335446 3.5484e-05
1:117241597 A C 0.092516 3.8569e-06
1:117252466 C T 0.238120 2.5891e-05
1:117254605 T C 1.318127 1.3937e-05
1:117255312 C T 0.394585 -3.9292e-05
1:117263138 G C 0.483067 3.2357e-05
1:117264106 A G 1.672938 4.3534e-05
1:117268911 C T 0.282218 -1.9479e-05
1:117273577 T G 1.461287 4.3089e-05
1:117275764 G A 1.034682 8.4525e-05
1:117277856 C T 1.404371 8.9155e-05
1:117280055 C T 0.560035 2.2206e-05
1:117289616 C T 1.525749 5.6894e-05
1:117297327 G C 0.021705 -1.3783e-05
1:117299472 C G 0.708801 -1.4004e-05
1:117301585 G A 0.309749 -3.6394e-05
1:117302613 G A 0.153002 2.3730e-05
1:117303400 T C 0.255089 2.3303e-05
1:117306589 A C 0.150824 1.1468e-05
1:117311147 A C 0.157900 2.0199e-05
1:117316964 T C 0.027869 3.1741e-06
1:117320128 A G 0.026567 4.1707e-05
1:117325547 C T 0.134922 1.4997e-05
1:117338071 G A 0.560113 -2.5280e-05
1:117339290 T C 0.303676 1.2668e-05
1:117341002 G A 0.065465 -1.7743e-05
1:117341809 G A 0.061547 -1.1647e-05
1:117352271 A G 0.045614 5.1416e-06
1:117356131 C A 0.035042 1.8829e-06
1:117363676 A G 0.209583 4.1969e-05
1:117364697 T C 0.305591 4.0508e-05
1:117367768 T C 0.030030 7.9318e-07
1:117397250 G A 0.087946 -1.4968e-05
1:117399242 G A 0.027862 -1.8927e-05
1:117411009 C T 0.173629 1.0926e-05
1:117415680 T C 0.367015 1.9271e-05
1:117421139 T C 0.085265 2.5835e-05
1:117422457 A G 0.740282 -9.4023e-05
1:117425577 G A 0.149032 2.1290e-05
1:117431349 G A 0.071314 -3.0260e-05
1:117436618 G A 0.068338 -3.6703e-06
1:117438736 T G 0.377499 1.7672e-05
1:117444941 G A 0.088384 -6.7550e-06
1:117449725 C T 0.082528 -2.7224e-05
1:117455121 T C 0.072336 -2.6463e-05
1:117459175 T G 0.027573 -3.5392e-06
1:117465331 A G 0.042916 3.6025e-05
1:117469781 G C 0.068685 9.5561e-06
1:117472999 G A 0.855603 -7.5199e-05
1:117479245 T C 0.101046 -1.2967e-06
1:117483361 A G 1.365457 -1.7840e-04
1:117487711 A T 1.836508 1.7835e-06
1:117495424 G C 0.022776 -2.5873e-05
1:117496021 A G 1.363214 -5.2799e-05
1:117503940 A G 0.062502 -1.8443e-06
1:117510061 T C 0.412220 3.4308e-05
1:117525316 T C 0.079247 -6.1136e-06
1:117529458 A G 0.899908 -2.8792e-06
1:117531911 G A 1.059061 8.9516e-06
1:117536200 G A 0.106911 8.8603e-05
1:117544015 C A 0.692299 -2.9475e-05
1:117544331 C A 0.153563 1.3517e-06
1:117545932 C G 0.466383 -5.0605e-05
1:117548322 G C 0.371978 3.9513e-05
1:117550364 C T 0.043452 -2.1749e-05
1:117552079 C T 0.068114 5.5053e-06
1:117552409 G T 0.027301 -1.0358e-05
1:117554104 T C 0.043897 -5.0262e-05
1:117554421 G A 0.634173 -1.3569e-05
1:117556165 A G 0.021614 -3.6368e-06
1:117557136 A G 0.070100 -1.6521e-06
1:117557585 C T 0.138538 2.0287e-05
1:117559726 G A 1.958869 2.4297e-05
1:117560036 A G 0.045526 -7.4487e-06
1:117560058 G C 0.132293 1.0804e-05
1:117561794 T G 0.110131 -1.1682e-05
1:117563873 A C 0.042780 -1.3494e-05
1:117568217 A G 0.042365 1.4822e-06
1:117569390 T C 0.974868 5.3234e-05
1:117569514 A G 0.408276 1.2884e-05
1:117574023 C A 0.843837 1.1440e-04
1:117574521 G C 0.078507 -4.3527e-05
1:117574650 G A 0.234180 1.6584e-05
1:117576522 T A 0.108235 2.6344e-05
1:117576928 T C 0.031118 3.2076e-05
1:117577291 G A 0.111617 -2.6099e-05
1:117588148 G A 0.188615 1.3077e-05
1:117592592 C A 0.312395 -6.0222e-06
1:117594287 A G 0.060587 -8.0410e-06
1:117595008 G A 0.466428 4.1300e-05
1:117598268 C T 0.721976 -5.4329e-05
1:117599054 C A 1.301946 -2.5765e-05
1:117603156 T G 0.101490 2.5309e-05
1:117603188 T G 1.359621 -2.8725e-05
1:117604727 A G 0.046694 8.9185e-06
1:117606821 T C 0.059032 -1.1322e-06
1:117613777 T C 0.041209 -1.1361e-05
1:117616670 G A 1.156530 -3.0016e-05
1:117617705 G A 1.190163 -3.8030e-05
1:117623555 C T 0.024860 9.0548e-06
1:117626263 A G 1.825151 1.5492e-05
1:117632532 A G 0.033374 -5.0900e-06
1:117633918 T C 0.045302 1.3307e-05
1:117635413 G A 0.044887 1.7219e-05
1:117637634 G A 1.745855 1.4273e-05
1:117638270 T C 1.647581 4.0204e-05
1:117642995 G C 0.747712 4.1750e-05
1:117644058 G A 0.061762 1.1659e-05
1:117645634 C T 0.803111 2.9395e-05
1:117645744 G A 0.723160 -2.9550e-05
1:117648630 G T 0.024162 -1.3696e-05
1:117655265 T C 0.034153 3.3880e-05
1:117656088 G A 0.831207 1.9807e-05
1:117658290 T C 0.051060 -3.1591e-05
1:117659283 T C 0.033828 2.5173e-05
1:117659292 T C 0.044990 -2.7822e-05
1:117659352 T C 0.200040 -2.4026e-07
1:117659478 C T 0.040057 -2.1224e-05
1:117660608 T C 1.798441 7.6657e-07
1:117660754 T C 0.677826 6.2980e-05
1:117667237 T C 0.059662 -2.6778e-05
1:117667503 A G 0.074790 1.9833e-05
1:117669389 G A 0.045253 -2.2042e-05
1:117674709 T C 0.093227 -1.5465e-05
1:117678239 G T 0.105431 -3.8373e-05
1:117680410 C T 0.028333 -1.7848e-05
1:117683543 T C 1.273672 -7.2939e-05
1:117685560 A G 1.444529 -5.9908e-05
1:117689945 T C 0.142407 -3.3877e-07
1:117693656 A G 0.093334 8.3472e-06
1:117694823 A G 0.142417 -1.4761e-06
1:117698567 C T 0.145984 -1.8879e-05
1:117703023 A G 0.030387 -7.1006e-06
1:117706265 A G 0.028050 -5.6335e-06
1:117710067 G T 0.073077 -6.8995e-06
1:117714953 A G 0.020260 -2.2124e-05
1:117717035 T C 0.050856 -3.0480e-05
1:117719135 G A 0.114165 -5.9692e-06
1:117722180 T G 1.411554 -4.5977e-05
1:117724579 A G 0.046500 2.0521e-05
1:117725689 T G 0.066082 -2.4911e-06
1:117730623 A G 0.297675 4.5443e-05
1:117731063 A G 0.227883 -1.2250e-05
1:117732433 T C 1.539414 -5.3197e-06
1:117739458 A C 0.047749 1.2475e-05
1:117750187 T C 0.082434 4.4052e-05
1:117750719 G A 1.353185 -2.4900e-05
1:117750948 G A 0.031975 2.9673e-05
1:117751365 T C 0.255437 5.6216e-06
1:117753455 G A 0.050677 1.2206e-05
1:117753528 A G 0.026483 -3.5993e-06
1:117753543 A G 0.039064 -5.6943e-05
1:117754460 C T 0.171276 2.9461e-05
1:117758026 G T 1.770491 -3.5335e-05
1:117767918 G A 0.026314 -1.4744e-05
1:117769001 G A 0.047249 6.9271e-06
1:117771515 T C 1.920776 -4.0562e-06
1:117781325 C T 0.238578 -5.7445e-05
1:117783083 C T 0.270812 2.1870e-05
1:117785931 A G 1.687875 -4.1617e-05
1:117787502 A C 1.728422 -3.9980e-05
1:117799913 T G 1.580753 -4.0777e-05
1:117802272 C T 0.041251 3.3329e-05
1:117811787 G A 0.116821 -1.1611e-05
1:117813487 T G 0.280871 1.0514e-05
1:117815984 T C 1.257826 -7.2503e-06
1:117817937 T C 0.192935 1.9077e-06
1:117826699 A G 0.309464 1.3269e-05
1:117829261 G T 0.378006 -1.0293e-05
1:117833679 G A 0.117200 -1.4406e-05
1:117834912 G C 0.570038 -1.1905e-05
1:117854418 C T 1.734962 -9.9144e-06
1:117856355 T C 0.064222 -1.8174e-05
1:117856881 C T 0.030391 -4.5446e-06
1:117873618 T C 0.228802 -2.5180e-06
1:117886049 A G 0.085274 2.9601e-05
1:117890132 G C 0.063813 -9.7965e-06
1:117890379 T C 0.185817 -9.7679e-06
1:117893892 A G 0.022039 -6.9849e-06
1:117906200 T C 0.227717 1.3491e-05
1:117907034 G T 0.127097 -1.1367e-05
1:117917157 A G 0.071136 3.9556e-06
1:117930095 C T 0.702079 -6.7601e-06
1:117931723 G A 0.036684 5.2297e-05
1:117938103 A G 0.611368 1.4608e-05
1:117939906 G A 0.023695 -1.2356e-05
1:117941760 T C 0.091107 -9.9344e-05
1:117942591 C T 1.537635 5.3985e-06
1:117946422 T C 0.033426 2.9535e-05
1:117999924 T G 0.277473 2.4353e-06
1:118002719 G A 1.537846 5.7246e-06
1:118016007 G C 0.060304 2.7216e-05
1:118028688 G A 0.031046 -2.0908e-05
1:118029876 A G 0.223884 -3.7248e-06
1:118048968 A G 0.186372 -1.1644e-05
1:118065654 A G 0.045497 6.3935e-06
1:118077770 T C 0.237244 9.0223e-07
1:118089046 G A 0.041959 7.3709e-06
1:118094225 T G 0.278589 -3.1180e-05
1:118108859 G T 1.561330 1.6835e-05
1:118110520 A C 0.172688 1.7641e-04
1:118110680 G A 0.044526 1.6788e-05
1:118114004 C A 0.054085 -2.0328e-05
1:118116817 A G 0.048090 -2.2317e-05
1:118116974 G T 0.967324 -1.7483e-05
1:118118765 A G 0.193263 -3.7621e-06
1:118118928 G A 0.155670 -3.0025e-05
1:118119571 G C 1.721982 7.0053e-05
1:118123285 T C 0.551742 1.6447e-05
1:118124447 A G 0.773996 4.3891e-05
1:118124569 G C 1.558525 7.7651e-05
1:118130841 A T 1.095924 1.6235e-05
1:118133907 C T 1.838686 4.8496e-05
1:118140425 A G 0.105506 -9.9750e-06
1:118141442 G T 0.099423 2.5426e-06
1:118154575 C T 0.336141 -3.4404e-05
1:118165382 C G 0.034140 -2.3633e-05
1:118166385 A G 0.021708 5.0128e-06
1:118172538 G A 0.746086 -1.4387e-05
1:118177066 A G 0.027054 -5.4491e-06
1:118179969 C A 0.863260 4.9566e-06
1:118181750 G T 1.357933 -3.3549e-05
1:118182922 A G 0.036107 -7.6270e-05
1:118183244 G A 0.148727 1.5153e-06
1:118184155 C T 0.052677 5.0531e-05
1:118193133 G A 0.041391 -2.2489e-05
1:118198389 A G 0.088465 -2.9472e-05
1:118201142 A G 0.045328 1.1436e-05
1:118202278 A G 0.074190 9.2518e-06
1:118211009 T C 0.028099 -4.2223e-06
1:118213987 T G 0.782436 1.1924e-06
1:118221515 A G 0.047486 2.0656e-06
1:118221833 G T 1.258689 -4.2350e-05
1:118223693 G A 0.180559 -2.2823e-05
1:118227724 G A 0.433409 -3.8853e-05
1:118230226 T C 0.734355 3.1684e-05
1:118239981 T C 0.077257 2.4265e-05
1:118244721 T C 0.031403 -6.7391e-05
1:118251088 T G 0.063482 1.0354e-05
1:118253295 T C 0.393193 -2.8539e-05
1:118256060 A G 0.035590 -5.0635e-05
1:118276535 A G 0.705487 2.6146e-05
1:118277140 A G 0.030848 -1.1645e-05
1:118277894 A G 0.042368 -4.3559e-05
1:118300350 G A 0.987163 -2.7052e-05
1:118301990 A G 0.093827 -1.9004e-05
1:118326544 A G 0.065877 -1.7361e-06
1:118327386 T C 0.853412 3.8875e-05
1:118330795 A G 0.024886 4.0569e-06
1:118336218 G T 0.903628 -5.3075e-05
1:118338444 A G 0.035548 -4.0875e-05
1:118359728 G A 0.037252 -1.5918e-05
1:118377788 T C 0.036006 -3.2605e-05
1:118383768 A C 0.183814 4.8485e-05
1:118411057 G T 0.091727 -1.9602e-05
1:118429131 T C 0.056792 -7.0522e-06
1:118439995 C T 0.331269 3.0071e-05
1:118450099 T G 0.028187 -4.4301e-06
1:118482015 A G 0.030550 -1.3347e-05
1:118482149 T C 0.180082 7.9652e-06
1:118482634 A G 0.042199 7.7226e-06
1:118497043 G A 0.040511 -2.4321e-05
1:118507893 C T 0.982304 -5.1158e-05
1:118511491 T C 0.053692 1.8663e-05
1:118531710 T C 0.033435 -1.5968e-05
1:118531980 T C 1.716834 7.2424e-06
1:118535211 C T 0.065637 -2.2779e-05
1:118548044 T G 0.050846 -4.7019e-05
1:118559747 A C 0.165303 1.2954e-05
1:118565953 A G 0.924070 -1.8793e-05
1:118571089 A C 0.110738 -3.8695e-05
1:118588349 C T 0.941393 -2.4770e-05
1:118608898 C T 0.044315 -2.5797e-05
1:118618567 G C 0.183685 5.8949e-05
1:118627316 A G 0.068886 -1.7040e-05
1:118636799 G A 0.123663 4.0327e-05
1:118641910 A G 0.029553 1.7006e-05
1:118644430 G A 1.144592 -4.3839e-05
1:118644524 A T 0.433480 2.4871e-05
1:118647489 C T 0.081409 1.7249e-06
1:118653286 C T 0.037142 8.3977e-06
1:118661679 A C 0.034990 6.5017e-07
1:118674018 C T 0.110608 -3.8585e-05
1:118679669 A C 0.032965 -2.3649e-05
1:118713402 A C 0.150392 -3.6315e-05
1:118726282 T C 0.062492 8.1887e-06
1:118741775 T C 0.023545 2.8266e-05
1:118747630 G A 0.094476 -3.8643e-05
1:118758425 C A 0.068886 -1.8035e-05
1:118787119 A G 0.273185 1.8833e-05
1:118787161 G A 0.040284 -1.2027e-05
1:118790246 A G 0.038064 -1.5197e-05
1:118794218 T G 0.059158 -3.4893e-05
1:118795286 T C 0.133822 -2.0043e-05
1:118798363 A G 0.491986 -1.1539e-06
1:118799439 C T 0.926748 2.1273e-05
1:118805737 A G 0.019968 -2.5664e-05
1:118805978 G A 0.038904 8.4961e-06
1:118806460 G T 0.037359 9.6246e-06
1:118806721 A G 0.309694 1.5348e-05
1:118822138 T C 0.088543 4.5956e-06
1:118836067 T A 0.568552 -3.4599e-05
1:118840499 G T 0.729753 2.8939e-05
1:118840871 A G 0.592250 -4.2920e-06
1:118845756 T C 0.714867 -7.2358e-06
1:118846704 C T 0.028729 2.3435e-05
1:118848034 G A 0.049664 1.3338e-05
1:118858441 G A 0.041959 -2.2753e-05
1:118858588 A G 1.803731 3.5603e-06
1:118860505 A C 0.053115 -1.0308e-07
1:118866841 A G 0.037249 1.0310e-05
1:118867383 G A 1.532922 -1.1343e-05
1:118868405 C G 0.509452 2.2832e-05
1:118878000 G A 0.023938 -3.2121e-05
1:118883973 A G 0.486465 2.4636e-05
1:118885482 A G 0.023088 4.5737e-05
1:118886721 C A 0.954705 -2.7792e-05
1:118887437 C G 0.171234 2.5344e-05
1:118902507 T C 1.867418 -2.5176e-05
1:118903604 T G 0.021601 4.7027e-05
1:118919864 A G 0.192146 -2.8329e-05
1:118925655 T C 1.453163 -1.3340e-05
1:118934861 T G 1.900889 -6.5866e-06
1:118936321 T C 0.884961 1.6893e-05
1:118938522 T C 1.666436 -1.2015e-05
1:118939846 A G 0.398818 1.3530e-05
1:118942172 T C 0.032124 -2.5282e-05
1:118954431 T C 0.045789 1.6776e-05
1:118961799 A G 0.023974 -1.5952e-05
1:118965254 A C 1.676498 -9.5859e-06
1:118982799 G T 1.967250 -3.0349e-06
1:118982902 C T 0.377051 -3.4876e-07
1:118985592 G A 1.386107 -3.0230e-05
1:118987451 C T 0.776600 5.6981e-05
1:118987888 C T 0.383709 8.6039e-06
1:119005768 T C 0.040433 -4.1153e-06
1:119016240 C A 1.000633 -1.7481e-05
1:119016290 A G 0.329211 3.1350e-05
1:119018181 T A 0.076332 3.1513e-05
1:119019514 T C 0.163869 -4.9208e-05
1:119022906 A G 0.431695 1.1888e-05
1:119031058 G A 0.065760 4.1087e-05
1:119032260 T C 0.038609 7.8726e-06
1:119042243 C A 0.566354 -1.8715e-05
1:119071757 C T 1.389265 -1.3335e-05
1:119078917 G A 0.128957 -1.5510e-05
1:119079122 T C 0.319169 9.4453e-06
1:119080503 A G 0.951459 -7.5417e-06
1:119083461 G A 0.069149 3.5462e-05
1:119092246 C T 0.099997 4.4141e-06
1:119098290 T C 0.049165 -2.9561e-05
1:119100181 C T 0.438615 -7.4904e-06
1:119104331 T G 0.218847 4.4751e-07
1:119104901 A G 0.835034 5.8436e-06
1:119117081 A G 0.043812 -3.8261e-06
1:119117167 C T 0.210524 -3.8677e-05
1:119133991 G C 0.023263 -2.6158e-05
1:119136725 T G 0.028080 -2.5700e-05
1:119138227 G A 1.023402 8.3392e-06
1:119179924 A G 1.289826 -2.0301e-05
1:119191351 A C 0.283562 -7.7680e-05
1:119191396 G A 1.363422 -1.0547e-05
1:119191403 C T 0.101656 1.1862e-05
1:119192883 A G 0.026239 -1.2967e-06
1:119199696 T C 1.288810 -1.9980e-05
1:119205394 A G 0.036590 9.0508e-06
1:119213361 G A 0.056481 1.9500e-05
1:119214843 A G 0.021254 3.6800e-05
1:119216278 C A 0.528158 1.7980e-05
1:119234198 C T 0.114156 -3.2474e-06
1:119262909 C T 0.053826 -1.4748e-05
1:119282172 A G 0.258115 -1.1486e-06
1:119291435 G T 0.176560 -3.7184e-05
1:119300747 C T 0.385273 1.3105e-05
1:119307209 C T 0.039645 2.5651e-05
1:119310240 T C 0.036801 1.7806e-05
1:119316263 G T 0.228026 -2.6924e-05
1:119325437 G A 0.109209 2.6692e-07
1:119355800 T C 0.054669 4.6015e-06
1:119372737 C T 0.232511 7.7081e-05
1:119388881 A G 0.149905 4.9496e-06
1:119401774 C T 0.956684 -3.1668e-05
1:119402299 A G 0.056980 8.1678e-06
1:119408220 T C 0.060677 8.7193e-05
1:119412354 T G 0.026041 1.5739e-05
1:119414003 G A 0.966756 -2.0110e-05
1:119424306 C T 0.049385 -6.7143e-05
1:119427467 C A 0.092344 -1.7988e-05
1:119428329 T C 0.181211 -6.1878e-05
1:119439951 T C 0.063621 -2.5838e-05
1:119446710 C T 0.590065 1.0939e-05
1:119449112 C T 0.067065 -5.6488e-06
1:119458142 T C 0.024451 -7.8630e-06
1:119461396 T G 1.417933 -7.5458e-06
1:119473972 G A 0.073635 6.9075e-08
1:119486430 C A 0.663278 5.6674e-05
1:119490760 A G 0.055199 -2.8258e-05
1:119492703 G A 0.360241 5.2828e-05
1:119493865 A C 0.071191 1.9745e-05
1:119503843 G C 1.226273 4.5390e-05
1:119515061 C A 0.268582 -2.9287e-05
1:119519379 A G 0.036483 2.2814e-05
1:119534298 G T 0.042712 -5.9329e-06
1:119540503 T G 0.034763 -1.5912e-05
1:119540842 C A 0.032306 2.8300e-05
1:119541967 A C 0.059194 -5.9331e-06
1:119561611 A G 0.353620 -9.6308e-05
1:119573860 C T 0.516424 4.7058e-05
1:119575818 G C 0.078753 -1.3786e-05
1:119577410 C T 1.493943 8.6554e-06
1:119581151 C T 0.260669 7.4563e-05
1:119584779 T C 0.093898 1.6205e-05
1:119593644 G A 0.521445 5.3353e-05
1:119603540 T C 0.037538 -6.7131e-06
1:119637891 A G 0.029910 2.2248e-05
1:119638553 A G 0.757521 1.0134e-04
1:119646024 A G 0.037749 -5.7597e-06
1:119654410 T C 0.078702 9.5464e-06
1:119668640 C T 0.553608 1.5420e-05
1:119689413 G C 0.025626 1.4010e-06
1:119706724 G A 0.028489 1.0432e-07
1:119738959 C T 0.145854 -3.4593e-06
1:119740487 G T 0.027641 7.5706e-06
1:119751002 C T 0.795442 -9.3336e-06
1:119752759 G A 1.349838 6.9685e-06
1:119759690 G T 0.319373 -1.2621e-05
1:119760173 A G 0.056078 1.3551e-05
1:119763956 G T 0.143245 -1.2243e-05
1:119765192 T G 0.278239 -2.1003e-05
1:119765746 T G 0.034179 -1.8310e-05
1:119766433 G A 0.100754 6.9185e-06
1:119768931 G A 0.050216 2.5689e-05
1:119775774 A G 0.561466 1.0572e-05
1:119775926 A C 1.968181 -1.4194e-05
1:119776984 G T 0.337193 -4.5408e-05
1:119780123 T C 0.077426 -5.6733e-05
1:119786775 G A 0.348482 -5.1505e-05
1:119789097 A C 0.334450 -3.7675e-06
1:119791825 T C 0.051060 -2.0002e-06
1:119795854 C T 0.242492 5.2256e-05
1:119795889 A C 1.227036 4.7320e-05
1:119801934 A G 0.145734 6.7198e-05
1:119802005 T C 0.058792 1.1542e-05
1:119802937 A G 0.025632 1.0762e-05
1:119805559 T C 0.023055 4.7254e-06
1:119812080 G T 0.061849 5.5148e-06
1:119816251 G T 0.052965 -2.1338e-07
1:119823352 A G 0.051696 -4.5722e-06
1:119826093 G A 0.042293 3.2151e-05
1:119828591 G T 0.255937 1.9683e-05
1:119830226 A G 0.572002 -7.3038e-05
1:119833673 G C 0.076163 -1.4637e-05
1:119837302 A G 1.006501 2.2376e-05
1:119840483 G T 0.027060 -1.8632e-05
1:119847640 C G 0.058967 -3.3255e-06
1:119851930 G A 0.042365 -7.7666e-06
1:119853076 C A 0.154540 -4.1699e-05
1:119853544 A G 0.073956 -8.1119e-06
1:119867022 C G 0.036191 7.5790e-06
1:119868291 T C 0.058172 -5.0258e-06
1:119875730 C T 0.364328 -2.8995e-05
1:119878138 A G 0.030306 -1.4352e-05
1:119880045 C T 0.051063 7.8492e-06
1:119890100 T G 0.090555 -1.9274e-05
1:119893928 T C 0.306296 1.3364e-05
1:119895221 T C 0.906173 2.7976e-06
1:119895334 G A 0.267420 7.6396e-06
1:119896827 C T 0.122082 7.6787e-06
1:119900942 G A 0.145419 -1.4909e-05
1:119901608 T C 0.027281 1.4773e-06
1:119913824 A G 0.374666 -2.4902e-05
1:119914148 T C 0.034438 -8.8993e-06
1:119925936 C T 1.257657 -1.3708e-05
1:119935133 A C 0.067270 1.6068e-05
1:119937071 C G 0.100939 -9.2429e-06
1:119937772 A G 0.127600 -1.4546e-05
1:119955781 A G 0.105606 -5.8883e-05
1:119956473 C T 1.335914 4.0231e-07
1:119957247 A C 0.051810 -1.5284e-05
1:119968159 G A 0.046938 1.1973e-04
1:119981049 G A 0.155933 -3.8812e-05
1:119987158 A G 0.219479 -3.8815e-05
1:119994095 C T 0.843963 9.1932e-06
1:119997068 G A 0.074881 1.2342e-05
1:119999642 G A 0.226997 8.9534e-06
1:120005490 A G 0.026330 1.1974e-05
1:120008136 T G 1.272932 1.8969e-05
1:120010279 A G 0.051599 -1.2342e-05
1:120021508 G A 0.049892 8.8441e-06
1:120033087 C T 1.298960 1.2566e-05
1:120039226 A G 0.026645 1.6749e-05
1:120059946 C T 0.036022 1.1238e-05
1:120075762 G T 0.025441 -1.5461e-05
1:120076085 T C 1.354253 1.9534e-05
1:120077512 C G 0.052612 -3.6175e-05
1:120094960 G A 0.773036 4.9148e-06
1:120099137 A G 0.403881 -3.2298e-05
1:120111002 G A 1.225020 1.5124e-05
1:120113578 C A 0.082837 9.0034e-06
1:120113934 T C 0.021147 -2.7301e-05
1:120115654 C G 0.407705 2.5454e-06
1:120116433 G T 0.411025 4.6102e-06
1:120123179 A G 1.153777 -1.9129e-06
1:120124350 C T 1.184253 1.2109e-05
1:120127497 C T 0.421120 -4.5532e-06
1:120127818 C T 0.566731 1.2254e-05
1:120128099 G T 0.194853 -3.4418e-05
1:120131516 T C 0.235033 4.4891e-06
1:120134599 G T 0.029852 -3.7942e-05
1:120136721 T G 0.051745 1.2879e-05
1:120138083 G A 0.843071 3.8109e-05
1:120138151 C T 0.189358 -1.0098e-05
1:120138388 C T 1.975896 -3.0853e-05
1:120146656 T C 0.053527 -6.1705e-08
1:120150949 C T 0.614049 2.5606e-05
1:120162587 A G 0.106337 -3.5975e-05
1:120163247 C T 1.208914 -2.9085e-05
1:120163675 A G 0.350578 1.7431e-05
1:120163899 G A 0.070084 -1.1930e-05
1:120169052 C A 0.415842 1.1999e-05
1:120169137 C A 1.197853 -1.7450e-05
1:120169199 C T 0.074709 6.5062e-06
1:120170684 T C 0.081061 -8.2742e-06
1:120177620 T C 1.361858 8.4547e-06
1:120180034 G A 0.252535 -3.5666e-05
1:120190021 T C 0.053157 -1.1075e-05
1:120194473 C G 0.055530 -1.9077e-05
1:120195042 G A 1.396023 2.0821e-07
1:120210059 A G 0.077082 4.4133e-05
1:120217558 A G 1.186473 1.8482e-05
1:120218508 G A 0.170270 -3.0254e-05
1:120227327 C T 0.021828 3.1145e-05
1:120227630 A C 0.356885 7.3776e-05
1:120228184 T C 0.279631 7.5350e-05
1:120232281 C A 0.619430 3.8513e-05
1:120246938 C T 0.262808 -1.1467e-05
1:120257576 G A 1.358982 3.7543e-06
1:120263018 C T 0.303137 4.5061e-06
1:120267220 T C 0.042975 -1.5258e-05
1:120273909 C T 0.037768 -2.6534e-06
1:120274455 G A 1.461715 -4.3203e-05
1:120278487 C T 1.339140 1.6510e-05
1:120286863 G A 0.220525 6.5909e-05
1:120293169 C T 0.147140 -8.4414e-05
1:120293568 A G 0.311392 -4.4148e-05
1:120299060 T C 0.078513 3.8529e-05
1:120305514 T C 0.093658 6.6919e-06
1:120307560 A C 1.934587 1.2744e-05
1:120309148 G A 0.837881 2.3117e-05
1:120312782 C T 0.089322 3.5074e-05
1:120314849 A C 0.605992 -3.9781e-06
1:120328707 G T 0.031150 1.3272e-05
1:120335806 G A 1.439121 5.0129e-05
1:120336785 T C 1.114156 -4.1018e-05
1:120337954 C T 0.079980 1.4320e-05
1:120338776 A G 0.835132 5.3286e-05
1:120344880 G T 0.350666 1.4917e-05
1:120345596 A G 0.024207 2.6995e-06
1:120347136 T C 1.339783 6.3930e-06
1:120347239 T C 1.090240 -6.1251e-05
1:120347430 A G 0.047879 1.6743e-05
1:120347632 T C 1.714403 -3.2542e-05
1:120350386 T C 0.093288 3.3356e-07
1:120354019 T C 0.280680 4.3427e-06
1:120358750 T C 0.026463 -2.3378e-06
1:120359286 A C 0.034945 -5.1960e-06
1:120376580 C G 0.189189 -9.3130e-06
1:120378678 T C 1.590052 -2.0285e-05
1:120381846 G A 0.147263 -7.2190e-07
1:120384066 T C 0.038745 -2.3859e-05
1:120396298 T C 0.066958 2.0360e-05
1:120405606 C T 0.043945 -1.1004e-05
1:120413071 G T 0.116970 3.9585e-05
1:120420260 A C 0.049009 -2.7133e-06
1:120421604 A G 0.191478 1.6392e-05
1:120425279 T C 0.026327 -3.9728e-05
1:120425404 T C 1.289661 -1.7096e-05
1:120428635 G A 1.630115 -7.3896e-06
1:120430326 G A 0.046548 -3.6310e-06
1:120430876 A G 0.126081 -1.7492e-06
1:120431343 G A 0.102808 -1.1307e-05
1:120435771 T C 0.040355 -1.3221e-05
1:120437884 G A 0.218421 5.6604e-05
1:120438827 C T 0.020556 5.0032e-07
1:120444009 T C 0.099153 -2.8601e-05
1:120451352 A C 0.253002 6.0624e-05
1:120469077 C T 0.295110 -4.8893e-05
1:120474899 C T 0.380859 -1.6718e-05
1:120489877 G A 0.049544 -3.5375e-06
1:120507018 C T 0.136815 -2.2246e-06
1:120511386 A G 0.032156 -5.6862e-07
1:120515032 C T 0.041615 1.6297e-05
1:120517959 T G 0.215140 5.6078e-05
1:120524331 A G 0.075832 2.8765e-05
1:120525480 T G 0.038012 1.0243e-05
1:120531321 A G 0.047100 -4.3472e-07
1:120608422 A G 0.032812 6.1242e-07
1:120656523 C T 1.334271 -4.9258e-05
1:120681000 T C 0.553972 1.2027e-05
1:120693210 G A 1.775055 -3.2911e-05
1:120906102 A G 0.190936 3.2604e-05
1:120918861 T C 1.461391 6.4372e-05
1:121160505 C T 0.060200 2.5419e-05
1:121188655 G T 0.197521 -4.0802e-05
1:121194819 G C 0.022529 1.7293e-05
1:121196877 A G 0.060726 9.9369e-06
1:121200490 G T 0.778567 7.4340e-06
1:121236110 C T 0.299268 -3.2724e-05
1:121258273 C G 0.025538 -1.0150e-05
1:121267173 C G 0.038275 -1.2187e-05
1:121280485 G A 0.039466 1.5636e-05
1:121280613 G A 0.832564 -2.2897e-05
1:121281487 A G 0.182996 1.1797e-04
1:121299507 G T 0.026100 1.7423e-05
1:121301729 C G 0.058402 1.1664e-05
1:121306567 T G 0.031910 -1.3190e-05
1:121311667 A G 0.059142 -6.5498e-06
1:121330376 C A 0.168909 3.9628e-05
1:121331935 C A 0.042202 -4.1148e-06
1:121347299 C A 0.070019 1.2638e-05
1:121347754 T C 0.557487 -2.4884e-05
1:121347829 G A 0.021958 -2.1928e-05
1:121349358 G A 0.175940 3.0172e-05
1:143670851 T C 0.067912 -4.1262e-05
1:144594393 A G 0.049236 4.2196e-05
1:144879054 C T 0.035938 -2.2210e-05
1:144894611 C T 1.255940 -2.7200e-05
1:144896319 C T 0.928011 -2.0060e-05
1:144901893 T C 0.074521 1.6986e-05
1:144901955 A G 0.059090 7.2822e-06
1:144912153 G A 1.493924 2.1470e-07
1:145092966 G T 0.742804 7.9602e-05
1:145093015 G A 0.049622 4.2073e-05
1:145094900 T C 0.191734 2.6508e-05
1:145394955 A C 0.952157 1.6441e-05
1:145395440 G A 0.194938 2.7889e-05
1:145401928 C T 1.225283 3.2653e-05
1:145409855 C A 0.049064 -1.7222e-06
1:145415273 G C 0.061398 -3.6050e-05
1:145416056 T C 0.076410 -8.3527e-06
1:145420676 C T 0.170130 2.6691e-05
1:145421477 C T 1.180153 4.8903e-05
1:145427921 G A 0.063271 -4.0372e-05
1:145434148 T G 0.038038 -4.3783e-06
1:145437310 T C 0.110322 -7.2959e-06
1:145438067 A G 0.099621 3.8703e-05
1:145441620 C T 1.919455 1.3769e-05
1:145444556 G T 0.800012 -3.6864e-06
1:145446215 A G 0.034266 -2.7459e-05
1:145451150 C G 1.920503 1.3415e-05
1:145461766 G A 0.085566 4.6112e-05
1:145466093 T C 0.763305 -8.9675e-06
1:145466572 T G 0.045753 2.8634e-05
1:145471191 T G 1.919640 1.1544e-05
1:145472788 C T 0.077079 -1.2596e-05
1:145475242 T C 0.047934 -2.4386e-05
1:145481434 G A 0.059687 -4.7088e-05
1:145489716 G T 0.060246 -3.9448e-05
1:145507253 G A 1.906118 1.9921e-05
1:145515287 C G 0.079088 -9.1793e-06
1:145524224 G A 0.034377 2.6661e-05
1:145530254 T C 0.284315 2.8568e-05
1:145533175 C T 0.735108 -1.2174e-05
1:145535611 G T 1.300619 -2.8351e-05
1:145542281 A G 0.300972 -8.0501e-06
1:145551515 G A 0.678809 3.4190e-05
1:145555901 A G 0.054699 -4.0688e-05
1:145556145 C T 0.023574 1.7271e-07
1:145558824 C A 0.842039 -3.4267e-05
1:145561008 T G 0.194347 1.3143e-04
1:145561594 T C 0.683123 1.0501e-05
1:145562087 A G 0.478607 2.7246e-05
1:145562293 C G 1.310314 -1.1261e-05
1:145562532 G C 0.022945 5.0537e-06
1:145566535 T C 0.786233 1.2778e-05
1:145567008 G T 0.095453 1.5714e-05
1:145570627 A G 0.776307 5.8499e-06
1:145574977 T C 0.068130 -1.5839e-05
1:145577585 G C 1.211664 -6.5646e-06
1:145583938 G C 0.045091 -4.2778e-06
1:145586048 C T 0.113221 1.8870e-06
1:145594220 T C 0.076381 -5.8069e-05
1:145602791 G C 1.261974 4.9906e-05
1:145603359 C A 0.256079 7.2421e-06
1:145607035 T C 0.021731 -1.3057e-05
1:145609619 A T 0.020510 3.8543e-06
1:145625979 C T 1.196243 -1.6297e-05
1:145626119 T C 0.802819 1.3089e-05
1:145630111 C G 0.025713 -2.1972e-05
1:145639324 T G 0.737802 -5.0898e-05
1:145664437 G A 0.458408 3.1265e-05
1:145676673 T C 0.078036 7.4571e-05
1:145679352 G A 0.022656 1.2023e-05
1:145684115 T C 0.021715 -2.2760e-05
1:145687770 C T 0.106703 8.7526e-07
1:145692749 C T 0.055750 2.8972e-05
1:145693503 A G 0.041874 -1.1767e-06
1:145696694 A G 0.710482 -5.7484e-05
1:145712647 G A 0.022286 1.3323e-06
1:145721297 G T 0.031673 4.6203e-06
1:145723645 C T 1.074368 -8.4401e-05
1:145725689 A G 0.948881 -3.4686e-05
1:145727683 T C 0.132611 7.2114e-06
1:145728262 T C 0.022695 -3.8027e-05
1:145730160 G A 1.275392 -1.4168e-05
1:145736652 A G 0.204630 -3.4030e-05
1:145740514 C T 0.166456 2.1436e-05
1:145831160 A G 1.243703 -3.4328e-05
1:146497779 C G 0.559736 -2.5412e-05
1:146498979 T C 1.422538 1.8983e-06
1:146499777 G A 0.822573 -1.1491e-05
1:146508934 T C 0.534639 -2.1297e-05
1:146510112 T G 0.556831 2.0225e-05
1:146510198 C T 1.501681 2.0952e-06
1:146513184 C T 0.319866 4.6861e-06
1:146516486 C A 0.063563 2.0822e-05
1:146522722 C T 0.468360 -1.3331e-05
1:146532251 G A 1.028041 -1.4938e-05
1:146535638 A G 0.027625 3.7390e-07
1:146541719 C A 1.938849 -1.2339e-05
1:146541968 A C 0.035146 9.0321e-06
1:146546343 A C 0.509893 -1.8942e-05
1:146549527 T C 0.533971 1.7757e-06
1:146551319 T C 0.101779 6.2656e-07
1:146555392 T A 1.427913 -2.7702e-05
1:146557680 T G 0.042657 -3.0234e-05
1:146560564 A G 0.883196 -9.0851e-06
1:146579168 T C 0.221466 -1.0482e-05
1:146581676 C T 0.530615 -1.2394e-05
1:146585620 T G 0.215455 -4.3165e-06
1:146588267 T C 0.550398 -1.5077e-05
1:146596026 C T 0.065189 2.6481e-05
1:146610492 T C 0.048820 -2.1804e-05
1:146624972 G A 0.032487 -1.1289e-05
1:146629691 A C 0.093110 8.5934e-06
1:146631800 C A 0.026106 -1.2046e-05
1:146633933 A G 0.790969 -1.6038e-05
1:146638960 C T 0.056571 -8.5627e-07
1:146639664 C T 0.045519 -2.3045e-05
1:146646374 T C 0.024694 1.5436e-05
1:146669947 T C 0.054046 4.8178e-06
1:146671073 C T 0.041956 -1.3447e-05
1:146672906 T C 1.854146 1.5116e-06
1:146684095 C T 0.020371 -1.9880e-05
1:146694247 T G 0.771023 -2.2092e-05
1:146696955 C G 1.146715 2.9410e-05
1:146703737 G A 1.146844 3.0223e-05
1:146707186 C T 0.152745 -7.4611e-06
1:146710162 T C 1.296483 2.9744e-05
1:146716517 T C 0.130446 -3.9909e-05
1:146716857 G C 0.662687 4.3045e-06
1:146723739 T C 0.054822 -5.7399e-07
1:146725671 G A 0.046782 -6.4837e-06
1:146729968 C T 1.296824 -2.7943e-05
1:146735965 A C 0.043439 -2.6040e-06
1:146736137 G A 0.024581 1.5432e-05
1:146740502 G C 0.480139 -3.9238e-07
1:146740964 T C 0.029170 -1.0334e-04
1:146741598 T C 0.113753 -8.4555e-06
1:146743184 T C 0.061616 1.9009e-05
1:146749752 C T 0.036477 -2.2843e-05
1:146751782 C A 1.921097 1.2370e-05
1:146763089 A G 1.441698 7.4895e-06
1:146767149 T G 1.923635 1.3346e-05
1:146786336 G A 0.058250 -6.5927e-05
1:146791729 A G 0.621482 3.6212e-05
1:146800107 C G 1.748487 8.7464e-06
1:146803255 C T 0.103659 -7.5680e-07
1:146810218 T C 1.253950 4.5532e-06
1:146821090 T C 1.341357 -1.6795e-05
1:146828670 T C 0.097339 6.1320e-06
1:146835297 C T 0.156575 -7.8744e-06
1:146837449 T C 0.657572 2.7186e-05
1:146851404 G C 0.057600 1.6346e-05
1:146862903 C T 1.420422 -1.5627e-05
1:146872237 G A 0.067189 1.7292e-05
1:146881266 A G 0.417644 1.4439e-05
1:146885441 C T 0.043088 -3.4879e-06
1:146886988 A G 0.058194 2.2419e-05
1:146901677 A G 0.119336 -9.8460e-06
1:146910461 A G 0.857148 -7.0644e-05
1:146913370 A G 1.119128 4.5241e-05
1:146919919 G A 0.265343 -1.2561e-05
1:146930509 A G 0.058454 2.4486e-05
1:146934557 C T 0.073128 -1.3682e-05
1:146938638 G A 0.736101 -5.8025e-05
1:146940398 G A 0.028216 8.1924e-06
1:146948538 A G 0.065874 -4.3622e-06
1:146951423 A G 0.042949 6.4638e-07
1:146953869 G A 1.002519 -7.7827e-05
1:146963438 C T 0.029754 -1.6212e-05
1:146967196 T G 0.246170 -1.6624e-05
1:146967255 T C 0.030248 3.3243e-05
1:146970699 T C 0.037473 -1.1462e-04
1:146973512 C A 0.726400 -5.7451e-05
1:146978424 T C 0.086505 -3.5774e-06
1:146984515 G A 0.753989 1.3378e-04
1:146988414 T C 0.044263 -3.3162e-06
1:146989128 T C 1.682165 2.0221e-05
1:146994158 A G 0.227747 4.6287e-05
1:146996800 T C 0.254229 -1.6993e-05
1:146999434 A G 0.036369 4.1732e-05
1:146999835 C T 0.048058 1.7068e-06
1:147000115 G A 0.028184 -7.0203e-05
1:147002022 T C 1.317565 1.9139e-05
1:147002600 C T 0.385007 -3.3114e-05
1:147004811 C T 1.429192 1.9340e-05
1:147006103 T G 0.097534 -1.6931e-05
1:147010866 G T 0.066429 1.0514e-05
1:147015179 C T 1.263548 -1.0256e-05
1:147016936 A C 0.115863 2.9567e-05
1:147020456 G A 0.413168 1.7548e-05
1:147037444 G T 0.055935 5.6439e-06
1:147038722 G C 0.593941 2.3911e-05
1:147040075 A T 1.312063 -8.7176e-06
1:147040430 C A 0.148678 2.8768e-05
1:147041838 T A 0.030060 1.9285e-05
1:147045830 G A 0.062885 -7.4969e-06
1:147049995 G A 0.412908 3.3775e-06
1:147053440 T G 0.310444 7.1263e-05
1:147060514 T C 1.799999 2.1930e-05
1:147066272 C T 0.126542 -1.4408e-05
1:147069590 G A 0.047133 -2.0378e-05
1:147070609 C T 1.762094 9.5917e-06
1:147070727 T C 0.030615 1.4100e-06
1:147075966 C A 0.062424 2.3379e-05
1:147077785 C T 0.029806 -1.8945e-05
1:147080763 T C 0.058039 4.9609e-06
1:147088133 T C 0.045321 1.5178e-05
1:147090956 T C 0.031475 -1.1155e-06
1:147091972 T C 0.852253 -3.4359e-05
1:147092881 T C 0.115509 -2.3148e-05
1:147096112 A G 0.037661 1.9805e-05
1:147099287 T G 0.192020 -5.5641e-05
1:147099688 G C 0.666725 4.2195e-05
1:147100693 T C 0.080824 -4.5583e-06
1:147103692 A G 0.030433 2.4597e-05
1:147104996 C A 0.269663 -1.9838e-05
1:147107250 T C 0.090403 3.1204e-05
1:147117540 C T 0.054601 -6.0612e-06
1:147119273 A G 1.140337 -4.5087e-05
1:147122616 C T 0.915501 -2.9092e-05
1:147124310 G T 1.404070 -4.1953e-05
1:147135590 G A 0.209898 1.9867e-05
1:147138809 T C 0.589205 -2.1713e-06
1:147140519 G T 0.185294 5.0026e-05
1:147147433 A G 0.254314 2.0033e-05
1:147148880 G A 0.039317 2.3160e-05
1:147154297 T G 1.396669 7.6900e-06
1:147167854 T G 0.448060 -8.0659e-05
1:147172140 C T 1.003194 3.4036e-05
1:147172857 A C 0.063978 3.9108e-06
1:147176269 C T 0.025924 3.3216e-05
1:147184498 G A 0.585885 -3.1824e-05
1:147186165 C T 0.096547 9.8696e-06
1:147189737 T C 0.027807 2.0527e-05
1:147190745 A G 0.083875 1.1089e-05
1:147205770 C T 1.487620 3.5679e-05
1:147208134 A C 0.021013 6.4011e-06
1:147210993 G A 1.209473 1.0989e-05
1:147211541 G C 0.035620 -1.2822e-05
1:147217965 C T 1.175265 4.0784e-05
1:147219250 G A 1.564991 5.6612e-05
1:147224422 G A 0.087910 1.0771e-05
1:147226791 G A 1.557854 4.9142e-05
1:147236467 T C 0.501156 -4.4313e-05
1:147241002 A G 0.874812 4.6711e-05
1:147248586 T C 0.290365 -1.8703e-06
1:147252439 A C 1.946239 9.2430e-06
1:147262276 G A 0.045640 1.2720e-05
1:147263072 G T 0.030008 -4.5456e-05
1:147264098 C T 0.065588 -1.1282e-05
1:147270847 T C 0.287775 3.2556e-05
1:147272111 C T 0.112786 -2.4158e-05
1:147273885 T C 0.105272 3.8022e-06
1:147279092 A G 0.025863 -2.9300e-05
1:147279866 A G 0.074109 1.1540e-04
1:147284943 A G 0.313725 -2.0043e-05
1:147306999 C T 0.073671 4.0330e-05
1:147307007 G A 0.029190 5.5381e-06
1:147308112 T G 0.346145 -4.0397e-05
1:147309058 T G 0.024146 -2.8431e-08
1:147309443 T G 1.149399 6.9627e-05
1:147309666 T C 0.033218 -1.1144e-05
1:147314270 C T 0.054605 -4.2753e-05
1:147317235 A G 0.035282 -8.7350e-06
1:147318867 T C 0.034146 1.0325e-05
1:147321889 C A 0.042624 -1.1930e-05
1:147323561 C T 0.392771 4.7481e-07
1:147331918 C A 0.042199 -1.3294e-05
1:147339968 T C 0.176378 -1.9112e-05
1:147344620 A C 0.075800 3.4262e-06
1:147348339 C G 0.109008 -1.3798e-05
1:147351955 T G 0.146867 4.5152e-05
1:147358367 T C 0.020686 1.4601e-05
1:147362412 T G 0.048999 3.6440e-06
1:147364099 T C 1.695811 -3.2632e-05
1:147365465 G A 0.042533 -1.1764e-06
1:147368778 C T 0.065335 4.0406e-06
1:147373066 T C 0.077458 -9.7666e-06
1:147373447 G A 0.528891 1.5872e-05
1:147373573 A G 0.090176 4.9905e-06
1:147375507 G A 0.035766 9.0863e-05
1:147377053 C A 0.061476 -2.7051e-05
1:147380886 T C 0.082207 -1.3352e-05
1:147382550 C T 1.051031 -3.5250e-05
1:147383749 C T 0.055059 7.0781e-05
1:147385583 C T 0.075190 6.1284e-05
1:147385641 T C 0.061216 1.6209e-05
1:147386099 A G 0.292530 -2.0588e-05
1:147391614 T G 0.430384 3.2414e-05
1:147397142 T C 0.073323 5.5745e-05
1:147730388 T C 0.453711 -3.3645e-05
1:147735450 T C 0.275119 6.6962e-06
1:147735751 A G 0.413210 2.2700e-05
1:147737593 T C 0.049775 -6.8134e-05
1:147743814 G A 0.086339 -1.6078e-05
1:147744468 A C 1.848030 -3.9952e-05
1:147762220 A G 0.113263 1.0950e-05
1:147781179 T C 0.142291 7.2272e-05
1:147782766 G A 0.070305 -4.9116e-06
1:147801691 A G 0.146504 2.4654e-05
1:147803005 T G 1.550804 -5.0764e-05
1:147804488 A G 0.037940 -7.6685e-06
1:147817008 A G 0.252045 -3.8781e-06
1:147820342 G A 0.182334 1.9224e-05
1:147823816 G A 0.085995 -1.5504e-05
1:147825454 G A 0.286068 1.8762e-05
1:147825548 C T 1.907695 1.9622e-05
1:147826434 T C 0.045237 -1.2236e-05
1:147832715 G A 0.107716 3.2594e-07
1:149050039 T G 0.030150 1.3345e-06
1:149662945 T C 0.280972 1.7316e-05
1:149734505 A G 0.028394 8.1092e-06
1:149758064 A G 0.178975 -7.7431e-05
1:149783886 T C 0.176667 -1.1810e-04
1:149785255 A G 0.028229 2.8642e-05
1:149786633 T G 0.175456 -1.1006e-04
1:149815740 C T 0.082885 2.4870e-05
1:149817508 C T 0.173850 -1.0629e-04
1:149849171 A G 0.072100 2.5580e-05
1:149850114 C T 0.034766 -1.0671e-05
1:149854324 C T 0.089702 -2.9711e-05
1:149860372 T C 0.186362 4.2664e-06
1:149861829 C T 0.166631 -7.9800e-05
1:149868479 T G 0.062067 1.4202e-06
1:149871905 C G 0.165060 -8.0847e-05
1:149876665 A G 0.044747 1.8255e-05
1:149878407 A G 0.040310 3.7728e-06
1:149881173 C A 0.240779 -3.0127e-05
1:149881538 A G 0.025587 2.0956e-05
1:149881900 A G 1.628431 5.8204e-05
1:149892872 G A 0.878593 -1.0300e-05
1:149896923 T C 0.159198 -6.7290e-05
1:149898292 G A 0.057769 -9.7670e-06
1:149906167 G T 0.157926 -7.6615e-05
1:149906413 C T 0.817562 -5.4852e-06
1:149908108 G A 0.527093 -1.1802e-05
1:149920593 A C 0.094947 2.5192e-05
1:149922148 A G 0.109991 2.2878e-05
1:149938745 G A 0.447934 -8.7951e-06
1:149938898 C T 0.286759 4.0299e-05
1:149951246 C T 0.036460 2.0067e-06
1:149951467 T G 0.168663 4.2907e-05
1:149955256 A G 0.047947 -1.0585e-05
1:149955618 T C 0.042871 2.1606e-05
1:149962986 A G 0.064748 -8.1718e-06
1:149967911 G A 0.072577 1.7860e-05
1:149977961 T C 0.098845 2.0884e-07
1:149989434 C T 0.258754 2.0948e-05
1:149992890 T C 0.186817 -4.3449e-05
1:149993912 C T 0.073326 -1.0476e-05
1:149993982 A G 0.082360 -1.2046e-05
1:149996293 A G 0.057169 -5.4261e-06
1:149998494 C T 1.304416 2.8005e-05
1:150001721 G T 1.310343 4.0899e-05
1:150029936 A G 0.339380 -1.6612e-05
1:150041405 G C 0.506946 -1.1313e-07
1:150058019 A G 0.058587 7.0502e-05
1:150103261 T C 0.190043 1.2974e-05
1:150116525 G A 0.204484 1.2053e-05
1:150118636 G A 0.041423 1.1366e-05
1:150121079 T C 0.030001 4.9735e-06
1:150125249 G A 0.510676 -2.7728e-06
1:150125362 G A 0.112484 -1.4420e-05
1:150126502 A C 0.037071 -5.3165e-06
1:150130096 A G 0.095693 -4.2090e-05
1:150133507 A C 0.151197 -2.1220e-05
1:150143153 C T 0.345778 -2.7429e-05
1:150152938 A G 0.132365 -1.9476e-05
1:150165642 G A 0.036694 -6.7515e-06
1:150179127 G A 0.266820 -5.8527e-05
1:150185432 A G 0.573278 -5.5131e-05
1:150192450 C T 0.070133 -1.2905e-05
1:150230795 T C 0.099605 1.0855e-05
1:150231727 T C 0.082759 -5.3632e-05
1:150236107 A G 0.085112 -1.9307e-05
1:150237624 A G 0.823138 -2.7296e-04
1:150246070 C T 0.248663 -6.5317e-05
1:150266559 C A 0.448008 -5.8424e-06
1:150270791 C T 0.391891 -8.4969e-06
1:150280550 A G 0.198395 4.0408e-05
1:150280621 G T 0.024694 -6.1312e-06
1:150284370 A G 0.035792 -7.3939e-05
1:150292561 T C 0.032104 -1.0921e-06
1:150299315 A G 0.128720 2.2408e-05
1:150304781 G A 0.788648 -1.3450e-05
1:150312332 T C 0.034169 2.7395e-05
1:150317455 C T 0.079260 4.3619e-05
1:150338002 G C 0.224192 -3.1786e-05
1:150343609 G A 0.252999 -2.6147e-05
1:150345324 T G 0.076920 -8.4593e-06
1:150346106 G A 0.118625 -3.4531e-05
1:150362154 T C 1.227172 -9.5528e-06
1:150363261 G A 0.079149 -1.3092e-05
1:150379667 G C 0.024665 1.5715e-05
1:150384895 A G 0.438878 1.6122e-06
1:150388318 G A 1.480596 -3.0267e-05
1:150407440 C T 0.050619 -1.1309e-05
1:150429944 G A 0.240853 -3.4770e-05
1:150436922 G A 0.104188 3.0363e-06
1:150440279 C T 0.439426 5.5938e-06
1:150448327 C T 0.024821 -2.2399e-05
1:150449557 G A 0.197398 4.4156e-05
1:150449575 T C 0.033124 -1.1459e-05
1:150456169 T C 1.225156 -1.0474e-05
1:150468547 T G 0.101646 2.3005e-05
1:150479605 T C 0.051385 -5.9331e-06
1:150481896 T C 0.043900 -2.4191e-05
1:150482738 A G 0.529371 -3.2390e-05
1:150483355 T C 0.788671 -1.2634e-05
1:150484844 T A 0.023682 1.7947e-05
1:150484987 A G 0.797045 -1.7462e-05
1:150487689 A G 0.049178 1.2770e-05
1:150496388 G C 0.240811 -3.5561e-05
1:150506263 T C 0.393579 1.5456e-06
1:150506478 C G 0.238156 -5.4334e-06
1:150510122 T C 0.195889 3.8791e-05
1:150510660 T C 1.465020 -1.9287e-05
1:150517968 T G 0.075939 1.9518e-05
1:150522242 C T 1.299768 1.0896e-04
1:150526044 C G 1.070197 -2.1037e-05
1:150526270 T C 0.021731 -2.8106e-06
1:150528885 A G 0.107547 -6.8133e-05
1:150530043 A G 0.025415 5.3157e-06
1:150530548 G C 0.062690 5.6216e-06
1:150531380 C T 1.158695 5.1145e-06
1:150531905 A C 0.035341 -4.3785e-06
1:150535196 T C 0.160055 1.6474e-05
1:150543030 T C 0.039089 1.7299e-05
1:150546114 C T 0.020812 -1.9570e-05
1:150547747 A G 1.161873 4.0765e-05
1:150547938 A G 0.157903 3.6158e-05
1:150550924 C T 0.022409 -5.5959e-05
1:150551295 C T 0.076368 6.8962e-06
1:150551327 A G 0.032932 -1.2217e-05
1:150569968 C T 0.159893 1.0739e-05
1:150599849 T C 0.054809 2.4231e-05
1:150609429 A G 0.109680 -2.3839e-05
1:150611957 G A 1.300953 5.0008e-05
1:150616888 A G 0.142862 -2.9332e-06
1:150618632 C A 1.423233 -1.2372e-05
1:150651482 G A 0.039297 -5.6599e-06
1:150658287 G A 0.467477 3.6963e-05
1:150658971 T C 0.804926 -1.0357e-04
1:150679033 A G 0.782666 -5.3786e-05
1:150683207 C T 0.023837 3.0644e-07
1:150724531 A G 0.031731 5.7602e-05
1:150737220 G A 0.169883 -1.7684e-05
1:150738200 G A 0.707687 -2.5533e-05
1:150739035 T C 0.280566 2.9677e-05
1:150740700 G T 0.031783 -3.8957e-05
1:150742700 C T 1.107356 4.1927e-05
1:150744443 T C 0.065715 -1.1191e-05
1:150763578 C T 0.058821 2.8753e-05
1:150784620 T C 0.046227 5.6114e-06
1:150789864 C A 0.021854 -4.9203e-05
1:150795365 A G 0.137552 -1.8251e-05
1:150799112 C A 0.159915 4.3004e-07
1:150803027 T C 0.094785 2.2320e-05
1:150804484 C G 0.069276 4.0545e-06
1:150808889 G C 0.730028 -4.0862e-05
1:150859040 C G 0.221291 -1.6965e-05
1:150863650 A G 0.079669 -9.7863e-06
1:150884271 G A 1.844674 -3.2284e-07
1:150902941 G A 0.516437 3.7158e-07
1:150918099 T G 0.043935 -1.6849e-05
1:150919842 T C 0.185405 -2.8710e-06
1:150923099 C T 0.143121 -3.5070e-06
1:150938877 G A 0.091977 -3.1143e-05
1:150940358 T C 0.703370 -2.4167e-05
1:150940625 G T 0.441325 1.9115e-05
1:150951477 C T 0.436119 1.8872e-07
1:150955582 G A 0.081785 -1.9167e-05
1:150958836 G A 0.322681 3.7643e-06
1:150961869 G A 1.018297 2.9623e-06
1:150968942 T C 1.278086 1.8121e-05
1:150969592 T C 0.143748 -1.5124e-05
1:150972959 T A 0.026440 -9.9504e-06
1:150974311 A G 0.099819 4.7145e-06
1:150974971 A T 0.143284 -1.5607e-05
1:150975108 C T 1.971505 8.7828e-06
1:150984035 T G 0.052014 9.8227e-05
1:150990825 G A 1.495073 1.7243e-05
1:150997940 C T 1.194685 -2.4354e-05
1:150999079 T A 1.355905 -1.5641e-05
1:150999737 G A 0.493385 2.9624e-05
1:150999863 G A 1.149295 -6.5816e-06
1:151006539 A C 1.761555 -1.9708e-05
1:151006691 T C 0.036525 1.3267e-05
1:151008354 T C 0.040073 -3.2020e-05
1:151009208 G A 0.065585 -1.7931e-05
1:151011325 T C 0.316046 1.6988e-05
1:151012060 G A 1.370881 -1.7409e-05
1:151015564 A G 0.058947 -1.2246e-05
1:151015868 A G 0.162071 -3.3466e-06
1:151026635 A G 0.030913 3.1850e-05
1:151032697 T G 0.044026 1.9968e-05
1:151035628 C A 0.142878 2.7219e-05
1:151040435 A G 1.560859 -2.2150e-05
1:151041431 T G 0.206288 -4.4166e-05
1:151060527 A G 0.046750 2.0693e-05
1:151061509 G A 0.043903 2.4747e-05
1:151062383 G T 0.078390 -9.8203e-06
1:151084781 T C 0.161022 -5.6730e-06
1:151089885 C G 0.044039 1.9218e-05
1:151089888 C A 0.055893 1.1326e-05
1:151097835 T C 0.038995 -1.2331e-05
1:151104078 T C 0.815205 -7.2998e-05
1:151104950 A G 1.397075 -1.5039e-05
1:151108137 G T 1.612568 -1.4445e-05
1:151110832 A G 0.159987 1.2179e-06
1:151112483 C T 0.043410 1.8403e-05
1:151115007 A G 0.020689 1.5855e-05
1:151115997 C A 0.317150 -4.1520e-06
1:151116279 A G 1.394245 -2.2362e-05
1:151137144 G A 1.331616 -1.9529e-05
1:151142070 T C 0.092707 -3.9937e-05
1:151143016 C T 0.020225 1.1195e-05
1:151146276 C T 1.976822 -3.1693e-05
1:151168869 G C 0.211956 -6.6704e-06
1:151185952 G A 0.072736 -3.0400e-05
1:151186087 A G 1.758102 1.3501e-05
1:151188980 G C 0.043760 2.7697e-05
1:151204632 G C 0.268242 3.4710e-05
1:151206557 G T 0.057708 2.9470e-05
1:151210292 A G 0.039502 8.4106e-05
1:151215011 G A 0.043887 4.8255e-05
1:151217329 A G 0.050521 9.6504e-06
1:151217738 T C 1.417637 -9.3241e-06
1:151221013 C T 0.156436 -1.2472e-05
1:151246241 G C 1.431961 -1.9537e-06
1:151254041 C T 1.547694 1.1654e-05
1:151259543 A G 0.217279 3.0298e-05
1:151285182 G C 0.087572 -1.3049e-05
1:151288172 A G 1.311327 -3.6881e-06
1:151297436 C T 0.057156 1.3076e-05
1:151309224 A G 0.028359 -8.1836e-07
1:151316324 T C 0.021718 9.8114e-06
1:151333167 A G 1.510169 5.7961e-06
1:151337703 T C 0.025788 -1.3893e-05
1:151339944 A G 0.408873 -6.6841e-06
1:151340121 T G 0.102571 3.3506e-05
1:151340830 G A 0.041030 -1.2332e-05
1:151341570 T C 0.050489 -2.0559e-05
1:151342263 T C 0.084025 -4.3543e-06
1:151343545 C T 0.719531 2.5504e-05
1:151344373 T C 0.047782 2.9551e-06
1:151344741 G T 0.370005 -1.2244e-05
1:151349174 T G 0.613860 3.7589e-05
1:151361151 G A 0.966691 -2.1578e-05
1:151372138 A G 1.653881 -1.0792e-05
1:151374025 C T 0.342597 1.2905e-05
1:151397277 T C 0.040193 -4.0165e-06
1:151411444 C A 0.054069 2.8704e-05
1:151413180 G A 0.237257 1.9216e-05
1:151413613 G A 0.105385 -1.8047e-05
1:151429708 A C 0.349468 4.5952e-07
1:151437702 G A 0.020137 -3.4207e-05
1:151442251 G T 1.656579 -1.3822e-05
1:151458193 T C 1.676300 4.9193e-07
1:151458225 T C 0.243580 4.7918e-06
1:151468289 A G 0.039817 2.6388e-05
1:151471971 A C 1.743979 1.5491e-05
1:151474082 A G 0.156981 -1.4799e-05
1:151476524 A C 0.050823 2.5427e-05
1:151493814 T C 1.657280 5.8352e-05
1:151497202 A G 0.065686 -1.1312e-05
1:151498143 A G 0.029358 -1.9454e-05
1:151501841 G C 0.079370 -1.5636e-06
1:151502427 T C 0.131209 2.5517e-05
1:151502589 A G 0.020179 5.3504e-05
1:151510026 G A 1.918426 -6.1002e-07
1:151512426 C T 0.821892 1.4375e-04
1:151512895 G A 0.241207 -2.7622e-05
1:151513247 C T 0.632956 -4.7954e-05
1:151515188 T C 0.317494 -3.0586e-05
1:151515433 G A 0.059324 -1.3686e-05
1:151537788 A G 0.165420 -1.3853e-05
1:151538412 A G 0.172100 -3.0568e-05
1:151541162 T G 1.840172 5.8646e-05
1:151542176 T C 0.035285 1.0202e-05
1:151548226 A G 0.021530 -1.5697e-07
1:151553675 T G 0.239902 1.8356e-05
1:151553918 T C 1.387113 8.1775e-05
1:151564717 T C 0.201342 3.0749e-05
1:151575756 A G 1.628045 7.5567e-04
1:151579662 A C 1.786876 1.0752e-04
1:151581008 A G 0.112393 5.3620e-05
1:151585573 T C 0.046295 -1.7827e-05
1:151585791 T C 0.037668 1.4012e-05
1:151586218 T C 0.094372 4.2791e-05
1:151590206 G A 0.070908 3.5419e-05
1:151593459 T C 0.227195 2.5666e-05
1:151600823 G A 0.053160 -5.3278e-06
1:151627604 G A 1.112932 1.5986e-04
1:151629037 T C 0.039911 1.3740e-05
1:151632402 A G 0.062472 -1.1965e-06
1:151652269 A G 0.372838 -2.0764e-05
1:151661584 C A 0.172409 -1.4884e-05
1:151680974 T G 0.644468 2.7845e-06
1:151686240 G T 1.652710 1.5120e-05
1:151689742 A G 0.133235 1.3885e-05
1:151694298 G A 0.162434 -1.0471e-05
1:151698829 A G 0.036691 1.4533e-06
1:151701345 G A 0.360962 -5.4050e-05
1:151701466 C A 0.057399 -4.6009e-06
1:151702063 G A 0.135474 3.4773e-05
1:151703592 A G 0.232359 9.4546e-05
1:151703992 G C 1.052070 9.9137e-05
1:151733335 G T 0.947307 -7.5134e-05
1:151735576 C T 0.325368 -3.6886e-04
1:151736876 T C 1.355119 3.3516e-05
1:151742798 C T 0.634984 -1.4420e-07
1:151744168 C T 0.321596 -2.8423e-04
1:151748425 A C 1.358534 6.0123e-06
1:151751274 G C 0.082103 8.6421e-06
1:151752383 A G 0.246365 2.6068e-05
1:151755970 T G 0.025765 -6.0653e-06
1:151761172 G A 1.003992 9.2970e-05
1:151764648 A G 0.022607 1.6782e-05
1:151782407 T G 1.271153 1.6116e-05
1:151783324 G T 0.190605 1.8176e-05
1:151784541 G A 0.154232 -2.0821e-05
1:151792310 A G 1.044010 8.5558e-05
1:151792984 A G 0.195444 -1.6666e-05
1:151798295 A G 0.389905 -9.3962e-06
1:151801951 A G 0.267446 -4.1437e-05
1:151805015 A G 0.136795 6.8351e-05
1:151805389 T C 0.104220 4.8580e-06
1:151808864 G C 1.626298 6.6430e-05
1:151813202 A G 0.038122 -1.4860e-05
1:151813791 A G 1.048759 4.3066e-05
1:151816718 C T 0.606885 -4.2330e-05
1:151817746 G T 0.073729 -3.5340e-05
1:151817998 C T 1.648574 -2.8563e-05
1:151820324 C T 1.670328 1.5970e-05
1:151821854 C A 0.044724 4.2195e-05
1:151823997 C G 1.430767 6.8775e-05
1:151830843 G A 0.249500 -9.8518e-06
1:151832796 G A 0.044981 4.2810e-05
1:151832901 C A 0.372673 -1.0292e-05
1:151833619 G A 0.034588 -1.1736e-05
1:151833766 T C 0.443464 -1.5676e-05
1:151844396 T C 1.848400 6.8907e-05
1:151846517 T C 1.236501 3.9463e-05
1:151848303 C T 0.056597 2.9308e-05
1:151862333 A G 0.098215 3.5518e-06
1:151867528 T C 0.023331 -1.7885e-05
1:151867657 C G 0.020514 -1.3067e-05
1:151880870 T C 1.842344 4.6390e-05
1:151883303 G A 0.283961 -9.5145e-06
1:151895093 T C 0.462800 -3.0771e-05
1:151899559 C T 1.294273 6.0525e-05
1:151902494 C G 0.122092 4.7839e-06
1:151917859 C A 0.045318 -4.2570e-05
1:151937938 T C 0.595288 -3.5477e-05
1:151940401 G A 1.829445 3.3378e-05
1:151961575 C T 0.816682 5.9038e-05
1:151968062 A G 0.067701 6.6034e-05
1:151972609 C G 0.051557 -5.2777e-06
1:151985662 T C 1.853847 3.3684e-05
1:151985696 T C 0.178718 -5.6089e-05
1:151995438 A G 0.055208 -1.3476e-06
1:152000117 A G 0.084210 1.3472e-05
1:152014485 G T 0.081155 1.4119e-06
1:152014582 G T 0.080652 3.9498e-06
1:152034430 T G 1.303546 -2.9300e-05
1:152037515 C T 0.877269 -3.9230e-05
1:152048854 A C 0.042699 -6.5069e-06
1:152056368 C T 0.062255 2.0187e-05
1:152062767 A G 0.378668 -7.2573e-06
1:152070131 A G 0.166910 4.6511e-05
1:152079314 A C 0.132884 2.4601e-05
1:152081921 C G 0.848556 -3.7157e-05
1:152084984 G C 0.085368 -8.9214e-06
1:152088844 G A 0.371832 -1.0717e-05
1:152106853 C A 0.763704 -3.1998e-05
1:152124082 A C 0.034607 -2.2193e-06
1:152127455 C T 0.218077 -2.1925e-05
1:152128121 A G 0.306516 -1.5698e-05
1:152129087 C T 0.324732 -4.3505e-05
1:152138208 A G 0.026184 -1.8843e-05
1:152152088 C T 0.052858 1.5498e-05
1:152154891 G A 0.044822 3.1425e-06
1:152157887 G A 1.646685 1.9464e-05
1:152158270 G A 0.062385 -1.6866e-05
1:152158481 T C 0.035675 -3.0235e-05
1:152159773 T C 0.840825 -2.1528e-05
1:152161735 T C 1.389457 6.5035e-05
1:152162106 G A 0.472420 3.0711e-05
1:152175155 A G 0.310544 -2.1948e-05
1:152175709 T C 0.125717 -3.2815e-05
1:152176769 G A 0.118658 1.8914e-05
1:152176871 C T 1.689683 3.5938e-05
1:152179152 T C 0.095865 3.0174e-05
1:152184907 T C 0.054533 1.2805e-05
1:152192549 G T 0.148347 2.7773e-05
1:152192555 C T 0.262289 -5.4991e-05
1:152192631 T C 1.686768 3.8266e-05
1:152193286 T G 1.215925 -3.2299e-06
1:152193605 T C 0.046019 1.2456e-05
1:152193851 T C 1.690059 3.6073e-05
1:152197753 A C 0.317318 -4.8201e-05
1:152203079 A C 0.037804 1.8603e-06
1:152217861 A G 0.041845 3.1518e-06
1:152219679 A G 0.629934 6.2047e-05
1:152247121 G A 0.127632 1.6087e-05
1:152251714 G A 1.690676 4.2345e-05
1:152256434 G C 0.032637 -1.1064e-05
1:152280782 G A 0.313099 -3.9704e-05
1:152281745 T G 0.046769 1.4346e-05
1:152282684 A G 0.092814 -1.8313e-05
1:152286032 T C 0.262753 -7.0201e-05
1:152286367 A C 0.310161 -5.0598e-05
1:152293202 G A 0.312125 -5.1131e-05
1:152296911 A G 0.050966 6.1140e-06
1:152301221 G A 1.833155 5.6253e-05
1:152306335 A G 0.038151 -1.7138e-06
1:152308971 T C 0.118914 1.7186e-05
1:152310086 C T 1.704730 5.2716e-05
1:152329369 G C 0.383394 3.1184e-05
1:152329435 T C 0.289735 -3.6452e-05
1:152329852 T C 0.040050 1.4629e-05
1:152331240 A G 0.291894 -3.2554e-05
1:152331594 C T 0.186051 1.8413e-05
1:152333961 T C 0.039472 1.3375e-05
1:152339346 C T 0.024383 -9.3674e-06
1:152366228 C G 0.099835 -8.7109e-06
1:152382120 T C 0.279433 -4.9261e-05
1:152384759 G A 0.282838 -5.3643e-05
1:152391282 A C 1.333651 4.5795e-06
1:152399100 T C 0.123315 5.0142e-06
1:152412328 T C 0.143686 -5.5638e-06
1:152414864 T G 1.618943 -7.6745e-05
1:152416616 T C 0.298298 -6.0859e-05
1:152418748 G A 0.104762 -4.9631e-06
1:152420108 G A 1.320204 -6.4967e-06
1:152429776 A G 0.039258 4.7439e-05
1:152434009 G T 1.137763 -3.0048e-05
1:152436418 G A 0.029959 8.0717e-06
1:152440910 T C 1.435411 -1.2657e-04
1:152442839 G A 0.090633 1.4534e-05
1:152448098 G A 1.910396 -2.6662e-05
1:152452363 G T 0.109157 1.4281e-05
1:152453338 C T 0.176933 1.7692e-05
1:152453669 T G 1.565293 -7.4321e-05
1:152453803 A C 0.050820 1.2418e-05
1:152458003 A G 0.047899 -8.6761e-06
1:152465360 A G 0.029638 6.7314e-06
1:152465435 A T 0.050142 -1.6394e-05
1:152480654 A G 1.391356 -2.8197e-05
1:152481047 A G 0.107232 1.8207e-05
1:152482751 T C 0.139236 -2.8979e-05
1:152486019 G T 0.545273 -2.4104e-05
1:152487979 T C 1.246816 -2.6979e-05
1:152488063 T C 1.248354 -3.1990e-05
1:152488146 A G 0.028378 8.0347e-06
1:152491172 T C 0.161558 3.7940e-05
1:152493154 A G 1.394439 -3.1215e-05
1:152507671 T C 0.045493 -1.5658e-05
1:152508562 T C 0.119878 -9.2220e-06
1:152510399 A G 0.115129 -1.0057e-05
1:152511652 T C 0.033503 1.5545e-05
1:152512099 G A 0.029044 1.9781e-05
1:152514764 A G 0.046558 4.0516e-06
1:152529438 T C 0.049408 -2.2067e-05
1:152530679 T C 0.425388 -2.6964e-05
1:152531054 T C 1.243304 -3.3307e-05
1:152534754 G T 1.432844 -3.1887e-05
1:152535675 T G 0.100838 2.2787e-05
1:152536784 A G 1.376159 -7.9890e-06
1:152537954 A G 0.735111 -1.9475e-05
1:152541062 C T 0.091331 3.4897e-05
1:152546889 A C 0.054179 -3.9713e-07
1:152550018 G T 1.320077 1.3124e-05
1:152551276 G A 1.319922 1.1818e-05
1:152552285 A C 0.783714 4.3976e-05
1:152591413 T G 0.048288 -3.2671e-05
1:152592691 T C 0.137234 -5.0006e-06
1:152624426 T C 0.160360 8.2699e-06
1:152625542 A C 0.108031 -2.8436e-05
1:152627991 T C 0.172769 -1.6336e-05
1:152636093 T C 0.142836 1.6524e-05
1:152637733 T C 0.023315 5.7090e-06
1:152640789 A C 0.094720 -2.1584e-06
1:152659805 A G 0.627457 3.6568e-05
1:152663897 A G 0.102562 -1.9155e-05
1:152668498 C T 0.791258 5.0419e-05
1:152671385 A G 0.032150 -5.2252e-05
1:152681603 G A 0.045490 -2.7848e-05
1:152695206 G A 0.735225 3.6791e-05
1:152697881 G A 0.913460 2.8946e-05
1:152698783 A G 0.179507 -1.0194e-05
1:152732106 T A 0.459232 -4.8019e-05
1:152732174 C T 0.213442 -1.8347e-05
1:152732567 A G 0.217263 -8.8866e-06
1:152733301 A T 1.032556 3.2176e-05
1:152737144 G A 0.099991 -6.3946e-06
1:152739242 C G 0.035269 5.6011e-05
1:152739758 T C 0.056533 9.3596e-06
1:152757741 T C 0.291813 1.4761e-06
1:152758656 A C 0.299450 1.5913e-06
1:152758815 C T 0.067020 -2.1957e-05
1:152775726 A G 0.056666 -2.4176e-05
1:152777465 G A 0.709515 1.4188e-05
1:152780522 C T 0.112367 8.1837e-06
1:152795971 C T 0.082022 3.0594e-05
1:152796449 C T 1.101711 -2.0947e-05
1:152801416 A C 0.559885 -2.4592e-05
1:152809293 T G 0.038888 -2.5392e-05
1:152812903 G C 0.036769 -1.8835e-05
1:152813598 G T 0.112932 -3.9750e-06
1:152829193 T G 0.042358 9.0215e-06
1:152832831 G A 0.031738 2.9130e-06
1:152838914 T G 0.082619 -1.1291e-05
1:152839007 G C 0.046483 1.5087e-05
1:152845026 T G 0.189069 1.1795e-06
1:152849569 C T 0.107697 1.6835e-05
1:152851415 T G 0.243739 7.1492e-06
1:152869436 T C 0.135095 2.7260e-05
1:152869763 C T 0.979038 3.7183e-05
1:152871621 T C 0.020718 1.4896e-05
1:152880723 G A 0.108657 1.0123e-05
1:152882162 A G 0.059499 1.7796e-05
1:152884247 G A 0.169461 -2.5001e-05
1:152918785 G T 1.012561 6.7295e-05
1:152920663 G A 0.150155 2.1874e-06
1:152925586 A G 0.046776 -1.6595e-05
1:152926691 G A 0.232284 -1.1439e-05
1:152930426 T C 1.169880 5.7864e-05
1:152932031 G A 1.688566 3.3292e-06
1:152933453 C A 0.053981 1.0622e-05
1:152933549 T C 0.055065 3.2540e-05
1:152935818 A G 0.100945 -7.7367e-06
1:152944594 T C 1.145432 4.1198e-05
1:152952063 A G 0.074625 -1.5560e-05
1:152955561 A C 0.046023 -8.5699e-06
1:152957573 C T 1.110228 5.3116e-05
1:152957832 A C 1.107843 5.0576e-05
1:152962930 C T 0.298324 -1.3003e-05
1:152964479 G A 0.103711 3.3097e-05
1:152964690 T C 0.026600 -3.0337e-05
1:152975829 G A 1.105376 4.5782e-05
1:152975941 G C 1.105772 4.4697e-05
1:153012991 T C 0.144280 2.9057e-05
1:153013401 G T 0.075735 -2.1694e-05
1:153015396 C T 1.037314 3.3401e-05
1:153032131 A T 0.926787 7.2110e-06
1:153036545 T C 0.113734 -4.1994e-06
1:153062837 C A 1.108028 -1.2551e-05
1:153067025 T C 0.055247 1.7764e-06
1:153077102 A G 0.857524 3.0339e-05
1:153086952 A C 1.968580 6.5413e-06
1:153088775 C T 0.068821 5.5722e-05
1:153094132 G C 0.123241 -1.2489e-05
1:153097789 G A 0.080656 1.8689e-05
1:153099345 A G 0.221109 6.8862e-06
1:153101488 T C 1.145507 7.6383e-06
1:153104730 T G 0.024165 -4.3480e-06
1:153113275 T C 0.064702 4.2387e-05
1:153113893 A G 0.089939 8.2169e-06
1:153114692 A G 0.061486 2.5756e-05
1:153119519 A G 0.995754 -2.5868e-05
1:153135780 G A 1.155170 -3.0216e-05
1:153136370 G A 0.052907 1.1979e-05
1:153136788 A G 0.041446 -2.9938e-05
1:153138457 A G 0.033182 6.2292e-05
1:153142665 C T 0.026119 2.1014e-06
1:153146946 T C 0.421419 -6.7959e-05
1:153163377 G A 0.564722 2.5972e-06
1:153166562 A G 0.140999 1.7987e-05
1:153167307 C T 0.060077 -2.9834e-05
1:153170296 T G 0.639178 2.8185e-05
1:153170938 C T 1.026470 1.5410e-05
1:153171183 C T 0.202653 6.7136e-06
1:153174361 C G 1.253658 1.4018e-05
1:153174958 T C 0.354632 -1.1411e-05
1:153176366 A G 1.245300 -1.2016e-05
1:153176838 T C 0.031102 4.1796e-05
1:153180097 A C 0.661165 -1.4165e-05
1:153182116 A C 1.235033 1.5611e-05
1:153192160 A C 0.112997 1.0089e-05
1:153194418 T G 0.049944 -1.0995e-05
1:153196656 A C 0.046487 5.1981e-05
1:153205431 T C 0.307717 -6.9673e-06
1:153212060 C T 0.602799 -2.9933e-05
1:153226579 A G 0.634225 -7.4106e-07
1:153226629 A G 0.025178 2.1954e-05
1:153231361 G C 0.447317 -2.9328e-06
1:153233178 C A 0.038434 -8.0063e-06
1:153233578 T C 0.288259 -1.9349e-05
1:153234295 A G 0.425589 1.4427e-05
1:153235048 G A 0.714890 -1.4844e-06
1:153235837 C T 0.756352 4.5917e-06
1:153252204 T C 0.127305 -3.3856e-07
1:153255979 T C 0.118544 -3.8431e-05
1:153264270 A G 0.060577 -3.0118e-05
1:153265813 T C 0.122416 2.0405e-05
1:153266838 A G 0.853652 9.6597e-06
1:153271621 A G 0.055422 -3.7244e-06
1:153277423 T C 0.733099 -1.7239e-05
1:153281727 A G 0.057454 -4.1766e-06
1:153284277 C T 0.135886 -4.6543e-05
1:153294653 C T 1.046298 6.0353e-06
1:153300151 A G 0.037742 -5.0208e-06
1:153303252 A G 0.055702 5.6475e-05
1:153314153 A C 1.711092 -3.4263e-05
1:153317515 C T 0.030702 1.7670e-05
1:153317723 C T 0.114412 -1.9720e-05
1:153320372 G T 1.711076 -3.9613e-05
1:153320401 A G 0.112478 7.2578e-06
1:153322574 T C 0.472128 -1.2648e-05
1:153328312 C T 0.171957 1.6572e-05
1:153328448 A G 0.068828 4.7940e-05
1:153329020 A G 0.264561 -3.3398e-06
1:153336018 G C 0.560716 1.0540e-04
1:153337121 G A 0.051433 2.2077e-05
1:153337510 C T 0.044189 -1.3355e-05
1:153337943 A G 0.531618 1.3412e-04
1:153338751 A G 0.644105 1.4756e-06
1:153349194 A G 0.077773 5.1448e-05
1:153350282 T C 0.029644 2.0971e-05
1:153350621 G A 0.048470 1.1308e-05
1:153362507 G A 0.233118 -1.2967e-05
1:153362788 C T 0.542238 -6.1671e-06
1:153369009 C A 1.863666 4.4335e-06
1:153371728 T C 0.027064 2.5482e-07
1:153372687 C T 0.029180 -9.7168e-06
1:153374608 C T 0.235277 -9.5695e-06
1:153390542 C G 0.151330 -8.8065e-06
1:153390626 A G 0.068565 -2.9791e-05
1:153393318 C T 0.170831 -2.5900e-05
1:153401588 G A 1.483859 -2.1729e-05
1:153404808 C T 0.126623 -5.4341e-05
1:153410777 G A 0.030887 -2.0662e-05
1:153410798 G A 0.024353 -1.6595e-05
1:153411752 T C 0.190598 -2.9314e-05
1:153411822 C T 0.032591 9.4225e-06
1:153412872 C T 1.694207 -6.8441e-05
1:153418007 T C 0.025360 1.0210e-05
1:153419760 T C 0.070639 -4.6567e-06
1:153421859 G A 0.033721 -1.6266e-05
1:153431406 G C 1.890710 -8.4551e-06
1:153440437 A G 1.738903 -9.9608e-06
1:153450234 C T 1.557815 1.5378e-06
1:153452930 T C 0.023454 -1.6817e-05
1:153458960 C T 0.102500 2.3093e-05
1:153459115 T C 0.045351 -3.7022e-05
1:153463266 G A 0.266051 4.8902e-07
1:153466944 C T 0.072317 5.0977e-05
1:153479998 A G 1.722008 2.1343e-05
1:153480248 T C 0.057347 4.5731e-05
1:153483548 A G 0.037947 2.5460e-05
1:153498377 C A 0.085067 -1.4049e-05
1:153498976 C T 0.055679 -4.4169e-05
1:153499485 C T 1.797003 2.2249e-05
1:153500208 A C 1.924015 1.2917e-05
1:153500368 T C 0.103938 3.2524e-06
1:153504863 G A 0.036811 -9.8626e-06
1:153509890 C T 0.131979 -2.1997e-05
1:153512691 A G 0.032825 -3.5368e-06
1:153514241 C A 0.101422 -8.8734e-06
1:153515120 C T 0.101789 -1.0696e-05
1:153519175 A G 0.068185 -1.0742e-05
1:153520954 T C 0.097264 1.8831e-06
1:153521276 G A 0.181111 1.3692e-05
1:153521932 A G 0.254976 3.0108e-06
1:153521952 A G 0.041508 -2.2666e-05
1:153531697 C G 0.059074 2.3999e-07
1:153532117 A G 0.273977 -3.7807e-05
1:153538449 T C 1.628892 2.5717e-05
1:153540573 C T 0.105330 -5.1527e-05
1:153549673 C T 0.077254 -5.6996e-06
1:153551467 C A 0.043306 -1.0241e-05
1:153551491 T C 0.061349 1.1690e-05
1:153557969 T C 0.052589 2.1888e-05
1:153566574 A G 0.056399 1.3744e-05
1:153567363 G A 0.040748 4.2362e-05
1:153568986 C T 0.194607 2.4522e-05
1:153569007 G A 0.069503 2.8227e-05
1:153572197 T C 0.072466 -6.9523e-06
1:153577869 T C 0.132615 1.8014e-04
1:153580357 A G 0.096898 -2.2514e-05
1:153582067 G A 0.070392 1.6112e-05
1:153583372 C T 0.101503 1.3186e-04
1:153583500 A G 0.040592 -9.3544e-06
1:153586191 A G 0.090993 -2.9643e-05
1:153587308 T C 1.051583 6.7085e-05
1:153591876 A G 0.081282 -2.8749e-05
1:153598116 A G 0.055530 3.2601e-06
1:153600124 C T 1.031449 9.7822e-05
1:153602553 T C 0.173045 -3.2248e-06
1:153613477 A G 0.041436 -5.8725e-06
1:153615820 A G 0.032348 -5.8259e-06
1:153615958 C T 0.041537 -6.2287e-06
1:153620086 G A 1.763590 5.1733e-06
1:153631071 A G 0.814459 8.9296e-05
1:153634058 T G 1.064683 6.1276e-05
1:153640665 A G 0.921386 7.2362e-05
1:153641058 C T 0.030063 2.6072e-05
1:153643966 A C 0.041134 -4.2750e-06
1:153653250 A G 0.033594 -1.7986e-06
1:153656495 A G 0.021741 1.3220e-07
1:153658480 A G 0.600449 -4.3741e-05
1:153659860 G C 0.071710 -3.0132e-05
1:153662340 A G 0.137500 -1.4986e-05
1:153662423 A G 0.034964 1.1660e-04
1:153673220 C T 0.129031 -2.3781e-05
1:153674622 C A 0.947203 8.3453e-05
1:153676713 A C 1.059769 7.8688e-05
1:153706699 G T 1.042517 -5.0035e-05
1:153717125 A G 0.036506 -2.2426e-06
1:153718746 A G 0.853087 -2.1663e-05
1:153719645 C T 0.110274 -3.2332e-06
1:153725304 A G 0.033426 8.0113e-07
1:153727562 A G 0.153709 1.0901e-05
1:153729662 G T 0.026518 -8.2545e-06
1:153733254 T C 0.054718 -9.9295e-06
1:153736280 A G 0.050998 -6.6622e-06
1:153743234 C T 0.888915 -4.3781e-05
1:153743317 A G 0.846365 2.2248e-05
1:153745128 C G 0.118736 2.4261e-06
1:153747616 T C 0.118395 3.8270e-06
1:153750738 C G 0.048876 -6.5823e-06
1:153752065 G A 0.337800 1.2980e-05
1:153753079 C T 0.361835 -4.5689e-06
1:153770361 A G 0.099929 1.7624e-05
1:153774276 C T 1.628217 1.0223e-05
1:153784029 C G 0.500724 -1.1313e-05
1:153789150 A C 0.099855 1.3390e-05
1:153790501 T C 0.603542 1.2083e-05
1:153794951 A G 0.080191 9.2675e-06
1:153816780 G A 0.070324 -1.2490e-05
1:153823728 A C 0.031530 6.4571e-06
1:153824852 C T 0.035513 -1.6199e-06
1:153832768 A T 0.147818 -2.8862e-05
1:153848996 A G 1.022348 -6.6918e-06
1:153888820 T C 0.276392 -1.9950e-05
1:153889042 T C 0.199290 -1.6420e-05
1:153901794 C T 0.025152 5.7785e-06
1:153913770 G A 0.958830 -1.9455e-06
1:153914261 G C 0.168413 -1.1136e-05
1:153926078 C T 0.600202 1.1159e-05
1:153931679 A C 0.092013 2.6205e-05
1:153932270 T C 0.245988 2.7698e-05
1:153934303 C T 0.875695 -2.4445e-06
1:153939130 T C 0.952040 -3.6395e-07
1:153941514 T C 0.577712 5.6419e-06
1:153946189 C G 0.037716 8.6118e-07
1:153954646 T C 0.086933 -3.2569e-06
1:153963749 T G 0.027833 -2.6156e-05
1:153963808 T C 0.074531 4.8917e-05
1:153963983 G A 0.051313 -1.1345e-05
1:153973171 T C 0.274263 -2.1233e-05
1:153978832 T C 0.092175 1.8732e-05
1:153994647 T C 0.566556 -7.7226e-06
1:154026642 G A 0.311534 -1.5931e-06
1:154031217 G A 0.113253 -1.0772e-05
1:154036161 A G 0.049499 -1.2193e-05
1:154049141 G A 0.037781 -7.8019e-06
1:154060535 G T 0.068763 -1.1443e-05
1:154072287 T G 1.081331 1.7156e-05
1:154072601 A G 0.064232 -6.3136e-06
1:154090501 A C 0.218843 1.8491e-05
1:154102171 C T 0.245959 6.6772e-06
1:154127549 G C 0.079214 5.3199e-06
1:154134557 C A 0.650123 -1.0580e-05
1:154135267 T C 0.053128 -8.7935e-06
1:154141908 G A 1.010202 -1.0912e-05
1:154150448 A C 0.243375 5.4360e-06
1:154154587 C T 0.099657 4.8931e-06
1:154158881 G T 1.942205 2.7572e-06
1:154164063 G A 0.064556 3.6070e-06
1:154164139 C A 0.177651 -5.3093e-06
1:154167180 C A 0.042267 2.5143e-05
1:154171550 G A 0.109345 -1.8571e-05
1:154178079 A G 0.198891 -1.7302e-05
1:154182928 G C 0.048869 -1.5931e-06
1:154191267 A G 0.068351 -2.2531e-05
1:154191691 G A 1.108933 -1.0797e-05
1:154211516 T C 0.855051 -1.4391e-05
1:154231268 C A 0.045828 1.6458e-05
1:154237638 T G 0.731109 6.8312e-07
1:154238383 G A 1.100591 7.4336e-06
1:154239256 C G 0.102938 1.7552e-06
1:154245142 G T 0.595041 -1.6038e-05
1:154245917 C T 0.271091 3.6053e-05
1:154265961 T C 0.057867 -2.6385e-05
1:154267953 G A 0.236231 -6.3673e-06
1:154268452 G A 1.234216 3.5531e-06
1:154270877 T C 0.749257 2.1943e-06
1:154277834 C T 0.068626 8.5004e-07
1:154278799 G A 0.296337 6.1254e-06
1:154282146 T C 0.496420 6.7445e-06
1:154285078 G T 1.039180 1.7646e-05
1:154290747 A G 0.046724 2.0132e-05
1:154295592 T C 0.618872 6.3620e-06
1:154303228 A G 0.082139 1.4153e-05
1:154308641 C A 1.473478 -1.3111e-05
1:154310495 C A 0.249851 1.0025e-05
1:154311911 A G 1.777570 -3.3723e-06
1:154316434 T C 0.525882 1.1610e-05
1:154316996 A G 0.096248 -2.5890e-05
1:154319756 T G 0.911204 -1.0859e-05
1:154321623 A G 0.096894 2.4491e-05
1:154335417 G A 0.603555 3.4877e-06
1:154346967 A C 0.307497 9.3955e-06
1:154351717 A C 0.305124 -1.2775e-05
1:154355251 T G 0.870206 -1.9202e-05
1:154355304 A G 0.025934 -4.2640e-06
1:154361126 A G 0.100617 -1.8255e-06
1:154364140 A G 0.207194 -2.3076e-07
1:154374201 C T 0.024675 1.4537e-05
1:154374850 T C 0.038171 2.3446e-05
1:154382049 G T 0.409224 1.9372e-05
1:154390932 T C 0.154969 -2.5532e-06
1:154391882 A G 0.245751 1.7093e-06
1:154404336 T C 1.156553 -9.8576e-06
1:154411473 T C 0.035769 -1.2273e-05
1:154415675 T G 0.054715 5.5314e-05
1:154416069 A G 0.055471 1.5954e-05
1:154416572 C A 0.025038 3.7011e-06
1:154418879 T C 0.839176 8.8998e-06
1:154422067 C T 1.155942 -2.3634e-05
1:154423485 T G 0.334275 -6.5567e-05
1:154426970 C A 0.822470 1.2335e-05
1:154436384 C G 1.552251 3.7247e-06
1:154437896 C T 1.633364 -2.4151e-05
1:154438143 T C 0.034474 6.5309e-06
1:154443014 T C 0.026460 1.0289e-05
1:154461480 T C 0.076546 -2.2941e-05
1:154462360 T C 0.321561 -4.2284e-05
1:154476522 T C 0.052238 6.1447e-05
1:154499947 T C 1.677608 4.6517e-05
1:154505106 T C 0.333914 3.1584e-05
1:154510155 C A 0.046581 -2.0537e-05
1:154514267 T C 0.099848 -1.3752e-06
1:154516477 A G 0.632258 3.9807e-05
1:154538554 G C 0.158565 -2.2406e-05
1:154539156 T G 0.034256 -5.8931e-06
1:154541839 T A 0.044542 -1.5489e-05
1:154544490 C G 0.031621 -1.6194e-05
1:154547167 C T 0.026496 -3.0960e-05
1:154547292 C A 0.196966 -1.4969e-06
1:154548880 A G 0.486517 -3.7177e-05
1:154548946 T C 0.148110 -6.5124e-06
1:154553430 A C 0.054468 -8.8994e-06
1:154553722 C T 0.389824 -3.8861e-05
1:154566932 C T 0.059314 -2.5619e-05
1:154573967 C T 1.392680 3.4864e-05
1:154589232 T C 0.959041 -1.9852e-05
1:154591882 T G 0.407345 5.2900e-05
1:154616035 T C 0.028745 8.1921e-06
1:154625632 A G 0.978675 4.2256e-06
1:154631123 C T 1.037061 -4.1752e-06
1:154635885 T G 0.550398 3.5587e-05
1:154642224 C T 0.160444 5.4238e-05
1:154653632 G A 1.784620 7.6868e-06
1:154653951 T C 0.451050 -4.0870e-06
1:154661369 G C 0.427138 3.5578e-05
1:154666691 A G 0.069967 -1.9429e-05
1:154671128 A G 0.152654 -1.3002e-05
1:154677716 T C 0.445545 2.7244e-06
1:154677979 A C 0.064628 1.3296e-06
1:154682250 G A 0.738928 6.6589e-06
1:154684106 T G 1.902265 2.9768e-05
1:154688488 C T 0.117171 7.1456e-06
1:154692088 C T 0.818380 -2.9921e-05
1:154692883 A C 0.838218 -5.6915e-05
1:154693406 C T 0.153534 -6.4906e-06
1:154693504 A G 0.058237 1.9909e-05
1:154694347 A G 0.047678 8.1981e-06
1:154695678 A T 0.210670 -8.3611e-06
1:154699134 G C 1.704851 -3.1968e-05
1:154699197 T C 0.038593 2.6305e-06
1:154699702 T C 0.043225 2.7930e-07
1:154700096 C T 0.024999 1.0761e-05
1:154700251 G C 0.084210 -2.0369e-05
1:154700649 T C 1.403498 7.2847e-06
1:154704595 G A 0.975572 -8.5902e-06
1:154708893 T C 0.118323 -1.0058e-05
1:154710904 T C 0.583875 2.0081e-05
1:154711226 A C 0.873215 2.5073e-05
1:154712137 C T 0.308198 -6.3672e-05
1:154715314 C T 1.092373 -3.6008e-05
1:154717151 G A 0.562109 9.2895e-06
1:154717781 T C 0.092237 2.7790e-05
1:154720134 T C 0.095703 -4.3777e-05
1:154725859 G A 1.710453 -4.0517e-05
1:154726567 T C 0.230450 -3.1327e-05
1:154727461 C T 0.022494 -1.2091e-05
1:154729627 G C 0.581201 9.1800e-05
1:154732776 C A 0.181386 -2.1878e-05
1:154733000 G A 1.317692 -8.9100e-07
1:154734555 C T 0.492226 1.2442e-04
1:154739104 C T 0.760260 1.5331e-04
1:154739875 A G 0.084576 -1.9305e-06
1:154744852 G A 1.445363 7.8894e-05
1:154750816 A C 0.900710 -3.6574e-05
1:154752457 T C 0.027950 -1.1613e-05
1:154752998 A G 0.135925 -1.1018e-05
1:154756163 G T 0.115600 1.0005e-04
1:154757273 T C 0.573667 -3.3579e-05
1:154759258 T C 0.541657 1.6554e-06
1:154759546 C T 0.228457 -2.8206e-05
1:154764199 G A 0.071220 -4.9915e-05
1:154764715 T C 0.439215 6.0045e-05
1:154765841 A C 0.042455 4.9203e-06
1:154766495 C T 0.161834 -1.0491e-05
1:154768689 T G 0.957113 4.7414e-05
1:154769174 T C 0.369816 5.8287e-05
1:154769750 C T 0.066935 -8.1979e-06
1:154769949 T C 0.066176 9.4025e-06
1:154771063 A C 1.726387 3.5276e-05
1:154772089 A G 0.953182 1.9710e-03
1:154775347 G T 0.318909 -1.3491e-04
1:154776530 T C 0.182633 -1.2590e-05
1:154779819 A G 0.162577 -1.4797e-05
1:154783579 T C 0.178219 -2.1428e-05
1:154784707 A G 0.084262 -2.8305e-06
1:154787029 A G 0.170120 1.0426e-05
1:154787735 C T 0.646633 -6.2228e-05
1:154793296 C T 0.464705 -1.5165e-05
1:154793763 G A 0.523156 -4.7518e-06
1:154793798 A G 0.303926 -1.7727e-06
1:154795237 T C 0.544306 -1.8198e-05
1:154795389 A G 1.560629 -1.2858e-05
1:154796712 C T 0.253947 -1.6006e-05
1:154796811 G T 0.035204 -9.3798e-06
1:154801247 C T 0.581305 1.1150e-05
1:154801670 A G 0.052394 1.4946e-05
1:154803854 T G 0.078049 -3.9674e-05
1:154804988 G A 0.062985 -1.2863e-05
1:154807018 G A 1.331931 -3.4979e-05
1:154810683 C T 0.724014 1.1235e-05
1:154811573 T C 1.805429 -4.2748e-06
1:154814353 T C 0.633030 1.5871e-05
1:154814462 A G 0.071814 4.6827e-06
1:154815051 C T 0.703237 -4.2334e-06
1:154816174 A G 0.248225 -1.0904e-05
1:154824330 A C 0.457450 5.0289e-06
1:154828409 A G 0.965503 -3.4743e-06
1:154828918 A G 0.033500 4.1704e-06
1:154829845 A G 0.043854 -3.4477e-05
1:154832322 C A 1.941481 9.4522e-06
1:154835394 G T 0.056361 -5.0793e-06
1:154836444 A C 0.087446 6.1906e-06
1:154840287 A G 0.837387 7.5633e-06
1:154843347 T C 0.779673 1.2304e-05
1:154848581 C T 0.046237 -2.1152e-05
1:154849661 T C 0.234388 3.0577e-05
1:154852735 T C 0.050129 1.0667e-06
1:154853910 G A 0.024921 -9.2325e-06
1:154856891 T C 0.033451 4.0165e-06
1:154868744 C T 0.065527 -6.4420e-06
1:154903047 A G 0.131352 -3.6810e-05
1:154911798 G A 0.727974 1.9905e-05
1:154917701 G A 1.895721 -1.1270e-06
1:154918352 A G 0.219376 4.1302e-06
1:154919080 T C 0.847573 -7.8405e-07
1:154924015 T C 0.040083 -1.3416e-05
1:154928873 T C 0.051086 -7.8696e-08
1:154929408 T G 0.038100 -1.4149e-05
1:154930023 A G 0.051693 1.9738e-05
1:154930303 C T 0.084473 1.1561e-05
1:154938954 T C 0.073940 6.9815e-07
1:154941593 G C 0.831444 1.1882e-05
1:154965113 T G 0.057850 -7.2411e-05
1:154976137 T G 0.351747 -2.3446e-05
1:154979561 C T 0.149970 -2.3897e-05
1:154983930 T C 0.080065 -1.9160e-05
1:154991389 C T 0.531394 -4.6131e-05
1:154995909 T C 0.022782 1.0007e-05
1:155000370 T C 0.669598 -1.2513e-06
1:155006091 G A 0.679923 -7.8067e-06
1:155006450 A C 0.412200 -9.9737e-06
1:155012139 A G 0.114178 -1.0940e-05
1:155019710 C A 0.680377 -3.5474e-06
1:155025361 C T 0.344096 1.4433e-05
1:155026942 C A 1.725475 2.8696e-08
1:155030557 C A 1.072904 -1.9136e-05
1:155031031 T C 0.077751 3.7879e-05
1:155031376 T C 0.388061 2.0716e-05
1:155033308 A G 0.328452 -2.4397e-05
1:155033918 T C 0.443260 6.0171e-06
1:155035611 T C 0.955918 1.0931e-05
1:155049402 C T 1.172178 -1.0008e-05
1:155058663 A G 0.277654 1.4816e-05
1:155060318 A G 0.141239 -5.5310e-06
1:155061335 A G 0.114779 -2.9904e-05
1:155065159 A G 1.063423 -2.1269e-05
1:155076043 T C 1.018735 -3.0404e-06
1:155081089 A G 0.145832 1.4233e-05
1:155089338 G A 0.023191 1.1533e-05
1:155091500 G A 0.031605 2.2033e-06
1:155092807 G A 0.142310 -7.5148e-06
1:155097562 G C 0.230587 -6.3619e-06
1:155104213 A G 0.031127 -3.1966e-05
1:155106227 T A 1.038220 1.2589e-06
1:155106697 A G 0.823823 -4.0435e-06
1:155108167 A G 0.031400 4.1838e-05
1:155131930 C T 0.058126 1.7387e-05
1:155132836 G A 0.811852 -1.0931e-05
1:155138842 A G 0.234693 -4.9315e-05
1:155140648 T C 0.976779 4.1722e-06
1:155142938 A G 0.034156 1.8573e-05
1:155148520 A G 0.067114 -2.5202e-05
1:155151493 T C 0.858946 -2.3941e-05
1:155152545 T G 0.040031 -3.1409e-05
1:155160556 G A 0.027492 -2.2780e-05
1:155162067 T C 1.079182 -5.8301e-06
1:155166193 A G 0.079828 7.3990e-06
1:155171811 A G 0.048061 1.9160e-05
1:155172725 C T 0.213871 1.5457e-05
1:155175089 T C 0.046363 -7.6646e-06
1:155178782 T A 1.209388 7.1120e-06
1:155183047 C T 0.043030 -3.7575e-05
1:155194980 C T 1.018154 -1.5214e-05
1:155197827 T C 0.071194 -1.2252e-05
1:155206167 T C 0.028125 1.9001e-05
1:155206341 G T 0.595865 6.5478e-06
1:155216421 A C 0.054926 4.4095e-05
1:155218301 C G 0.041985 3.0456e-05
1:155221837 A C 0.496293 -2.2698e-06
1:155230131 T C 0.510679 4.1159e-06
1:155230432 A G 0.022052 1.2165e-08
1:155231927 T C 0.030118 1.7729e-05
1:155239624 A G 0.523376 -5.5719e-06
1:155247587 G A 0.048519 1.2271e-05
1:155253495 A G 0.023052 -1.3279e-05
1:155257818 T C 0.054634 -2.5748e-06
1:155262613 G C 0.524337 -5.9490e-06
1:155265446 A C 0.043702 -5.6364e-06
1:155273869 A G 1.383618 1.0479e-05
1:155275095 A G 0.037840 -1.5013e-07
1:155282829 G A 0.525178 -8.1282e-06
1:155286258 T C 0.504444 1.0913e-06
1:155290231 C T 0.057711 1.4636e-05
1:155300097 A G 0.046938 -1.0590e-05
1:155306440 C T 0.059824 4.7827e-05
1:155310443 T C 0.171539 9.7855e-06
1:155311658 T C 0.111601 -1.4293e-05
1:155318308 C G 1.390522 5.9484e-07
1:155359817 G A 0.057896 1.6184e-05
1:155360109 C T 0.076391 1.4140e-05
1:155364327 C T 0.536925 -7.0724e-06
1:155389517 C T 0.076855 2.7340e-05
1:155402541 G T 0.052404 -3.9002e-05
1:155410921 C T 0.049473 -2.5499e-05
1:155425858 T C 0.033503 -2.6787e-05
1:155437711 A G 0.029443 6.9210e-06
1:155447143 C T 0.049775 -3.0545e-05
1:155469304 G A 0.040599 -2.9775e-05
1:155477570 C T 1.359771 1.3838e-05
1:155483786 G C 0.040832 -5.8182e-05
1:155484856 A G 0.116421 5.4626e-06
1:155485329 C T 0.030141 -2.1612e-06
1:155501548 C A 0.057769 1.4251e-05
1:155518618 C T 0.117801 -7.8720e-06
1:155534434 G T 0.091717 4.8680e-06
1:155536738 A G 0.022724 -1.5821e-05
1:155549562 G A 0.070149 7.9726e-06
1:155583937 G A 0.537028 -3.8509e-06
1:155625241 A G 0.047743 -2.6457e-05
1:155625289 A G 0.062261 -2.2193e-05
1:155629116 A G 0.229516 5.3303e-05
1:155629483 G C 0.067565 3.8424e-05
1:155640115 T C 0.110498 7.3167e-05
1:155658085 C T 0.566114 3.3098e-06
1:155659849 T C 0.040342 -2.9035e-05
1:155662830 C T 0.021565 1.3555e-05
1:155682613 C G 1.873040 2.8347e-06
1:155685477 G A 0.198161 3.1252e-05
1:155711651 C T 1.928342 1.1207e-05
1:155735012 C T 0.597174 1.4138e-05
1:155738848 T C 0.055913 -2.8649e-05
1:155739430 T C 0.051352 1.3182e-05
1:155743310 C A 1.314456 -2.1276e-05
1:155750736 C T 1.907916 -1.0280e-05
1:155773337 C T 0.245177 -2.0415e-05
1:155783763 T C 1.905884 -1.4685e-05
1:155806458 G A 0.054867 1.4386e-05
1:155819657 T C 0.067971 -6.1404e-06
1:155825393 T C 0.063255 -2.2705e-05
1:155835774 C A 0.117963 1.3018e-06
1:155842568 C T 1.876139 -3.1809e-05
1:155850558 C T 1.345908 -1.3640e-05
1:155852604 T C 0.044114 1.4163e-05
1:155860198 T C 0.049561 -3.5948e-05
1:155880573 G C 1.860556 7.1674e-06
1:155904392 A G 1.857301 3.6174e-06
1:155914988 T C 0.508462 -1.0257e-05
1:155917592 A T 0.063066 1.2737e-05
1:155922195 T C 0.253843 -1.5397e-05
1:155927752 A G 0.409276 -9.5087e-06
1:155937390 T C 0.053900 -4.4590e-05
1:155940948 G T 1.486815 1.6261e-05
1:155947635 A G 0.057341 -3.8017e-05
1:155954084 G C 0.111176 7.7199e-05
1:155960366 C T 0.024457 2.3122e-05
1:155961103 A G 0.051440 7.7261e-06
1:155964698 G A 1.273574 1.0200e-05
1:155971887 C T 0.075167 4.8959e-05
1:155980320 G T 0.059493 1.7965e-05
1:155996261 C T 0.216857 6.4568e-05
1:155996352 T G 0.053881 1.4422e-05
1:156001168 T C 0.084687 1.4114e-05
1:156011444 C T 1.255531 1.2090e-05
1:156014216 C T 0.042244 -4.5265e-05
1:156016868 G C 0.160935 -4.0333e-05
1:156019075 T G 0.286230 -1.8850e-05
1:156022802 T C 1.107372 2.1666e-05
1:156027550 T C 0.425950 -1.5900e-05
1:156028446 T C 0.033932 -1.2507e-05
1:156030037 T C 0.042559 2.1966e-06
1:156032887 A G 1.074583 8.7191e-05
1:156037357 T C 0.047103 -3.1876e-05
1:156041549 A G 0.056059 -1.0402e-05
1:156048559 T G 0.045578 -2.6895e-05
1:156055185 C T 0.309129 -2.8160e-05
1:156066966 C T 0.352870 -2.3628e-05
1:156071806 A G 0.460466 -6.1666e-05
1:156078267 C T 0.039959 6.7336e-06
1:156078614 G A 0.072223 4.4832e-05
1:156081472 C T 0.671315 6.7246e-05
1:156088076 A G 0.042806 3.1000e-05
1:156093406 T C 0.083570 -4.2651e-05
1:156099669 G T 0.127074 -2.1418e-05
1:156100739 C T 0.127178 -2.3954e-05
1:156103596 C G 0.044221 1.8239e-05
1:156105028 C T 0.127642 -1.9426e-05
1:156105417 G A 0.137733 8.1624e-06
1:156106185 C T 0.126470 -2.3686e-05
1:156120488 G C 0.718785 -9.6029e-06
1:156129748 C A 0.769894 5.5953e-06
1:156129968 G A 0.486124 -5.5411e-06
1:156131617 G A 1.256813 3.2751e-07
1:156137537 T C 0.046532 -9.0464e-06
1:156146218 T C 1.191539 -4.9855e-06
1:156146546 T C 0.043020 1.3112e-05
1:156148165 C T 0.843707 6.3074e-06
1:156161202 A G 0.132887 -2.8036e-05
1:156171234 T C 0.032760 -1.8897e-05
1:156172499 C T 1.939459 -5.3479e-05
1:156181530 G A 0.132852 -3.1331e-05
1:156181833 G T 0.063391 -2.3810e-05
1:156183138 T G 0.033932 -8.1356e-06
1:156190363 A G 0.057169 1.5254e-05
1:156191149 C T 0.674359 -4.8384e-06
1:156200445 C G 0.712365 -5.7366e-06
1:156202173 G A 0.759027 -3.0638e-05
1:156202300 T C 0.086618 1.5438e-05
1:156206121 A G 0.572268 -2.3155e-05
1:156206158 T C 0.038908 -5.6114e-05
1:156210557 T C 0.441689 3.3962e-05
1:156213921 T C 0.314008 1.3353e-05
1:156214733 A G 0.054228 -3.5984e-06
1:156220334 A G 0.021539 8.9570e-06
1:156223823 C T 0.473826 -2.1640e-05
1:156240835 C A 0.479009 1.9389e-05
1:156241348 T C 0.561073 2.9635e-06
1:156242806 G A 0.594372 9.2859e-06
1:156243821 T C 1.007576 5.7335e-05
1:156247665 T C 0.046337 2.2836e-05
1:156250075 T C 0.068737 -1.8088e-06
1:156250166 A G 0.031939 -1.1589e-05
1:156251425 T G 0.541426 -2.6433e-05
1:156255448 G A 0.024925 -5.8933e-06
1:156264648 T C 0.222073 -7.3816e-06
1:156273346 C A 0.584584 1.3532e-05
1:156277781 A G 0.075537 2.8158e-05
1:156278799 A G 0.045283 -2.2175e-05
1:156286396 G A 0.378733 8.5926e-06
1:156289351 A G 0.026525 -3.4750e-06
1:156290656 C T 0.133861 5.3649e-05
1:156291026 T C 0.083401 -1.3577e-05
1:156303631 A G 0.143663 2.7135e-05
1:156305565 T C 0.056769 -1.6908e-04
1:156311076 G T 0.081136 1.4045e-05
1:156314440 G T 0.039073 -1.5198e-05
1:156314497 T C 0.046318 5.7537e-06
1:156316741 C T 0.064780 -4.9913e-06
1:156321154 T C 0.537548 1.9754e-05
1:156334116 T C 0.579182 1.4048e-05
1:156335111 C T 1.562859 2.1732e-05
1:156336687 A C 0.261334 -2.2517e-05
1:156341494 A G 0.163703 3.2058e-05
1:156347131 A G 0.908153 -3.0490e-06
1:156347147 G C 0.039875 -2.0617e-06
1:156347834 A T 0.453607 -1.1900e-05
1:156351699 A G 0.853837 -3.5140e-06
1:156352351 A G 0.592217 7.9997e-06
1:156354293 G A 0.505583 1.9578e-05
1:156354367 G A 1.027836 1.0793e-05
1:156355560 T C 0.168228 2.2102e-05
1:156355966 G A 0.038486 -9.5864e-06
1:156356480 A G 1.717746 -7.9622e-05
1:156359863 A G 0.522351 1.6006e-05
1:156362411 T C 0.225166 5.1770e-05
1:156369266 G A 0.896614 2.8611e-05
1:156371691 T C 0.307068 5.2449e-05
1:156374718 G A 0.540086 4.9205e-05
1:156379144 A G 0.049064 1.4422e-05
1:156381130 A G 0.106596 -3.8624e-05
1:156386787 C T 0.063969 6.1417e-05
1:156394393 T C 0.106846 2.4343e-06
1:156394481 T C 0.080850 7.1600e-05
1:156395744 C T 0.242090 2.8081e-05
1:156400060 T C 0.171870 -4.8270e-05
1:156407552 T G 0.050255 4.0313e-05
1:156408545 A G 0.105187 -2.0863e-05
1:156409458 A G 1.080081 -3.8511e-06
1:156409585 A G 0.114756 1.4679e-05
1:156417966 C T 0.090211 -2.2449e-06
1:156419617 C G 0.304325 -1.0938e-05
1:156421654 A G 1.715198 4.1876e-05
1:156429161 T C 0.028284 -2.2382e-05
1:156436101 C A 0.023850 7.0642e-07
1:156443232 G A 0.146117 3.9360e-05
1:156449975 T C 0.046360 -1.1891e-05
1:156455173 A G 1.306786 1.7411e-05
1:156457644 G A 0.023613 -2.4799e-05
1:156461550 T C 0.070012 -3.6853e-06
1:156464545 G C 0.388590 -6.3278e-05
1:156472165 C T 1.852302 2.2670e-05
1:156474180 T G 0.063183 4.0367e-05
1:156478177 G C 0.045052 2.0828e-05
1:156494916 A G 0.630800 1.9557e-05
1:156495639 T C 0.060736 2.2752e-05
1:156498673 A T 0.590195 -1.1187e-05
1:156501373 G A 0.057682 -1.9256e-05
1:156508792 C T 0.037184 7.4174e-06
1:156518379 A G 0.520309 -1.1575e-05
1:156526387 G C 1.322859 -8.2642e-06
1:156529896 T C 1.379385 -3.5975e-06
1:156534693 A G 0.097219 -5.9352e-06
1:156537346 A G 0.060418 -4.2395e-05
1:156538730 C T 0.539528 -1.3820e-05
1:156540738 C T 1.432091 3.9149e-05
1:156550867 G A 0.059103 1.1572e-05
1:156550968 C A 0.078043 3.3374e-06
1:156551848 G A 1.482716 9.2547e-06
1:156555764 G C 0.031030 -2.2363e-05
1:156556321 A G 1.943756 -5.7403e-06
1:156556877 T C 0.051638 -4.5217e-06
1:156563813 A G 1.946966 2.6427e-08
1:156564922 T C 1.459177 2.0615e-05
1:156565834 C G 0.453812 -1.4500e-05
1:156566570 A G 0.068643 4.9607e-05
1:156567496 T C 1.492402 1.2967e-05
1:156567636 T C 0.030563 -2.4686e-05
1:156567730 C T 0.040956 2.3945e-06
1:156569792 A G 0.039281 8.8247e-06
1:156573477 G T 0.038638 1.6099e-06
1:156594347 T C 0.096343 1.6368e-05
1:156595447 A G 1.944292 -1.4078e-06
1:156596506 A G 0.122452 1.2828e-06
1:156603422 G T 1.945210 4.9756e-06
1:156612932 C T 0.591305 -2.0770e-06
1:156613024 G A 0.095583 -6.9684e-06
1:156613827 A G 0.062937 1.7190e-05
1:156614521 A G 0.115902 8.3872e-06
1:156615194 A G 1.446502 -4.3170e-06
1:156616814 G C 0.025645 3.8688e-05
1:156622252 A G 0.775541 -2.6831e-05
1:156622882 T C 0.025038 -1.5874e-05
1:156624284 G A 1.081353 4.2279e-05
1:156624435 A G 0.781494 -2.9920e-05
1:156627069 G A 0.073021 -2.0995e-06
1:156627996 C T 0.075436 1.2224e-05
1:156629037 G A 0.903855 -3.1472e-05
1:156631646 C G 1.429001 -3.1665e-05
1:156635171 A G 0.043637 1.8260e-06
1:156639000 G A 0.594918 1.6889e-05
1:156640156 A G 1.274071 4.3294e-05
1:156640678 A G 1.263142 4.9954e-05
1:156641537 T C 0.721050 -4.3686e-05
1:156650909 T C 0.714221 2.6693e-05
1:156651602 C G 0.422097 -3.5777e-05
1:156653140 G A 0.048496 -8.4960e-06
1:156658926 T C 0.653024 1.4885e-05
1:156659893 A G 0.590120 -7.3136e-05
1:156663125 C G 0.052738 6.2765e-07
1:156663335 C G 1.489730 2.0663e-05
1:156663449 C G 1.917079 7.0928e-06
1:156663511 A G 0.313618 1.1854e-05
1:156667399 T C 1.237004 -1.9018e-06
1:156671013 T C 0.082791 -5.3600e-06
1:156678877 A G 0.103639 1.5577e-05
1:156679345 G A 1.176284 2.0994e-05
1:156680312 G A 0.032315 -1.0153e-05
1:156688372 G A 1.438732 2.5144e-05
1:156694640 T C 0.066393 1.9681e-06
1:156695334 C T 0.047772 -4.0907e-06
1:156696603 A G 0.119803 6.1452e-06
1:156697056 C T 0.110358 3.5868e-05
1:156698265 T C 0.658039 3.7558e-05
1:156698346 A C 0.410711 -3.0188e-05
1:156700651 G T 0.677634 3.4011e-05
1:156706914 T C 0.054069 1.6327e-06
1:156711667 T A 0.106573 1.7981e-05
1:156721861 A G 0.036220 -6.6381e-05
1:156722424 C G 0.679835 3.5993e-05
1:156728849 C T 0.681731 -1.0440e-05
1:156737969 T C 0.427368 -2.5970e-05
1:156738676 T G 0.113656 4.0708e-05
1:156740026 T G 0.100994 1.8629e-06
1:156759645 A G 0.061421 2.8225e-06
1:156760887 A C 0.841815 -1.4046e-05
1:156761540 A C 0.021121 -2.6305e-05
1:156762590 C A 0.529761 -5.6745e-05
1:156774029 T C 1.007141 1.6823e-05
1:156784186 A C 0.083924 -1.6423e-05
1:156792842 T G 0.069808 -3.7125e-06
1:156796697 C T 1.553702 -1.6410e-05
1:156800764 C T 0.128668 5.0105e-05
1:156801661 T C 0.046623 1.9778e-05
1:156801939 A T 0.061216 3.4753e-05
1:156804121 C T 1.367479 -4.1823e-05
1:156805583 T C 0.127431 2.8909e-05
1:156807482 C T 0.186366 1.2781e-06
1:156807739 A G 0.058324 -3.9348e-05
1:156809206 A G 0.489454 -3.5244e-05
1:156809295 A G 0.161989 9.4006e-06
1:156814027 A G 0.305312 -1.5079e-05
1:156817550 A G 0.081402 -3.3214e-06
1:156818448 G A 0.099796 1.2863e-05
1:156818647 C T 0.426885 1.4515e-05
1:156819216 C T 0.056182 -4.6339e-05
1:156824801 A G 0.177521 1.9323e-05
1:156826574 T G 0.100108 4.5439e-06
1:156830218 C T 0.059801 2.3104e-05
1:156835875 T C 0.054358 1.4157e-05
1:156836838 C T 0.064199 1.7717e-05
1:156837131 A G 0.130933 -2.4433e-05
1:156841674 A G 0.084359 2.1318e-05
1:156846233 A G 0.441871 -1.0530e-05
1:156848488 A G 0.071872 1.3371e-05
1:156848946 T G 0.125276 9.2006e-06
1:156852463 C A 1.467026 7.5254e-06
1:156855497 T C 0.115675 2.9064e-05
1:156855795 C T 0.086420 -2.6354e-06
1:156858049 G C 0.399256 4.6993e-06
1:156861168 T C 1.777398 8.5769e-06
1:156869047 T G 0.173762 -2.3229e-05
1:156875107 A C 1.609842 3.6833e-05
1:156875482 T C 0.079224 7.0402e-06
1:156876729 C T 0.221395 -3.0443e-05
1:156877110 G A 0.060609 -3.9902e-06
1:156878044 A G 0.043838 -2.0475e-05
1:156878473 T C 0.071123 -5.2715e-05
1:156878737 C T 0.246660 -1.2623e-05
1:156879504 G A 0.205026 -1.3946e-06
1:156880190 A C 0.051664 -8.9411e-06
1:156882757 G C 0.042342 -1.2520e-05
1:156882996 C G 0.285691 1.9125e-05
1:156883215 A C 0.208466 1.3259e-05
1:156883242 A G 0.054387 -2.4666e-05
1:156883493 A G 0.382004 -1.1449e-05
1:156883546 G A 0.813196 1.4514e-06
1:156902259 A G 1.040446 5.4128e-06
1:156902281 G T 0.314040 1.2727e-05
1:156903257 A C 0.074979 3.1614e-05
1:156907081 C T 1.068964 1.5277e-05
1:156907115 C T 0.710713 1.1857e-06
1:156909695 A G 0.305611 1.1396e-05
1:156910488 G A 0.358226 1.6702e-05
1:156911288 A G 0.027077 -1.2482e-05
1:156915288 A C 0.031497 1.3570e-06
1:156921118 C T 0.030728 -7.2065e-06
1:156921220 G A 0.191569 -1.6755e-05
1:156933962 G A 0.312839 1.2717e-05
1:156938035 T C 0.051284 -1.1768e-05
1:156945708 G C 0.771091 2.4074e-05
1:156955081 C T 0.044964 1.3189e-05
1:156963356 G A 0.056247 -1.4429e-06
1:156964052 T C 0.415907 1.4585e-05
1:156972485 T C 0.269696 -7.0783e-06
1:156977454 T C 0.042660 -1.0284e-05
1:157008032 T C 0.045581 1.1736e-05
1:157011560 T C 0.089212 -2.1659e-05
1:157014702 A G 1.017002 -4.7001e-05
1:157024360 C T 0.077667 -2.4650e-05
1:157025945 A G 0.419046 1.6785e-05
1:157030627 C T 0.211352 2.7419e-05
1:157030831 G A 0.044234 -2.3222e-05
1:157032241 T C 0.068818 -6.9840e-06
1:157037055 T C 0.262571 -8.5201e-06
1:157044080 C A 0.070834 1.8781e-05
1:157046852 G T 0.722268 2.2627e-05
1:157048827 G A 0.034373 2.0841e-05
1:157049759 G A 0.184720 5.0017e-06
1:157053726 T C 0.995946 2.0274e-05
1:157061958 C T 0.101017 2.8735e-05
1:157062575 C T 0.100663 2.5823e-05
1:157062739 G C 0.414615 3.9336e-05
1:157063648 A C 0.105781 -1.0223e-06
1:157064929 T C 0.690257 -3.8034e-05
1:157066747 C T 1.119050 3.9360e-05
1:157066819 A C 1.219096 8.0209e-05
1:157066950 C T 0.159727 -1.4816e-05
1:157068533 A G 0.049742 -5.0533e-05
1:157069261 C A 0.044955 3.8933e-05
1:157076127 T C 0.234128 -8.7930e-05
1:157078083 T G 0.106223 1.9057e-05
1:157079130 A G 1.124182 -3.0311e-06
1:157081110 G A 0.051573 2.5561e-05
1:157083542 T C 0.146406 -4.0796e-05
1:157084910 A G 1.004395 -7.5909e-05
1:157092437 A C 0.039333 -1.6534e-05
1:157095470 G A 0.194503 -3.7210e-06
1:157102453 T G 0.557717 2.3695e-05
1:157107614 T C 0.147821 -1.0292e-05
1:157118421 C T 0.318240 4.5192e-05
1:157121819 A G 0.159380 -1.7703e-05
1:157122620 G A 0.029582 -8.2691e-06
1:157127888 T C 0.046785 -1.5896e-05
1:157130566 G A 0.531231 -3.5138e-07
1:157133633 A G 0.744771 -3.1156e-05
1:157143672 T C 0.056766 7.6650e-06
1:157148481 T C 0.136974 -1.5464e-05
1:157149788 C T 0.832564 -8.9232e-06
1:157156412 A C 0.563014 -1.1375e-05
1:157157701 A G 0.056604 2.7022e-05
1:157161346 T C 0.124961 -5.6170e-06
1:157163869 A C 0.061596 -2.3910e-05
1:157170463 C T 0.208161 -3.1782e-06
1:157185208 A G 0.132978 5.2522e-05
1:157187711 C T 0.336534 5.1091e-06
1:157196837 A G 0.100893 1.2711e-05
1:157197488 C T 1.084667 8.8562e-06
1:157197805 T G 0.283533 3.7685e-05
1:157201840 G A 0.025298 5.0571e-05
1:157202454 G A 1.484712 4.4749e-05
1:157206949 A G 1.458314 6.4742e-05
1:157210709 G A 1.134095 2.9784e-05
1:157216218 T C 0.056471 2.0269e-05
1:157223298 G A 1.527515 5.9892e-05
1:157233305 A T 0.056711 3.7842e-05
1:157239106 A G 0.034847 -2.3694e-06
1:157240301 G A 0.046656 7.6563e-06
1:157240942 T C 1.153988 2.1870e-05
1:157244089 A C 0.312018 3.5707e-05
1:157253218 G T 0.593541 2.5627e-06
1:157257952 C T 0.164515 4.6134e-05
1:157258110 T C 0.084901 -3.2621e-05
1:157258242 A G 0.205957 -3.3859e-05
1:157259757 T C 1.245164 2.1254e-05
1:157261872 C A 1.534451 3.4705e-05
1:157262606 A G 0.155245 2.5645e-06
1:157262650 G C 0.033958 -2.2456e-05
1:157262755 A G 0.027476 -1.4720e-05
1:157271757 C T 0.086167 5.5133e-05
1:157271953 C A 0.060479 -3.4514e-05
1:157272933 C T 0.048158 1.3533e-05
1:157273715 A G 0.089260 -4.5735e-05
1:157276797 G C 0.359388 3.9055e-05
1:157279490 T C 0.361364 3.5854e-05
1:157279561 C T 0.116191 1.5940e-05
1:157292678 A G 0.085862 4.5607e-05
1:157293043 G A 0.020124 1.0106e-05
1:157305533 G T 1.904122 1.8094e-05
1:157306084 C T 0.043705 -4.7153e-05
1:157316012 C T 0.561609 1.4566e-05
1:157322310 C A 0.198372 -4.3469e-07
1:157324683 A G 0.163651 -1.5295e-07
1:157331005 A C 0.047509 5.0871e-07
1:157331407 A G 0.980483 -4.4306e-05
1:157331599 C T 0.451303 3.6638e-05
1:157346237 T C 0.634617 -6.2403e-05
1:157347856 A G 1.390872 -2.7853e-05
1:157348712 T C 0.219690 -4.0763e-05
1:157349454 T C 0.045458 5.8439e-05
1:157350635 G A 0.075784 2.1995e-05
1:157351481 C T 1.501737 1.7492e-06
1:157352605 A G 0.045185 8.2289e-06
1:157361577 C T 1.461696 1.5608e-05
1:157375579 C A 0.146153 -5.4544e-05
1:157376058 G T 0.048720 -1.6830e-06
1:157386812 C T 0.123033 2.5210e-05
1:157389211 A G 0.591351 -2.1388e-05
1:157392437 A G 1.458216 -2.4650e-05
1:157396318 G A 0.029969 6.0004e-06
1:157397189 A C 0.060901 -3.5620e-05
1:157398660 A G 0.023380 8.5644e-06
1:157400047 C A 0.107894 1.0616e-06
1:157419719 T C 0.679692 -3.4713e-05
1:157421291 C T 0.254502 1.6006e-06
1:157434626 A G 0.020299 -2.9785e-05
1:157437510 A G 0.566082 -8.3990e-06
1:157437596 G A 1.531549 -1.3149e-05
1:157440445 A G 0.065887 -2.9336e-06
1:157440689 A G 0.088218 -3.1694e-05
1:157443532 T C 0.514593 -5.5458e-06
1:157446892 C T 0.390210 7.5063e-06
1:157459416 T A 0.439459 -4.8111e-06
1:157463209 C G 0.385555 -2.1750e-05
1:157464091 C T 0.052913 3.8536e-05
1:157466026 G A 0.551336 2.8933e-05
1:157467490 C A 0.074115 8.8340e-06
1:157468198 T G 1.579364 -5.8662e-05
1:157471969 T C 0.605398 -8.7566e-06
1:157474737 T C 0.928787 2.5869e-05
1:157478041 A G 0.088218 2.0266e-05
1:157479092 G A 0.178657 6.8893e-06
1:157479180 A G 0.113847 1.4531e-05
1:157482887 C T 0.394855 -2.1684e-05
1:157483563 T C 0.028560 2.2634e-05
1:157484575 G A 1.365691 -2.5712e-06
1:157485275 G T 0.145660 1.4534e-05
1:157485429 G C 0.104344 8.5950e-06
1:157489307 A G 0.350066 -3.9169e-06
1:157489516 G T 0.603821 2.6926e-05
1:157508882 T C 1.689874 -2.3869e-05
1:157509025 T C 1.704782 -1.9477e-05
1:157513716 C A 1.714098 -1.5320e-05
1:157514091 T C 0.424343 2.5824e-05
1:157514097 G A 1.627457 -1.4038e-05
1:157519595 T G 0.028911 1.6350e-05
1:157523550 C A 0.067815 -2.9291e-05
1:157534853 C T 0.809652 4.0445e-05
1:157538725 A G 0.425193 3.0647e-05
1:157550950 T C 0.726406 3.9640e-05
1:157554717 G A 0.047061 8.7170e-06
1:157556532 A G 1.503840 -2.3309e-05
1:157559122 T C 0.306201 -2.0198e-05
1:157565223 G T 0.513856 -5.9799e-05
1:157566136 A G 0.029329 2.4935e-05
1:157566663 G A 0.066552 -7.7613e-06
1:157571498 C T 0.764885 -6.4921e-05
1:157577601 T C 0.044536 1.2662e-05
1:157586811 C A 0.054403 -2.0042e-05
1:157587226 G A 0.808844 -6.8349e-05
1:157597199 G A 1.360157 -4.3011e-05
1:157607838 T G 0.048765 1.7266e-05
1:157621513 C T 0.448466 5.6879e-07
1:157621835 T C 1.052686 5.0359e-05
1:157624669 A G 0.041232 2.4709e-06
1:157637968 G A 0.108297 -3.0503e-05
1:157641266 A C 1.145189 5.5461e-05
1:157641683 T C 1.091386 5.9302e-05
1:157648155 G A 0.112546 9.8282e-06
1:157648543 C T 0.111942 9.9622e-06
1:157649282 G C 0.067500 -2.4023e-05
1:157668390 C T 0.969749 4.1331e-06
1:157669278 T C 0.920029 9.4458e-06
1:157670816 G A 0.920312 9.9346e-06
1:157684371 A G 0.048801 1.4405e-06
1:157694013 T C 0.343094 8.6776e-06
1:157694220 T C 0.121634 1.2149e-05
1:157718283 T A 1.626441 8.8128e-06
1:157738374 C G 0.058766 1.9197e-05
1:157739631 T C 0.028576 8.3263e-07
1:157755145 T C 0.032023 -2.5833e-05
1:157765649 T C 0.021283 3.5433e-06
1:157767519 T C 0.151337 3.6064e-06
1:157772175 A G 0.023727 7.7987e-06
1:157778198 T C 1.845862 -1.6505e-05
1:157778634 C T 0.841227 -8.8617e-06
1:157788052 C T 0.021854 -5.1345e-06
1:157791102 A G 0.021091 6.8106e-06
1:157799973 C T 1.395251 5.6941e-06
1:157800640 C T 0.036996 1.5071e-05
1:157806486 T C 0.055471 2.4633e-05
1:157812354 C G 0.033451 1.0471e-05
1:157816877 T C 0.254635 1.2916e-05
1:157818550 A G 0.088050 -1.6056e-05
1:157818633 T C 0.058681 -9.5920e-06
1:157829583 A G 0.034889 1.0800e-05
1:157832053 G A 0.029732 -8.3281e-06
1:157840112 A G 0.041099 -1.2577e-05
1:157840353 C T 1.246491 1.4936e-05
1:157841122 C G 0.056367 -3.9443e-06
1:157848031 A G 0.245605 -5.0714e-06
1:157879197 T C 0.082304 -2.5087e-05
1:157879294 T C 0.606473 -1.2190e-07
1:157884976 T C 0.658458 -2.4996e-06
1:157890029 C A 0.302839 5.4785e-06
1:157891524 G A 0.384819 1.5912e-05
1:157892325 C G 0.180104 6.3571e-06
1:157899324 T C 0.271435 -4.0185e-05
1:157905143 C T 0.244716 3.2736e-05
1:157910551 C T 0.641064 8.9883e-06
1:157930021 C A 0.279079 8.8957e-05
1:157931997 C T 0.042634 1.3883e-06
1:157938547 A G 0.704468 4.4580e-06
1:157940758 T C 0.262733 5.7884e-05
1:157941545 T C 0.849647 5.3535e-05
1:157949060 A G 0.049888 -1.6416e-05
1:157950912 G A 0.029716 5.1807e-06
1:157954910 G A 0.219587 -3.9378e-05
1:157955705 T G 0.544682 2.8747e-05
1:157958440 A C 0.060246 1.1062e-05
1:157962934 C A 0.036107 -3.5956e-06
1:157975608 A G 0.984086 -3.8225e-05
1:157977237 G A 0.040495 -1.5888e-06
1:157977753 A C 0.169426 -7.0691e-06
1:157978956 G A 0.501162 4.0282e-05
1:157979035 G A 0.210810 2.7390e-05
1:157980372 G A 0.115697 -4.7280e-05
1:157980895 G C 0.107615 8.1935e-06
1:157983779 T C 0.029362 4.3098e-05
1:157984869 C T 1.962053 -1.7132e-05
1:157986247 C A 0.440757 -2.7876e-05
1:157990740 A G 1.791452 -3.5359e-05
1:157990775 A G 0.117833 -6.7907e-06
1:157995576 C T 0.132560 -3.6583e-05
1:157998810 A G 1.815572 -2.1479e-05
1:158006541 A G 0.145903 3.8215e-06
1:158009616 A G 0.288330 -2.9008e-05
1:158009800 C G 1.961832 -1.7954e-05
1:158011107 T C 1.719421 -3.8453e-05
1:158019933 G A 0.058009 -1.2739e-05
1:158020230 C G 1.332119 -1.3295e-05
1:158022116 A G 1.354626 5.0630e-06
1:158023332 C T 0.197109 -2.2274e-05
1:158024083 A G 0.088329 2.7733e-08
1:158025336 A G 0.119024 -1.0917e-05
1:158026290 G A 0.404070 4.5361e-05
1:158026539 G A 0.282238 1.0054e-05
1:158027330 A G 1.920412 1.0941e-05
1:158031937 A G 0.154936 -4.0520e-05
1:158034283 G T 1.787947 3.6853e-05
1:158034344 C G 0.131135 1.1369e-04
1:158036047 C G 0.071953 1.2083e-05
1:158037459 T C 0.048431 9.9925e-06
1:158037981 C T 0.066708 3.1488e-05
1:158039727 A G 0.148889 1.7694e-05
1:158040193 A G 0.661681 -2.0955e-05
1:158042153 T C 1.810833 1.1454e-05
1:158042220 C T 0.052433 -3.1873e-05
1:158048609 A G 0.055526 2.4794e-05
1:158049646 C T 0.521215 -4.5550e-07
1:158053170 G A 0.253142 1.0246e-04
1:158055971 A G 0.846174 -1.1397e-05
1:158056651 G A 1.284857 -2.4467e-05
1:158057008 G T 0.368973 2.4972e-05
1:158058109 A C 1.050135 -1.5734e-05
1:158059929 C T 1.513152 -3.2702e-06
1:158060178 T C 0.291287 -1.7030e-06
1:158064439 A C 0.166764 9.8816e-06
1:158066834 G A 1.053709 -9.5124e-06
1:158067047 C A 1.063018 -1.8119e-06
1:158072061 T G 0.029449 -3.6059e-06
1:158073254 T G 0.617859 -7.7469e-06
1:158075448 T C 0.130580 -5.5073e-06
1:158079908 T C 0.141453 1.7400e-05
1:158082328 G A 0.042040 8.7671e-07
1:158082681 G A 0.816806 -2.3853e-05
1:158082710 A G 0.048399 9.6864e-06
1:158086321 A G 0.639707 2.0952e-05
1:158088128 G T 0.160909 3.8524e-05
1:158098047 G T 1.296678 3.1050e-05
1:158102014 C G 0.030004 1.6315e-05
1:158104102 A G 0.035698 -1.3356e-05
1:158106844 C T 0.435999 9.9215e-06
1:158113058 A G 0.840886 3.2682e-05
1:158115757 A G 0.360063 -3.7312e-06
1:158119588 A C 0.029303 -8.2087e-06
1:158124248 C T 0.070811 -8.9011e-05
1:158155497 C T 1.131787 1.7477e-05
1:158160982 C T 0.939884 1.2789e-06
1:158169751 T C 1.736030 -1.4544e-05
1:158184020 A G 0.186518 -2.6185e-05
1:158196724 G A 1.753002 -3.2744e-05
1:158217140 T C 0.089890 -2.6975e-05
1:158218370 G C 0.121767 2.4788e-05
1:158219965 T C 0.243895 -1.8889e-05
1:158220232 A G 0.046107 1.4432e-05
1:158225019 G C 0.121894 2.4747e-05
1:158236640 T C 0.030183 1.1259e-05
1:158240519 G A 0.090192 -2.5192e-05
1:158241711 T C 0.056468 1.2849e-05
1:158246898 C T 0.228918 1.6509e-05
1:158256296 C T 0.088751 1.6223e-05
1:158258557 C T 0.120683 1.1741e-05
1:158260229 A G 0.191354 -8.3308e-07
1:158267954 T G 0.030647 -6.2227e-06
1:158293942 G T 0.249779 2.0615e-06
1:158295629 G A 0.715487 -6.0977e-07
1:158295750 C T 0.086761 -1.4876e-04
1:158299756 A G 0.039800 1.7358e-05
1:158299840 T C 0.036928 6.6541e-06
1:158300604 T C 0.029939 5.1313e-06
1:158324425 G A 0.706908 1.0665e-05
1:158325891 C T 0.058191 3.1112e-05
1:158326898 C T 0.241379 1.1593e-05
1:158328294 T C 0.430338 4.0076e-06
1:158329313 G A 0.114458 3.1363e-06
1:158329511 C T 0.025885 -8.6190e-06
1:158334546 A G 0.132267 2.5064e-05
1:158334602 C T 0.210248 -2.2077e-06
1:158334930 A G 0.184032 1.8418e-06
1:158337244 A G 0.068123 -1.3961e-04
1:158361318 T G 0.087780 -1.2096e-05
1:158362440 G A 0.039151 8.3435e-06
1:158366125 G A 0.237607 -1.0096e-06
1:158368392 T C 0.157293 3.6424e-05
1:158368846 C T 0.636880 1.8748e-05
1:158369064 G A 0.198599 1.2312e-05
1:158372322 A C 0.030537 -5.0121e-06
1:158376800 T C 0.622880 -4.0356e-06
1:158380007 A G 0.133043 -1.6177e-05
1:158380428 G A 0.521468 -2.6503e-06
1:158386250 T G 0.026671 1.1875e-05
1:158392453 G A 0.933587 -8.3884e-06
1:158396503 C T 0.060181 -1.3900e-06
1:158404601 T C 0.124500 -3.3799e-05
1:158419779 C T 0.200238 -5.2403e-07
1:158424637 C A 1.823537 1.7897e-06
1:158429573 C A 0.078319 -7.4467e-06
1:158435278 A G 1.208619 2.0529e-06
1:158435928 A G 0.164589 1.6857e-05
1:158449749 G A 0.021358 4.2144e-06
1:158450314 G A 1.076845 2.8257e-05
1:158450382 T C 0.904521 2.1683e-05
1:158460760 G A 0.043686 2.3366e-06
1:158462840 A G 1.961836 8.3032e-06
1:158467487 C A 0.927683 2.3126e-05
1:158479080 A G 0.047230 4.0959e-05
1:158499882 G A 0.437135 -7.9134e-06
1:158500285 A G 1.097917 2.7964e-05
1:158517142 T C 0.469142 2.9479e-05
1:158517471 A G 0.021260 1.8396e-05
1:158518050 G A 0.247939 -3.3315e-05
1:158532183 T C 0.062580 2.7312e-05
1:158532198 G T 0.053650 -6.2818e-06
1:158532460 A G 0.023993 1.3031e-05
1:158549421 A G 0.172159 8.2174e-06
1:158549511 G A 0.924298 2.3426e-05
1:158551237 A T 1.929984 5.5716e-06
1:158569099 T C 0.021779 1.4136e-05
1:158576973 G A 0.038148 2.2792e-06
1:158577109 C A 0.512506 4.3919e-05
1:158577167 T A 0.250737 -1.1001e-05
1:158578865 C A 0.144754 4.9174e-05
1:158584091 G A 1.092152 1.5742e-05
1:158585820 C T 0.066789 -1.5427e-05
1:158589105 C T 0.025941 -5.3116e-06
1:158592716 G T 0.076660 -8.3758e-06
1:158592847 A G 0.026307 2.6225e-06
1:158597309 G A 0.374828 1.1199e-05
1:158605493 A G 0.024870 1.0265e-06
1:158609071 T C 0.025132 4.9846e-06
1:158612236 G A 1.116214 2.0337e-05
1:158612548 A T 0.531884 3.8165e-05
1:158612719 T C 0.034552 -4.8181e-05
1:158612756 A G 0.051479 2.6553e-05
1:158617185 A C 0.110692 -1.0560e-07
1:158624779 C T 0.298798 1.4508e-05
1:158625725 T C 0.044351 -7.5410e-06
1:158635750 C T 0.401853 9.2069e-06
1:158637728 C T 0.022903 7.1983e-06
1:158639029 G A 0.080055 -1.7445e-05
1:158640652 G A 0.069246 2.9906e-06
1:158646604 A G 0.029888 -4.5159e-06
1:158653509 G A 0.177225 1.8973e-05
1:158656758 G A 0.818669 -6.5213e-05
1:158664483 G A 0.066189 2.7715e-05
1:158676722 G A 0.430711 3.7220e-05
1:158679746 C T 0.082814 -2.2389e-05
1:158687163 A G 0.761711 1.7685e-05
1:158690435 A G 0.173645 7.4809e-05
1:158698362 G A 0.766177 1.0702e-05
1:158701010 C T 0.431659 2.3408e-05
1:158701321 A C 0.065764 -4.1939e-05
1:158701449 G A 0.873731 4.5263e-05
1:158705304 C T 0.237809 4.7157e-06
1:158707593 A C 0.186603 -3.3647e-05
1:158708286 G A 0.064744 1.8822e-05
1:158720758 C T 0.322599 9.6681e-06
1:158721920 T C 0.056315 1.5882e-05
1:158723868 G T 0.612130 -1.8757e-06
1:158725080 T C 0.250360 1.3169e-05
1:158728279 A T 0.968285 -2.1853e-05
1:158729346 G A 0.280946 -2.6889e-05
1:158729713 C T 0.506057 -2.1588e-05
1:158735892 G A 1.470473 -4.2500e-05
1:158735905 G T 0.034162 2.4374e-05
1:158736201 A G 0.021069 7.3608e-05
1:158736445 T C 0.647283 -1.5628e-05
1:158739586 A G 0.537918 1.2978e-05
1:158740990 C T 0.021007 6.8326e-05
1:158742406 G A 0.866879 -2.2731e-06
1:158745653 C T 1.151885 1.8326e-04
1:158746847 G A 0.134997 2.7845e-05
1:158748156 T C 0.043991 -3.7545e-06
1:158750132 G A 0.439131 3.5784e-05
1:158753003 A G 0.049947 -2.6931e-05
1:158755347 G A 0.538005 3.5869e-05
1:158768874 A G 0.042050 -9.5620e-06
1:158769817 A G 0.041852 -8.1029e-06
1:158769849 C A 0.339948 5.2120e-06
1:158770892 T C 0.113175 3.0217e-05
1:158775997 A G 0.175619 9.2258e-06
1:158778764 G T 0.514470 2.7009e-05
1:158785137 G A 0.958350 -5.2740e-05
1:158788542 G A 0.388804 -6.3315e-06
1:158788558 A C 0.062200 -2.8011e-06
1:158802720 A C 0.043501 7.1828e-06
1:158811125 T C 0.067607 -3.2030e-05
1:158811467 C T 0.228237 -7.2056e-05
1:158813264 T C 0.041547 1.7114e-05
1:158819413 C T 0.061372 2.7679e-05
1:158827484 G A 0.057136 4.1438e-05
1:158833331 C T 0.033348 -9.0677e-06
1:158842571 G A 0.599705 -4.5377e-05
1:158843257 A G 0.066556 -6.3646e-06
1:158844393 T G 0.090604 -4.1658e-05
1:158845316 G A 0.215792 -7.7079e-06
1:158845846 G A 0.026674 6.6508e-06
1:158849385 T C 0.316611 -5.7821e-06
1:158850285 T C 0.062407 1.5277e-06
1:158854489 C T 0.245186 7.6086e-05
1:158855026 C G 0.040401 1.7764e-05
1:158870085 C T 0.151012 7.8145e-05
1:158870793 G A 1.493505 -1.7968e-05
1:158871474 A G 0.902476 2.0845e-05
1:158871538 A G 0.032799 1.3734e-05
1:158875909 A G 0.034464 7.3817e-06
1:158879634 A C 0.040907 3.3530e-06
1:158884350 G A 0.032841 1.0366e-05
1:158885333 C T 0.026324 2.8433e-05
1:158887095 G A 0.068497 -1.2918e-05
1:158888419 A C 0.220801 5.8181e-05
1:158893087 C A 0.319535 1.8140e-06
1:158893147 T C 0.040096 2.1271e-05
1:158894859 G T 0.124007 -6.1400e-06
1:158897455 A C 0.656676 -5.9686e-05
1:158901127 C T 0.334327 3.3674e-06
1:158902276 C T 0.740246 -3.3650e-05
1:158907239 C T 0.337712 3.0603e-05
1:158907423 C T 0.151434 -1.6531e-05
1:158907812 A G 0.044990 3.5053e-05
1:158908886 T C 0.030852 5.1843e-05
1:158909164 A C 1.514009 7.2377e-05
1:158910297 C T 0.224069 -9.1417e-06
1:158922287 C T 1.767440 2.6548e-05
1:158930086 T C 0.024986 -1.7608e-05
1:158931327 T C 0.706337 -7.2153e-06
1:158938594 C T 0.135799 -8.8859e-06
1:158938633 A G 0.056234 -4.8697e-06
1:158941176 G A 0.107843 4.3756e-05
1:158941634 G A 0.953121 4.9123e-06
1:158943483 A G 0.034893 1.2013e-05
1:158943821 G A 0.191056 -3.5020e-05
1:158944584 T C 1.965779 -1.0331e-05
1:158947655 G A 1.730655 -4.6868e-06
1:158957835 T C 0.033971 8.8148e-06
1:158959450 C T 0.607680 3.8228e-06
1:158979191 A C 1.407773 -1.5659e-05
1:158979950 G A 0.240584 1.4872e-05
1:158980874 C T 0.089812 3.8256e-06
1:158983811 A C 0.151548 1.1772e-05
1:158986477 C G 1.601864 -3.4242e-05
1:158988319 T C 0.020660 3.4356e-05
1:158988992 A G 0.146883 -8.9450e-06
1:158990247 G A 0.261851 -5.9922e-06
1:158998665 A G 0.344045 2.8651e-05
1:158999119 C T 0.084560 1.0096e-05
1:159002389 A T 1.655160 -2.4355e-05
1:159005649 G A 1.646059 -2.0487e-05
1:159021506 T C 0.084619 5.1748e-06
1:159024668 T A 0.260724 1.7861e-05
1:159026659 T C 0.069610 -2.4850e-05
1:159032702 T C 0.031442 -1.0339e-05
1:159035656 T C 0.049051 3.7258e-05
1:159036276 A G 0.066484 -5.6302e-06
1:159047712 G A 1.890690 -1.3604e-05
1:159054382 A G 0.105915 1.1807e-05
1:159056296 G C 0.044578 2.7545e-05
1:159065857 A G 0.027687 9.1949e-06
1:159068491 T C 0.023974 1.6095e-05
1:159082285 G C 0.062365 -2.9478e-05
1:159088334 C G 1.328828 -8.8058e-06
1:159092667 C T 1.729912 1.0451e-05
1:159093732 A C 0.322924 1.8561e-05
1:159095575 G T 1.848631 -6.5689e-06
1:159108681 C T 0.112724 2.8834e-05
1:159111484 T C 0.020708 2.3648e-05
1:159112931 T C 1.745290 -3.3390e-06
1:159116681 C T 1.620764 -1.5063e-05
1:159127570 C T 1.841954 1.8491e-05
1:159128042 C T 0.043371 4.6985e-06
1:159130400 C T 0.052375 -4.5310e-05
1:159130719 G C 0.127558 -6.8379e-06
1:159132649 C A 0.176868 2.1953e-05
1:159133082 A G 0.026905 3.1317e-05
1:159146690 A C 0.522899 4.1635e-05
1:159147452 T C 0.432448 -3.1258e-05
1:159148513 T C 1.200160 4.9167e-06
1:159160805 C A 0.048957 -1.6321e-05
1:159160880 G A 0.649055 -4.3372e-05
1:159160891 C T 0.035986 1.4151e-05
1:159163314 T C 0.035886 -8.1479e-06
1:159165336 A G 1.463205 4.7087e-06
1:159167290 C A 0.483476 2.5991e-05
1:159168617 G C 0.061106 -1.3687e-05
1:159170533 A C 0.067312 -1.2773e-05
1:159173887 G A 0.165193 1.8274e-05
1:159174920 T C 0.785068 -5.2282e-06
1:159175354 A G 1.159568 2.6145e-06
1:159175494 T C 0.026765 4.2174e-05
1:159176490 T C 0.192383 -1.6075e-05
1:159188483 A G 0.083067 4.5679e-06
1:159189978 T C 0.117557 -1.3799e-05
1:159190860 G A 0.392398 -7.0249e-06
1:159196765 T C 0.389697 -5.0064e-05
1:159209865 A G 0.023461 1.4962e-05
1:159218266 C A 0.806448 -5.1502e-05
1:159219550 C T 1.937680 -2.9008e-05
1:159233075 G A 1.486991 -1.3200e-05
1:159248341 T G 0.086832 -2.6835e-07
1:159249745 T G 0.086745 -6.1667e-06
1:159253133 C T 0.048343 -7.3532e-06
1:159259029 G T 0.083064 -4.3163e-06
1:159259492 G A 0.054137 5.9100e-07
1:159266774 G T 0.084869 -1.2387e-05
1:159272060 C T 0.576251 3.7097e-05
1:159276231 C T 0.079854 -1.4100e-05
1:159277689 A C 0.023373 1.6964e-05
1:159278251 C G 1.441591 -7.1951e-06
1:159282664 C T 0.169835 -1.7095e-05
1:159283494 C T 0.106528 -1.2882e-06
1:159283746 C T 0.155524 -1.6787e-06
1:159287762 T G 0.079990 1.1841e-05
1:159292850 A G 1.476471 2.1890e-05
1:159314387 T C 0.107768 1.4126e-07
1:159328983 C G 0.044757 -1.7756e-05
1:159336134 C T 0.047785 -5.7433e-06
1:159357684 C T 0.625636 -2.9455e-05
1:159359023 A G 0.061963 -3.1730e-05
1:159359030 C T 0.078017 1.8000e-05
1:159377328 A G 0.048158 2.6452e-06
1:159401992 T C 0.053767 2.2103e-05
1:159409857 G A 1.275989 2.9148e-05
1:159409884 A G 0.259371 1.1630e-05
1:159410340 A T 0.283718 -4.9304e-05
1:159410975 A G 0.548769 2.6906e-05
1:159413707 G A 0.032695 9.6629e-06
1:159436349 C A 0.035318 6.4532e-09
1:159447163 T G 0.043316 2.3116e-05
1:159448363 T G 0.070665 3.0461e-06
1:159453937 T C 0.434827 -1.6665e-05
1:159456133 T A 0.099585 -6.5712e-06
1:159478603 A G 1.950501 1.4032e-05
1:159499909 G A 0.150340 3.5600e-06
1:159500836 G C 1.950410 1.9201e-05
1:159505101 A G 0.380716 -2.9041e-05
1:159506040 G A 0.045588 -4.5290e-06
1:159535940 C G 0.251935 9.1386e-06
1:159550605 T C 0.046578 1.5942e-06
1:159552584 A G 0.184921 7.2194e-06
1:159553614 G A 0.049194 5.1078e-06
1:159554632 T C 0.091143 1.9916e-05
1:159554851 G A 1.632865 1.7894e-05
1:159559088 G A 0.039226 -1.6323e-05
1:159580403 A G 0.424473 -2.0028e-05
1:159580873 G A 0.303287 5.2455e-06
1:159583346 T C 1.100082 -2.8747e-05
1:159583483 T C 0.057698 2.7199e-05
1:159585573 G A 0.443253 1.9901e-05
1:159590738 A C 0.020507 -3.8935e-06
1:159604428 A C 0.264652 -2.2849e-05
1:159605749 T C 0.159588 -7.9774e-06
1:159611810 T C 0.181150 2.4584e-05
1:159616629 G A 0.499617 -7.3368e-05
1:159623545 A G 0.097125 -2.2785e-05
1:159628674 C T 0.023727 -1.0456e-05
1:159629194 G A 0.701741 -3.5921e-05
1:159647988 A G 0.611497 -6.9062e-05
1:159648693 T C 0.080273 -2.3061e-05
1:159670262 T C 0.042978 2.7163e-05
1:159670967 C T 0.171354 -3.5594e-06
1:159674933 T C 0.774039 1.2831e-04
1:159677288 G A 0.094479 1.5141e-05
1:159677904 T C 0.045098 -2.3456e-05
1:159680817 G T 0.035899 -1.1774e-05
1:159685136 G A 0.111225 -1.9325e-05
1:159691559 A G 0.676777 5.1814e-05
1:159692372 G A 0.614578 -2.9805e-05
1:159692573 C T 1.402804 5.3133e-06
1:159698549 A G 0.658085 5.0185e-05
1:159700039 G A 0.113883 -1.9182e-05
1:159713091 A G 0.028070 -1.3939e-05
1:159714427 C G 0.039382 -1.0741e-06
1:159717600 A G 0.037402 1.7231e-05
1:159722056 T C 0.677599 -4.3728e-05
1:159722353 G A 0.042017 1.1262e-05
1:159723800 T C 0.046636 -9.3179e-06
1:159724520 T C 1.202393 -2.7404e-05
1:159725183 T C 0.020533 -2.2747e-05
1:159726586 T G 0.043380 -1.4917e-06
1:159733697 A G 0.043387 2.9702e-07
1:159736755 G A 0.359443 4.5202e-05
1:159740174 T G 0.031222 -3.4794e-06
1:159742091 C T 0.242677 1.7545e-05
1:159742339 G A 0.184499 -1.0536e-05
1:159743181 A C 0.901518 -2.5772e-06
1:159747698 T G 0.223151 -7.8334e-05
1:159749961 T G 0.036025 -3.1472e-05
1:159752066 A G 0.181322 -2.3408e-06
1:159753183 G A 1.260663 -3.2431e-05
1:159753772 C T 0.074742 -6.0056e-05
1:159757201 T C 0.056490 2.4753e-06
1:159759058 T C 0.100760 -1.9846e-05
1:159761433 T C 0.176274 9.0081e-06
1:159762290 A G 0.414573 -4.4546e-06
1:159772535 G A 0.035587 8.3840e-06
1:159773882 C T 0.995368 -1.0519e-05
1:159775367 T C 0.050495 1.4237e-05
1:159779629 G T 0.066737 5.9502e-06
1:159782065 A G 0.027320 -8.9161e-08
1:159782181 A C 0.383348 9.5166e-06
1:159782368 T C 0.054114 -2.3184e-05
1:159785284 G C 1.413567 -1.3431e-06
1:159785370 C T 0.102857 2.0888e-05
1:159785425 G A 0.384079 1.2475e-05
1:159785477 A G 0.281491 7.1937e-07
1:159796430 A G 0.104480 -3.0991e-06
1:159798306 T C 0.984079 1.0203e-07
1:159798503 A G 0.985076 -1.2396e-05
1:159798744 A G 0.047662 1.6143e-05
1:159799910 A G 0.246946 -3.2558e-05
1:159800098 G A 0.056880 4.5666e-06
1:159808661 A C 0.303657 1.7590e-05
1:159812098 C A 0.186297 -1.4455e-06
1:159813567 A G 0.244865 1.5477e-05
1:159817142 A G 1.504706 6.5320e-06
1:159817278 T A 1.171133 -2.0160e-05
1:159819217 C T 1.036545 -3.2188e-05
1:159820026 T C 1.700173 2.2645e-05
1:159820508 C T 0.253392 7.8108e-06
1:159824967 C G 1.748679 1.3660e-05
1:159827011 T C 0.485780 -2.3992e-06
1:159827747 A G 0.046221 -1.0669e-05
1:159828613 T C 0.031121 3.0711e-06
1:159831173 A G 0.085670 2.0840e-05
1:159836329 T C 0.044951 -1.8738e-05
1:159838747 A G 0.090484 1.2690e-06
1:159853160 G A 0.086563 1.0856e-05
1:159854251 C T 0.138516 3.4866e-05
1:159854392 A C 1.517602 8.8881e-06
1:159858750 A G 0.225884 6.6565e-06
1:159859392 T C 0.807526 -4.1008e-05
1:159862686 G C 0.020741 -1.6032e-05
1:159866766 A G 0.049259 8.9855e-06
1:159868179 C A 0.022432 -1.4375e-05
1:159873288 T C 0.045455 -1.4331e-05
1:159880660 C T 0.621783 1.6998e-05
1:159882614 C A 1.841824 -2.9013e-05
1:159883709 A G 0.122527 -2.8032e-05
1:159884109 G A 1.345810 -5.8712e-05
1:159885500 A G 1.060165 -4.9525e-05
1:159885682 T C 0.038583 -1.3527e-05
1:159890459 C T 0.867794 2.3407e-05
1:159892088 A G 0.834499 -4.3889e-05
1:159895122 T C 0.054958 1.4473e-05
1:159896482 T C 0.121167 2.3935e-05
1:159897559 T G 0.110316 1.1547e-05
1:159897638 C T 0.050859 2.7454e-06
1:159902786 G C 0.686732 -1.8520e-05
1:159904539 G A 0.100952 3.8660e-06
1:159908393 G A 0.792040 -1.5713e-05
1:159908462 G A 0.051209 -1.2203e-05
1:159912090 T C 0.096794 1.1232e-05
1:159912209 C T 0.027872 6.5331e-06
1:159912346 G A 0.957515 -1.8933e-06
1:159913683 A G 0.028550 5.3778e-07
1:159919448 C T 0.057889 -4.5081e-05
1:159923628 C A 1.834947 -1.2027e-05
1:159924568 A C 0.247575 4.0769e-06
1:159925431 T C 1.378122 1.4366e-05
1:159935277 G A 1.843905 -1.0482e-05
1:159938993 A G 0.103724 -4.2720e-05
1:159940997 C T 0.026489 3.9437e-06
1:159943981 T C 0.020520 -1.1430e-05
1:159947480 C T 0.078669 1.5994e-05
1:159948285 A G 0.045419 -1.4328e-05
1:159950131 A G 1.428611 3.6164e-06
1:159954596 T C 0.028898 6.8842e-06
1:159955035 C T 0.054540 5.7054e-05
1:159958028 C T 0.633209 3.1812e-06
1:159962063 C T 0.534484 -5.4060e-05
1:159962881 C G 0.156124 -1.2542e-05
1:159969108 G A 0.024762 1.2299e-05
1:159970957 C G 0.320201 1.1158e-05
1:159971784 A G 0.396439 4.4140e-05
1:159971877 C T 0.130511 -5.8092e-07
1:159975657 G C 0.054374 3.1808e-05
1:159979854 T C 0.109495 7.5225e-05
1:159981305 T G 1.021322 -1.3781e-05
1:159984431 C T 0.525574 -4.0226e-05
1:159987188 A G 0.043673 -1.3269e-05
1:159988685 A G 0.348751 4.2956e-05
1:159991622 G T 0.559782 -1.6671e-05
1:159992178 T C 0.096839 -5.9690e-05
1:159992494 G A 0.375026 -1.2373e-05
1:160000435 T A 0.379109 -5.0389e-06
1:160001350 A G 0.053456 4.6609e-05
1:160011512 A G 0.150103 -7.1286e-06
1:160012270 T C 0.033055 5.5249e-06
1:160014637 C A 0.034240 4.4424e-05
1:160017432 T C 0.096414 1.9456e-05
1:160024883 C T 0.991067 4.5390e-06
1:160029857 T G 0.044536 1.0911e-05
1:160032949 A G 0.066231 2.7005e-05
1:160039278 T G 0.570048 -3.1917e-05
1:160044622 C T 1.386549 1.0080e-05
1:160046913 G A 0.038966 1.3267e-05
1:160058000 T C 0.182201 1.1192e-05
1:160058612 T C 0.677881 1.1286e-05
1:160076135 T C 1.088546 1.3899e-05
1:160077169 C T 0.229262 8.4004e-06
1:160077948 T C 1.020923 3.4908e-06
1:160082501 A G 0.079743 -4.2189e-05
1:160083012 T C 1.690355 -3.5969e-05
1:160086650 T C 0.065283 -1.3913e-05
1:160086772 G T 0.022649 -5.9928e-06
1:160088819 C A 0.076235 -2.1672e-05
1:160093648 A G 0.249692 2.7934e-06
1:160094695 G T 0.056393 4.7403e-05
1:160096178 C T 1.302131 -2.5834e-06
1:160100264 T C 0.049684 -9.4735e-06
1:160102185 A G 0.144439 -6.3910e-06
1:160108803 T C 0.254775 1.0153e-05
1:160114070 A C 0.341341 4.4763e-05
1:160118077 C A 0.172665 2.1594e-06
1:160120335 G A 0.454497 -4.4488e-05
1:160121899 G A 0.270936 2.7255e-06
1:160123776 G C 0.033091 8.8612e-06
1:160124875 A G 1.419922 -1.5440e-06
1:160126157 C T 0.104564 -1.0600e-06
1:160126188 A G 0.794367 4.4861e-05
1:160127880 G C 1.250039 -2.4647e-05
1:160128045 C A 0.428540 -1.9730e-06
1:160128671 A G 0.989188 1.4037e-05
1:160131429 A G 1.704435 -4.0743e-05
1:160133607 G A 0.145355 -1.0570e-05
1:160134056 A G 0.235089 3.6519e-05
1:160136208 A G 1.441036 1.0727e-05
1:160138007 C T 0.151424 -4.1012e-05
1:160141636 T C 1.026684 3.2753e-06
1:160145688 G C 1.380190 -1.0880e-05
1:160146173 C T 0.616895 2.4787e-05
1:160146576 G A 0.327851 -1.6562e-04
1:160147148 G A 0.629015 -8.3967e-05
1:160148810 C T 0.303040 2.1074e-06
1:160150263 T C 0.072009 3.0881e-06
1:160150931 C T 0.107661 1.6000e-05
1:160158134 C T 0.230548 8.0579e-06
1:160158873 T C 0.070149 9.4749e-06
1:160159090 G A 1.241392 5.9836e-06
1:160159156 A G 0.328835 -7.3033e-06
1:160160801 C T 0.063953 -6.8319e-05
1:160160865 T C 0.039907 -1.1989e-05
1:160162959 A G 0.753398 1.4909e-04
1:160163446 T C 1.031131 2.3701e-05
1:160166235 C T 0.304981 -7.3890e-05
1:160170393 C A 0.062080 -2.7185e-05
1:160183100 A G 0.023623 -1.6517e-05
1:160196722 T A 1.144511 -4.3275e-05
1:160206394 A G 1.042621 -1.0160e-05
1:160209273 T C 0.064387 8.8424e-06
1:160212452 A G 0.201900 2.7060e-05
1:160229792 C A 0.246339 2.5415e-05
1:160241351 C T 0.025139 -2.3355e-05
1:160242537 T C 0.041615 1.3783e-06
1:160246485 T C 1.019092 -9.1894e-06
1:160255201 A C 0.025058 7.4079e-06
1:160256004 A C 1.119872 -4.4323e-05
1:160265668 C G 0.097222 -1.8394e-05
1:160266209 C G 0.059791 -9.8015e-07
1:160266349 G A 0.149727 -1.4768e-05
1:160266632 G T 0.160266 -3.2402e-06
1:160275434 G A 1.891628 -4.2347e-05
1:160281924 A C 0.096722 -1.6149e-06
1:160303416 A G 1.092496 -4.4797e-05
1:160303542 A C 0.050826 -1.5754e-05
1:160308963 A G 0.229253 3.0440e-05
1:160309476 T C 0.036603 -7.5034e-06
1:160312625 T C 0.100656 -8.8746e-05
1:160314931 C A 0.100023 -8.2859e-05
1:160318273 C A 0.101997 3.1632e-06
1:160318940 G A 1.021734 -1.6112e-05
1:160319055 C T 0.385779 -2.6682e-05
1:160319589 G A 0.051339 5.3930e-06
1:160321065 G A 0.117298 -8.9737e-05
1:160321359 T C 0.114552 -7.4449e-05
1:160322456 G C 0.084236 1.8749e-06
1:160324855 G A 0.041741 8.6116e-06
1:160325921 C T 0.141307 -8.3208e-05
1:160341110 A G 0.055351 -3.0751e-05
1:160347420 T C 0.027551 -1.1980e-05
1:160348664 G A 0.068130 -7.8984e-06
1:160365195 T C 0.749036 9.4569e-06
1:160376539 G T 0.078153 -4.6563e-06
1:160376877 G A 0.130771 -3.2630e-05
1:160377435 G C 0.763762 1.3418e-05
1:160385104 A G 0.132644 5.7343e-06
1:160391398 C T 1.009621 -2.4766e-05
1:160394937 C A 0.592155 4.3378e-06
1:160396166 T C 0.027375 7.4938e-06
1:160397628 A G 0.110946 8.8358e-07
1:160400447 G A 0.054679 -1.9409e-05
1:160402539 C T 0.419711 -5.7466e-05
1:160411416 T C 0.050781 3.5853e-05
1:160414789 C T 0.045954 8.0465e-05
1:160417485 T C 0.039852 2.1160e-05
1:160423036 T C 1.911490 -7.8894e-05
1:160427572 A G 0.033968 -1.7690e-05
1:160428188 G A 0.516914 9.2093e-07
1:160430247 T C 0.028547 1.1030e-05
1:160441806 G A 0.025327 -2.4102e-06
1:160452433 G T 0.054144 -1.1092e-05
1:160458782 G A 1.398665 -2.9273e-05
1:160461637 C T 0.025444 1.6983e-05
1:160463406 G A 0.413573 4.5103e-06
1:160465416 C T 0.134786 -3.2403e-06
1:160470258 T C 1.459495 3.3780e-05
1:160470756 C T 1.144988 1.7683e-05
1:160471813 G A 0.043182 1.9822e-05
1:160473163 T G 1.143553 4.4773e-05
1:160490634 C T 0.020721 -7.3648e-06
1:160503839 C T 1.886717 -1.3593e-05
1:160508002 C T 0.038930 4.0304e-05
1:160510182 C T 0.080230 -1.8806e-05
1:160512224 A G 1.822382 -5.8141e-06
1:160513173 A G 0.622536 -4.4287e-05
1:160513456 A G 1.846836 -8.3315e-06
1:160519413 T C 0.621092 -4.1003e-05
1:160520319 A G 0.047360 1.3831e-05
1:160537945 A G 0.118161 1.1787e-05
1:160541308 C T 1.199527 3.0380e-05
1:160543056 C A 1.838192 -1.7395e-05
1:160561877 C T 0.041475 1.0788e-05
1:160576892 C T 0.020520 -5.5533e-06
1:160577620 G A 1.863039 -1.8374e-05
1:160578699 C T 0.032822 1.2489e-05
1:160580549 T G 0.176975 4.3459e-06
1:160581959 C T 0.053764 -6.5923e-06
1:160588242 C T 0.908422 4.3027e-06
1:160589100 T C 0.139843 -7.7938e-06
1:160595281 T C 0.038820 3.8751e-05
1:160596063 A C 0.156050 1.9399e-06
1:160598103 A G 0.028109 -8.3250e-06
1:160600521 C T 0.036925 1.1053e-05
1:160602520 A C 1.022263 3.9288e-05
1:160603698 C T 0.074768 1.2850e-05
1:160606092 G T 0.171396 -2.7896e-06
1:160606704 T C 0.034730 -2.0021e-05
1:160609477 A G 0.297327 -2.4056e-05
1:160610990 G T 0.034474 2.3002e-05
1:160613181 C T 0.554127 -1.0615e-05
1:160613956 T C 0.125140 -3.5754e-05
1:160615211 A G 0.188174 7.5525e-06
1:160615258 C T 0.470320 -1.4799e-05
1:160615432 G A 0.064647 -1.0318e-05
1:160615677 T C 0.060307 -6.8739e-06
1:160616703 T G 0.421425 3.3339e-05
1:160623094 A G 0.128606 -2.1500e-05
1:160626061 G A 0.694081 2.7115e-05
1:160626383 G T 1.065098 1.2045e-05
1:160630143 C T 0.703000 2.7735e-05
1:160634341 G T 0.194675 -1.5287e-06
1:160636780 T A 1.962559 -2.8746e-05
1:160642451 C T 0.380687 -6.9373e-06
1:160646444 G A 0.077890 -1.3446e-05
1:160647555 A G 0.046772 -1.0767e-05
1:160648396 G A 1.522474 -1.1599e-05
1:160648481 G T 0.066007 -1.9835e-05
1:160649926 G A 0.217094 -6.7905e-07
1:160650064 T C 0.038638 2.6585e-07
1:160650141 A G 0.035905 1.0485e-05
1:160651457 C T 0.105892 -1.7334e-05
1:160651750 G A 0.463342 6.7179e-06
1:160654758 G C 0.277041 -6.1870e-06
1:160660312 C T 0.786454 3.1942e-06
1:160673348 C A 0.295815 1.8037e-05
1:160674460 C T 0.348206 -1.4859e-05
1:160676674 T C 1.950423 3.0864e-05
1:160677787 C A 0.080724 -2.4451e-06
1:160678554 G C 0.025295 1.1788e-05
1:160679935 T C 1.369648 1.3410e-05
1:160680849 T C 0.055520 3.1677e-05
1:160681508 A G 0.047925 -1.1443e-05
1:160681775 G A 1.135098 -1.5480e-06
1:160681863 T G 0.716234 2.2297e-05
1:160682585 A G 0.056253 -3.7124e-06
1:160684535 C A 1.350900 -1.1061e-05
1:160689145 G A 1.949722 5.8289e-05
1:160692700 C T 0.038849 -4.7991e-07
1:160692819 C G 0.540966 -5.5884e-06
1:160694561 A G 0.034919 3.1063e-05
1:160694817 T G 0.087774 -3.4181e-05
1:160695525 T C 0.618810 5.9374e-06
1:160695534 A G 0.049074 8.9746e-06
1:160700126 T C 0.060210 6.0502e-06
1:160702791 A G 0.676966 1.7279e-05
1:160703099 G T 0.502590 6.6937e-06
1:160710243 A G 1.005096 -6.9841e-06
1:160714724 G A 0.657264 1.6382e-05
1:160722308 C G 0.040845 1.1212e-05
1:160723448 G T 0.620709 5.8413e-06
1:160732784 A G 1.356223 -1.1024e-05
1:160732855 C T 0.056234 8.6822e-06
1:160733764 T C 0.260906 -1.3174e-05
1:160735814 G A 1.312245 -4.0573e-06
1:160739713 A C 0.041800 -1.9440e-05
1:160744326 A G 0.058373 9.4621e-06
1:160744522 T C 0.119537 -2.4165e-06
1:160746013 C A 0.034010 1.7985e-05
1:160759422 T C 0.247114 -1.0850e-05
1:160764402 T C 0.594064 -2.1892e-05
1:160765648 G T 0.131544 2.9816e-05
1:160768033 T C 0.727247 7.6912e-06
1:160781278 G T 0.063342 -3.9593e-06
1:160783557 A C 0.042387 -1.3097e-05
1:160787057 T C 1.031517 -3.0383e-06
1:160790248 G A 0.985193 -8.7546e-06
1:160790249 C T 0.035107 -1.6416e-06
1:160793560 G A 0.844953 -3.8246e-06
1:160798126 G A 0.887117 -8.4336e-06
1:160802150 C G 0.036509 -2.0739e-05
1:160805118 G A 0.047662 -1.0725e-06
1:160806019 G C 0.051424 1.4466e-06
1:160807153 C T 1.149957 2.8669e-05
1:160811830 G A 0.859472 -2.3994e-05
1:160814420 C A 0.187959 -2.3332e-05
1:160824044 A G 0.085515 -1.4165e-05
1:160830268 G A 0.377905 -2.9321e-05
1:160836763 G A 0.039447 -1.3945e-05
1:160852046 C T 1.359303 9.7503e-06
1:160859650 T C 0.249546 1.7560e-05
1:160876839 C T 0.813115 2.5636e-05
1:160884371 T C 0.065371 -2.2078e-06
1:160895391 A G 0.439887 -1.4778e-05
1:160899783 A G 1.341983 9.3510e-06
1:160905683 T C 0.042605 1.1389e-05
1:160917902 C T 0.576322 3.5917e-06
1:160920171 C T 0.029638 1.2763e-05
1:160920441 G A 0.143842 5.9135e-06
1:160920966 T C 1.114169 2.1728e-07
1:160922607 T C 0.128895 2.8236e-05
1:160925455 A C 0.358962 -1.2141e-05
1:160926937 C T 1.678157 -2.6376e-06
1:160929890 T C 1.560512 -4.0056e-06
1:160929936 C T 0.041027 1.0917e-05
1:160933485 C A 0.615402 2.6187e-05
1:160942839 T C 0.040411 -2.0605e-05
1:160945592 A G 0.031494 -6.5800e-06
1:160952709 T C 1.565540 1.4850e-05
1:160968609 A G 0.554196 1.7192e-05
1:160975049 G A 0.276376 -1.6812e-05
1:160977383 C T 0.027330 -5.6655e-06
1:160977608 T C 0.047532 -3.0953e-05
1:160984108 G C 1.050794 5.0197e-06
1:160986589 C G 0.040193 -2.7609e-05
1:160990906 A G 0.540219 1.9103e-05
1:160994613 T C 0.027710 -7.7955e-06
1:161002641 A G 0.056675 1.6393e-05
1:161008535 G C 0.243684 -7.3545e-06
1:161009523 A G 0.538658 1.7302e-05
1:161016801 G T 0.064563 1.8721e-05
1:161016890 G A 0.043163 -2.0275e-05
1:161017761 T C 0.062794 1.7742e-05
1:161019040 C G 1.238445 1.3609e-05
1:161019621 T C 0.699180 -3.7220e-06
1:161036472 A G 0.237581 -6.4000e-07
1:161043764 A G 1.505729 9.5695e-06
1:161049383 T G 0.043828 -1.3186e-05
1:161049499 A G 0.020533 -1.4704e-05
1:161053773 C T 1.745573 1.2244e-05
1:161054054 C T 0.583619 -3.0855e-06
1:161056989 A G 0.224855 -1.0810e-05
1:161057909 G A 0.598537 -6.3247e-06
1:161062201 G A 0.033111 4.9526e-06
1:161064008 C T 0.159428 -9.2256e-06
1:161068119 T C 0.109151 1.5002e-05
1:161068836 C A 0.608677 -8.3582e-06
1:161069544 A G 0.105519 1.3480e-05
1:161070250 A C 0.055319 2.3017e-05
1:161075230 T C 0.797253 -9.3243e-06
1:161084146 A C 0.053465 3.6397e-05
1:161093137 G A 0.069032 2.9623e-05
1:161094190 G A 0.159633 -6.6746e-06
1:161107181 G A 0.759082 -1.2002e-05
1:161116022 T G 0.551368 -4.6247e-06
1:161125072 C G 0.163294 5.6468e-05
1:161132777 A G 0.130398 2.0080e-05
1:161132821 A C 0.085427 2.0931e-05
1:161135421 T C 0.196960 3.5614e-05
1:161136320 T G 0.043202 -9.0160e-07
1:161139738 A G 0.129960 9.3134e-06
1:161143312 C T 0.594892 -4.1461e-06
1:161159158 T G 0.222394 4.4735e-05
1:161161284 C G 0.160032 -3.3266e-05
1:161162669 G T 0.021747 7.2834e-06
1:161163037 C T 1.214844 1.4265e-05
1:161167698 G T 1.179338 1.2296e-05
1:161168004 T C 0.422499 -1.4556e-05
1:161172233 A C 0.158520 -4.0304e-05
1:161176519 A G 0.178485 1.8754e-05
1:161176764 A C 0.023750 -1.4248e-05
1:161178684 C T 0.744190 2.9020e-05
1:161181134 T C 0.072437 4.1875e-06
1:161182208 G C 0.202809 4.4781e-05
1:161184875 G A 0.367694 -2.3714e-06
1:161184976 A G 0.046970 2.0937e-05
1:161185058 T G 0.539696 6.6257e-07
1:161188936 C T 0.294663 5.0914e-06
1:161192511 G C 0.346320 8.6886e-06
1:161198413 A C 0.025636 1.6354e-05
1:161200487 A C 1.252665 4.7970e-06
1:161202556 C T 0.050606 -1.7210e-05
1:161202605 A G 0.692513 2.5012e-05
1:161205966 T G 0.081467 -7.9749e-06
1:161212453 T C 0.328679 4.3231e-05
1:161212569 A G 0.543095 -2.2294e-05
1:161217693 A C 1.235744 1.2795e-05
1:161219555 G C 0.320678 6.5106e-06
1:161226741 A G 0.327897 3.8713e-05
1:161227624 A G 0.360556 5.4114e-07
1:161229651 G A 1.098430 -7.2709e-06
1:161229684 T C 1.326027 3.4774e-05
1:161231221 T C 0.051521 -6.1507e-06
1:161240852 C T 1.950767 1.0406e-05
1:161245487 C G 0.116837 6.6425e-06
1:161246090 A G 0.022575 4.5827e-05
1:161246613 G A 0.273477 -1.2119e-06
1:161246656 C T 0.145861 2.3971e-05
1:161249787 A G 0.650389 -8.9635e-06
1:161253067 T G 0.795847 2.7519e-06
1:161254246 G A 0.047321 1.5200e-06
1:161254847 A G 0.067763 6.3855e-06
1:161255778 A G 1.465370 3.4630e-05
1:161257359 A G 0.230489 -1.2579e-05
1:161261242 T G 0.114880 8.7628e-06
1:161262428 T C 0.510559 -3.1029e-05
1:161266998 G T 0.042832 1.6333e-05
1:161270636 T C 0.050567 8.3908e-06
1:161272441 G A 1.152697 -2.4782e-05
1:161272581 T C 0.051365 2.4520e-05
1:161274311 A G 0.254878 2.7232e-05
1:161275729 A G 0.057302 1.3878e-05
1:161282384 C T 0.731690 -3.0231e-05
1:161282538 A G 0.028641 -7.2343e-06
1:161291412 C T 0.120589 3.4126e-05
1:161299064 T C 0.050210 -2.1699e-07
1:161300331 A G 0.048149 -1.7011e-05
1:161302257 G A 0.054260 1.0543e-05
1:161306983 G T 0.135500 -3.0873e-07
1:161316886 G A 0.229305 5.2867e-05
1:161325836 T C 0.042154 -2.3937e-05
1:161338460 G A 0.117087 4.3302e-05
1:161344446 G A 0.288784 -3.1941e-07
1:161352932 A G 0.083655 -1.3525e-05
1:161358828 C T 0.633352 6.9701e-05
1:161368998 A G 0.132650 4.3714e-05
1:161372608 C T 0.239266 4.8765e-05
1:161383798 A G 0.028336 -5.6079e-06
1:161388413 C A 0.370641 1.0725e-04
1:161388640 C G 0.072093 3.9637e-05
1:161388960 C T 1.050112 3.7175e-05
1:161390656 A G 0.284120 -6.8084e-06
1:161390707 A G 0.021215 -1.1335e-05
1:161395555 C G 0.758059 1.6339e-05
1:161399818 G A 0.229957 7.1527e-06
1:161403307 T G 0.206100 1.4998e-07
1:161408083 T G 0.124984 8.4170e-06
1:161409805 A G 0.124279 -9.8744e-06
1:161450153 A G 0.123757 1.3007e-05
1:161452866 T G 0.073473 5.0921e-05
1:161456186 T G 1.320081 3.1497e-05
1:161463936 G A 0.105983 -1.8148e-05
1:161468609 C A 0.043660 1.0165e-05
1:161472158 G A 1.366911 -1.4531e-06
1:161475114 G C 0.024899 -2.4376e-05
1:161479745 G A 1.067546 -5.1531e-06
1:161481752 C A 0.446431 2.1772e-05
1:161491343 A G 0.188339 1.9072e-04
1:161492587 T C 0.748491 -2.3592e-05
1:161496178 A G 0.188034 1.3502e-04
1:161496900 A G 1.515116 1.3543e-04
1:161501932 A G 0.028554 -5.4757e-05
1:161502849 G A 0.205211 5.0182e-04
1:161513406 G T 0.199537 3.4309e-05
1:161515326 T C 0.235206 1.8627e-05
1:161519440 T C 0.079354 -2.3169e-05
1:161520931 T C 0.236608 1.4660e-05
1:161524096 A C 0.019936 6.2966e-06
1:161599779 C G 0.678816 -3.7170e-04
1:161620244 T A 0.048902 3.1058e-06
1:161647360 C T 0.028573 -1.1804e-05
1:161648542 T C 0.042225 -4.2152e-05
1:161650460 T C 0.040605 6.9920e-06
1:161651064 C T 1.394809 -3.5690e-05
1:161651608 G A 0.042910 -2.3421e-05
1:161652717 T C 0.925109 -4.0127e-05
1:161653328 C T 0.044491 2.8188e-05
1:161653554 T C 0.074037 -1.1133e-05
1:161653708 T G 0.043053 2.2403e-06
1:161655516 T C 0.649532 3.0741e-05
1:161656631 A G 0.178121 -7.1035e-06
1:161671306 T G 0.211206 2.5614e-05
1:161671774 T C 0.119962 -1.0711e-05
1:161671995 A G 1.555004 4.2082e-05
1:161673508 T C 0.082275 -1.0259e-05
1:161673859 G C 0.051615 7.6646e-05
1:161674531 T G 0.020312 3.5365e-05
1:161675110 A G 0.069779 2.6471e-05
1:161677350 G A 1.332512 1.6817e-04
1:161677735 C T 0.230632 2.0978e-05
1:161678182 G T 0.123754 4.8053e-05
1:161678254 G A 1.101445 7.4881e-05
1:161680518 A T 0.123530 3.8722e-05
1:161681780 G A 0.416254 -9.9831e-05
1:161683136 A G 0.972995 4.1594e-05
1:161684413 T C 0.080425 -1.0217e-05
1:161684513 T C 0.024149 1.3730e-05
1:161684981 T A 0.284896 -4.2578e-06
1:161687976 A G 0.082395 -2.3011e-06
1:161688739 C T 0.122718 3.4078e-05
1:161693199 T C 0.087647 3.8877e-06
1:161694857 A G 0.236134 1.1431e-05
1:161696782 C G 1.022672 6.2484e-05
1:161697072 C G 0.160500 -3.5990e-05
1:161697149 T G 0.055494 9.9864e-06
1:161697319 A G 0.178705 7.8045e-06
1:161700679 G A 0.436700 -3.6531e-05
1:161701708 A C 0.049100 -2.5966e-05
1:161709133 T C 0.058334 -3.0170e-05
1:161709211 G A 0.132631 2.8716e-05
1:161721707 T C 0.664112 1.0414e-05
1:161722204 T C 0.095138 6.6345e-06
1:161727927 T C 0.128606 2.6230e-05
1:161733707 A G 0.101796 -5.4506e-05
1:161735118 C G 0.139256 -2.7619e-05
1:161736209 C T 0.039317 1.0056e-04
1:161736706 T C 0.246293 -2.0004e-05
1:161738238 C A 0.432649 -3.8659e-05
1:161740310 C T 0.603925 -1.5041e-05
1:161741911 A G 0.043244 -3.4436e-05
1:161745306 C T 0.175739 1.8981e-05
1:161747041 A G 0.023724 2.5182e-06
1:161751741 G A 0.595372 8.1493e-05
1:161761276 C G 0.137052 -2.5760e-05
1:161761312 T C 0.136471 -2.5537e-05
1:161780979 A G 1.504781 5.3491e-05
1:161782501 T A 0.067305 -3.4895e-05
1:161805966 T C 0.115357 -3.2662e-05
1:161808265 C G 0.111640 -1.6340e-05
1:161816051 G A 0.048678 2.6360e-06
1:161818324 A G 0.062028 5.9685e-06
1:161833233 A G 0.740029 -3.0174e-05
1:161841018 T G 0.037002 2.1549e-05
1:161855942 A G 0.038859 8.8912e-06
1:161884403 C T 0.035782 6.9050e-06
1:161888955 C T 1.580383 1.3687e-05
1:161894280 T C 0.043040 -3.4281e-05
1:161898815 G A 0.021939 3.3201e-05
1:161899636 G A 0.039281 1.1259e-04
1:161901208 T C 0.148523 5.0517e-05
1:161903683 T C 1.509465 2.1877e-05
1:161908877 A G 0.040638 -2.3291e-06
1:161915501 A G 0.783315 -2.2457e-05
1:161919011 T C 0.044581 -6.8165e-07
1:161928771 A G 0.207119 -3.6517e-05
1:161930873 G A 0.056782 -2.5200e-05
1:161936992 A G 0.680474 -1.5265e-06
1:161938311 G A 1.614704 1.2085e-05
1:161943058 T C 0.487367 -4.1299e-05
1:161946727 G A 0.318776 -8.9723e-06
1:161946857 A G 0.043189 -2.0888e-05
1:161950399 G A 1.338163 4.0952e-05
1:161951077 T C 0.038022 7.8346e-06
1:161953018 A G 0.033685 -2.1322e-05
1:161954255 A G 0.065566 6.7409e-06
1:161955804 T C 1.286068 -1.9125e-05
1:161956659 C A 0.453692 5.4208e-05
1:161958953 A G 0.105746 -1.5218e-05
1:161959400 C T 1.725741 1.3946e-05
1:161959460 T C 0.197398 1.0898e-04
1:161967160 A G 0.038969 3.2186e-05
1:161967681 G A 1.337751 -1.4796e-05
1:161969322 A G 0.789602 -4.3434e-06
1:161969986 A G 0.124036 2.6863e-05
1:161972767 A G 1.235254 -5.5123e-05
1:161973976 C T 0.166894 3.9310e-05
1:161974882 C T 0.107047 -1.0908e-05
1:161975281 C T 1.540518 4.0567e-05
1:161975381 T C 0.038697 -6.3816e-06
1:161976473 A G 0.187343 2.5256e-05
1:161978623 C T 0.133303 -1.7546e-05
1:161980422 T C 0.109284 -2.8065e-05
1:161980502 T C 1.499559 -5.5605e-06
1:161981984 G A 0.088024 -2.4203e-05
1:161984197 A G 0.138373 -1.8252e-05
1:161991237 A G 0.091406 2.9778e-05
1:161993192 C T 0.139593 -1.3000e-05
1:161996502 T C 0.026015 -1.7907e-05
1:162003746 G A 0.234819 3.6042e-05
1:162008624 C T 0.172379 -2.9791e-05
1:162009707 T C 0.044088 -4.5502e-05
1:162010373 T C 0.082029 4.7116e-05
1:162010693 G A 0.066478 6.3984e-06
1:162012953 A G 0.035636 6.5948e-06
1:162014632 G A 0.664599 4.1873e-05
1:162022727 C T 0.149685 2.3238e-05
1:162029957 T C 0.035496 -2.2539e-05
1:162030688 G C 0.643612 4.7636e-05
1:162032153 T G 0.044938 7.2643e-06
1:162033890 T C 0.492853 2.6787e-05
1:162034572 T C 0.038934 4.2671e-07
1:162041164 G A 0.057516 1.5149e-05
1:162042329 G A 0.097761 -4.0551e-05
1:162042460 C T 0.040764 1.9625e-05
1:162045417 T G 0.028541 -8.3752e-07
1:162084535 G A 0.103717 -2.0328e-05
1:162085685 T G 1.285600 -4.7817e-05
1:162086484 C T 0.026733 1.7259e-05
1:162099301 A G 0.181721 -1.0492e-05
1:162101157 G T 0.034351 -2.6344e-06
1:162106270 C A 0.100536 1.7207e-05
1:162106465 G A 0.040803 -2.9562e-05
1:162106836 T C 0.024564 1.9171e-05
1:162112910 G C 0.292007 2.6096e-06
1:162115763 G A 0.046886 2.7009e-05
1:162116843 A G 0.098371 1.5735e-06
1:162118984 G A 0.402749 4.5520e-05
1:162122295 T C 0.039005 -4.8541e-07
1:162129334 G A 0.304725 8.2766e-06
1:162130397 T C 0.035156 5.1834e-06
1:162130481 C G 0.497254 -1.4471e-05
1:162133117 A G 0.276145 -8.3516e-06
1:162133161 G A 0.107275 -2.2661e-05
1:162154709 C A 0.157442 1.9754e-05
1:162166153 G T 0.192789 3.8714e-05
1:162168154 A G 0.074495 -3.8956e-05
1:162173141 G A 0.049340 2.2022e-05
1:162176695 C T 0.101529 -8.8810e-06
1:162176805 T C 0.037392 3.0846e-06
1:162179176 A G 0.040657 -1.7441e-05
1:162186268 G A 0.071814 2.7888e-06
1:162187618 T C 0.043682 1.1325e-05
1:162195738 G T 0.423100 -9.3543e-06
1:162206541 C A 0.036723 2.4232e-05
1:162210471 G A 1.138899 -1.0794e-05
1:162210610 T C 0.492207 -1.4860e-06
1:162219739 G A 0.318818 1.3180e-05
1:162223986 T C 0.101400 -2.5697e-05
1:162225542 T C 0.034704 5.0262e-06
1:162228784 A G 0.080727 1.9674e-05
1:162232094 G A 0.086592 2.9255e-06
1:162236256 T G 0.033020 1.1059e-05
1:162240552 T C 0.088186 -3.6984e-05
1:162241011 A G 0.026424 8.1209e-06
1:162248920 G A 0.813729 2.9747e-05
1:162250009 A G 0.162298 6.1689e-06
1:162251099 G T 0.276499 3.7172e-05
1:162257246 G A 0.035730 -4.8686e-06
1:162257994 G A 0.037493 2.5175e-05
1:162258460 G A 0.446590 2.6378e-05
1:162263374 G T 0.088325 1.3848e-06
1:162267084 T C 0.388311 2.0936e-05
1:162276353 T C 0.057399 -2.8175e-05
1:162277922 C A 0.903583 4.5971e-06
1:162280806 A T 1.082480 1.7528e-05
1:162283641 A G 0.148828 -2.1098e-06
1:162287713 T C 0.029173 -1.1557e-05
1:162288064 T C 0.043335 6.4423e-06
1:162289271 T C 0.119414 -1.6839e-05
1:162292210 C T 0.077221 3.2901e-05
1:162296956 G A 1.309772 1.9629e-06
1:162301060 C G 1.306166 -8.3982e-06
1:162302565 A G 0.165271 3.8590e-06
1:162302579 T C 0.036873 1.2912e-05
1:162303907 C G 0.598349 -1.1992e-05
1:162303999 T C 0.766869 2.5555e-05
1:162305928 A G 0.266362 -1.1995e-05
1:162307659 G C 0.059954 -3.3768e-05
1:162308677 A G 0.549379 -1.5213e-06
1:162309293 G T 0.102873 -1.2576e-05
1:162311918 A G 0.036340 5.7137e-06
1:162317196 A C 0.047340 5.8432e-06
1:162319751 A T 0.089286 2.6468e-05
1:162320729 T C 0.107281 -2.2234e-05
1:162321600 C T 0.832506 -2.7301e-05
1:162321824 G A 0.166855 -1.9796e-05
1:162322520 C A 0.026914 2.3558e-05
1:162324646 T C 0.472417 -2.1415e-05
1:162327313 T C 0.140866 4.2570e-05
1:162329125 A G 0.041576 3.0212e-05
1:162329962 T C 0.730736 8.6044e-07
1:162331408 A G 0.713306 -1.3949e-05
1:162336539 G A 0.748312 -1.9216e-05
1:162338962 T C 1.707178 -4.4195e-05
1:162341641 T C 0.041540 -9.7669e-06
1:162341917 C A 0.156095 1.8417e-05
1:162341985 G A 0.316663 -2.0775e-06
1:162342203 G A 1.114867 -1.1516e-05
1:162343154 T C 0.042738 4.0731e-06
1:162343388 T C 0.499481 -2.3202e-05
1:162344069 A G 0.088627 4.9112e-05
1:162345294 T G 0.584930 3.7567e-05
1:162346324 A C 0.032020 9.0971e-06
1:162347618 G A 0.082895 3.5575e-05
1:162347877 C G 0.692283 1.9990e-05
1:162349218 G A 0.050057 8.3993e-07
1:162350451 G C 0.463410 -4.2338e-06
1:162351454 G A 0.324810 7.3835e-05
1:162352294 C T 0.810431 -3.1144e-06
1:162352361 A G 0.055289 -3.5499e-05
1:162357035 G A 0.194318 6.9455e-05
1:162357707 G T 0.100695 -6.4517e-06
1:162360008 T C 0.540673 -6.7341e-06
1:162366067 A C 0.037161 9.6162e-06
1:162367103 T G 0.256686 3.3059e-05
1:162375246 T C 0.039089 1.1590e-06
1:162382778 A C 0.086829 3.3188e-05
1:162387778 C T 0.466610 -3.4454e-05
1:162392151 A C 1.133309 -3.2393e-05
1:162392184 G A 0.031728 1.9837e-05
1:162408767 G T 0.506255 -2.2502e-05
1:162415600 C T 0.620368 1.7058e-04
1:162428275 C T 0.430822 -3.6609e-06
1:162429203 T C 0.020176 3.7308e-06
1:162431320 C A 0.193026 3.0534e-05
1:162434420 T C 0.439073 9.8638e-05
1:162439902 C A 1.112286 2.1593e-05
1:162441037 G T 0.762782 3.2259e-05
1:162441340 A G 0.052670 7.6403e-06
1:162443855 G A 0.093597 -1.4407e-05
1:162445861 G A 0.100354 1.9171e-05
1:162455412 A G 0.964604 3.6133e-05
1:162455562 A C 0.084437 9.0804e-07
1:162467518 C T 0.144744 2.9511e-05
1:162475263 G A 0.051576 7.9650e-06
1:162476859 A G 0.052599 1.4341e-05
1:162479196 C T 0.238273 5.6749e-05
1:162490218 C T 0.946561 2.1407e-05
1:162490792 G A 0.021075 -3.0517e-05
1:162492874 A G 0.096729 2.7448e-05
1:162501593 T G 0.161636 -8.9927e-06
1:162504856 T C 0.176622 -4.7634e-05
1:162504932 A C 0.107138 -6.8205e-06
1:162505578 A C 0.043786 -1.7608e-05
1:162511529 A C 1.078328 5.5616e-05
1:162515323 G A 0.042426 -2.5062e-05
1:162562526 A G 0.020566 7.1145e-06
1:162563661 T C 0.155663 -2.2354e-06
1:162564462 C T 0.033935 9.5574e-06
1:162565221 G A 0.427842 1.1959e-05
1:162570375 A G 1.543452 8.5051e-05
1:162578927 G A 0.087134 -1.1652e-05
1:162579558 C T 0.456973 -2.3984e-06
1:162579587 T C 0.022909 -1.7740e-06
1:162588678 G A 0.101247 -2.5363e-05
1:162591307 A G 0.854094 4.3658e-06
1:162592361 T C 0.092055 1.3065e-05
1:162594378 T C 1.394676 7.6518e-06
1:162595547 G A 0.068321 -8.0132e-06
1:162603729 T C 1.365646 -2.7065e-05
1:162604473 C T 0.062420 5.1646e-05
1:162611515 A G 0.467071 3.5467e-05
1:162624504 G A 0.447963 -1.8880e-06
1:162626090 A G 0.082765 1.0609e-05
1:162630508 G A 1.780783 2.8492e-05
1:162638889 T C 0.023626 2.4304e-06
1:162651519 G A 1.523837 -2.7047e-06
1:162653055 A G 0.108787 -2.5856e-05
1:162654665 A G 0.504973 -2.0722e-05
1:162658882 T C 0.036434 1.9420e-05
1:162669792 G A 0.026587 1.2399e-05
1:162674747 G A 0.240409 -1.1651e-06
1:162678091 A G 0.129992 -1.3745e-05
1:162693467 T C 0.090721 -1.3956e-05
1:162693795 G A 1.167731 -2.7303e-05
1:162700037 G A 0.166258 -2.1813e-05
1:162701802 T G 0.118934 6.2650e-05
1:162726281 C A 1.531189 8.5324e-07
1:162726461 T C 0.050177 1.3916e-05
1:162726911 G A 0.174710 3.1294e-05
1:162739034 A C 0.050453 4.4156e-06
1:162740121 A G 0.042832 -7.4133e-06
1:162742202 G T 0.071012 3.1364e-05
1:162746511 G A 0.125227 -1.2446e-05
1:162748025 C A 1.568617 2.4875e-06
1:162752670 A G 0.106496 1.8200e-06
1:162753573 A C 0.045412 1.3831e-05
1:162758606 A G 0.019933 7.1891e-06
1:162767172 T C 0.082980 6.1752e-06
1:162784365 G A 0.041514 1.6089e-05
1:162787731 C G 0.169692 -1.4169e-05
1:162792561 G A 1.920451 1.7871e-05
1:162794799 C T 0.439491 3.9699e-06
1:162802615 A C 0.669465 2.8301e-05
1:162804894 T C 0.035909 5.6940e-06
1:162809416 C T 0.275016 -6.3616e-06
1:162813651 T C 1.146757 9.3209e-06
1:162814549 C T 0.863987 3.9664e-05
1:162814640 G A 0.025197 1.6540e-05
1:162816620 A G 0.041144 -7.3825e-07
1:162817619 G A 0.039161 1.9325e-06
1:162818421 G A 0.874273 4.6993e-05
1:162822134 G A 0.367664 -1.4615e-05
1:162823577 G A 0.127402 3.8600e-07
1:162825457 A C 0.402353 3.8954e-05
1:162827573 A G 0.329201 -1.6712e-05
1:162832610 C T 0.341932 1.9865e-05
1:162837050 G A 1.554721 -3.0119e-06
1:162843606 C A 1.448609 -9.7627e-06
1:162852150 T G 0.038677 1.9295e-06
1:162852760 T C 1.835102 1.5905e-05
1:162867426 T C 1.940121 1.0513e-05
1:162872456 C T 0.028774 -2.4965e-05
1:162873220 A C 0.351481 8.3453e-06
1:162873467 T C 0.035509 -5.4961e-06
1:162881919 C G 0.533442 1.8633e-05
1:162883668 A C 0.071314 4.7906e-05
1:162889341 A G 0.054913 -1.0911e-05
1:162893276 C T 0.449323 -1.4144e-05
1:162896416 T G 0.043400 -9.0981e-06
1:162901055 G A 1.205681 -2.8268e-06
1:162901947 C T 0.315449 1.2571e-05
1:162902848 T C 0.074534 -1.0861e-05
1:162903975 A G 0.107262 5.7511e-06
1:162905158 T G 0.074242 -5.6504e-06
1:162910682 T C 0.322314 -3.9521e-06
1:162917734 G A 0.043335 3.1845e-06
1:162925653 G A 1.402784 1.8583e-05
1:162926083 G A 0.365308 2.2546e-05
1:162927404 T C 0.150473 2.4490e-05
1:162933767 A G 0.058006 -2.7021e-05
1:162934730 T C 0.090335 9.7839e-06
1:162938703 T G 1.331165 1.2034e-05
1:162944040 A C 0.053637 -1.7434e-05
1:162944662 C T 0.036944 2.7672e-05
1:162956847 T C 0.024743 9.1484e-06
1:162959203 T C 0.071580 -1.0766e-05
1:162961560 C G 1.295214 1.3894e-05
1:162961909 T C 0.191487 1.9607e-06
1:162963323 T C 1.357193 1.3346e-05
1:162970286 G A 0.037398 3.7585e-05
1:162972403 A G 0.074505 6.7078e-06
1:162979479 G A 0.060343 4.8786e-06
1:162988795 G A 0.066585 4.9000e-08
1:162995355 G A 1.476004 9.6683e-07
1:162998069 T G 0.043212 -4.9240e-05
1:163000200 T C 0.075904 1.6690e-05
1:163002668 T C 0.054189 2.5455e-06
1:163009498 C T 1.150902 -1.5999e-05
1:163015384 A G 0.071496 9.0585e-07
1:163017786 A G 0.276843 -3.6257e-05
1:163022508 T C 1.837069 4.3775e-06
1:163023625 A G 0.109407 -2.1909e-05
1:163027266 A G 0.066062 1.8505e-05
1:163028465 C T 0.565796 6.8323e-06
1:163029680 C T 0.025941 -7.4862e-06
1:163029844 T G 0.071382 -4.4525e-07
1:163033691 T C 0.816841 1.9095e-05
1:163034416 A G 0.484261 3.7843e-05
1:163039777 C T 1.067185 -1.4688e-05
1:163039793 A G 0.035292 -1.1079e-05
1:163041574 T C 0.048785 1.0759e-05
1:163064130 T C 0.060356 -8.4559e-06
1:163064483 T C 0.689267 -3.2993e-05
1:163065280 C T 0.050041 1.2624e-05
1:163065352 C T 1.335566 -4.1261e-05
1:163074348 C A 0.030043 2.7243e-05
1:163077730 C T 0.264957 1.1601e-05
1:163083108 G T 0.936875 -1.5266e-05
1:163096219 A C 0.120005 2.0532e-05
1:163110581 C T 0.060635 1.2643e-05
1:163110736 T C 0.051777 6.4190e-06
1:163112204 G A 0.148224 -2.3792e-05
1:163113883 G A 0.031342 -8.9920e-06
1:163115321 G A 0.219924 4.8128e-05
1:163118052 A G 0.293741 9.5463e-06
1:163119958 G A 0.030939 1.4771e-05
1:163125268 G A 1.244820 -3.1188e-05
1:163130817 A G 0.042514 2.9588e-05
1:163133575 G A 0.021478 -1.7297e-05
1:163136741 C T 0.155641 -8.9109e-06
1:163142555 A G 0.813884 2.2186e-05
1:163144477 C T 0.056279 -3.1000e-05
1:163148784 T C 0.033669 2.4128e-05
1:163160051 T C 0.948541 2.4250e-05
1:163161795 C T 1.910902 -3.2826e-05
1:163166075 G T 0.310544 -3.8420e-05
1:163167338 C T 0.360806 2.0343e-05
1:163167852 T C 0.083301 -9.8711e-06
1:163171533 A G 0.069688 3.4349e-05
1:163171868 C T 0.378616 9.1361e-06
1:163174876 A G 0.043325 2.7145e-05
1:163188584 C G 1.210177 -1.6569e-05
1:163193441 G A 0.038330 1.1424e-05
1:163196437 T C 0.909140 -7.5948e-05
1:163201689 C T 0.202643 4.7624e-07
1:163205346 G T 0.060690 3.3110e-05
1:163217905 T G 0.158766 1.0822e-04
1:163222722 G T 0.483615 -1.1837e-04
1:163229838 G A 0.046221 1.9340e-05
1:163239350 G T 0.028313 9.4487e-06
1:163257958 G A 0.035185 1.3794e-05
1:163258641 C T 0.042929 9.9263e-06
1:163269081 T G 0.357989 -5.3137e-05
1:163269956 G A 0.350501 3.0108e-05
1:163273346 A G 0.366282 -1.6162e-05
1:163274005 A C 0.021491 1.6353e-06
1:163275169 T C 0.126415 -2.8076e-05
1:163281022 G A 0.960235 -5.3523e-05
1:163286726 A G 0.062979 1.6482e-05
1:163289065 G A 0.123442 -5.5172e-05
1:163289571 T C 1.045526 1.4861e-05
1:163292040 C T 0.520176 1.3421e-06
1:163292579 G T 0.026882 -2.1603e-07
1:163297030 C T 0.323359 -4.0897e-05
1:163297746 A G 0.275327 -6.3179e-06
1:163307136 T C 1.237179 -7.7566e-05
1:163307754 G A 0.104162 2.2306e-05
1:163308256 G A 1.917144 5.9187e-07
1:163309633 C T 0.887802 -2.5183e-05
1:163312552 A C 0.027330 -1.3365e-06
1:163320523 T C 0.091094 -2.2338e-05
1:163323881 C T 0.035678 -6.6906e-07
1:163323882 T G 0.084758 -4.0325e-05
1:163339244 G A 0.680325 -3.0834e-05
1:163340415 T C 0.061525 4.5604e-05
1:163342639 T G 0.028790 1.8498e-06
1:163344343 G T 0.336232 1.5876e-05
1:163344406 G A 0.043867 2.3196e-06
1:163344782 G A 0.964095 1.7562e-05
1:163344863 A G 0.070963 -5.3787e-05
1:163347103 G A 0.043604 6.1033e-05
1:163348127 A G 0.929153 -4.5368e-05
1:163353205 G A 0.935298 1.9355e-05
1:163361877 A G 0.076403 5.1162e-06
1:163366854 C T 0.197947 1.8119e-05
1:163368604 A G 0.049901 -1.8356e-06
1:163373057 A G 0.066893 -1.0373e-05
1:163380744 G A 0.061297 -2.9474e-05
1:163382524 G A 0.128976 -1.8832e-05
1:163383451 A G 0.176810 -3.8508e-06
1:163385109 C T 0.776317 -7.9595e-07
1:163396645 A C 0.039677 2.0146e-06
1:163396799 A G 0.068033 -1.9340e-05
1:163411200 G A 0.128314 -6.4596e-05
1:163413540 G A 0.062907 3.2026e-05
1:163414822 A G 0.035886 2.4072e-05
1:163417077 T C 0.654965 1.2985e-05
1:163418879 T C 0.047006 -2.2687e-05
1:163420014 A C 0.289372 6.0613e-05
1:163435083 A G 0.344665 -2.1339e-05
1:163436274 C T 0.044095 -4.9522e-05
1:163436742 T C 0.060009 3.3694e-06
1:163444495 C T 0.899435 3.9487e-05
1:163447164 T G 0.122721 2.1562e-05
1:163447330 C T 0.533870 2.0886e-05
1:163447444 G A 0.227938 -1.7641e-05
1:163453573 G T 0.335810 3.2182e-05
1:163457357 C T 0.031124 -1.9370e-05
1:163462580 C T 0.137117 -1.1350e-05
1:163462846 T G 0.275347 -2.0625e-05
1:163466179 G C 0.041920 -8.2547e-06
1:163471153 C T 0.077182 8.0155e-07
1:163474621 T C 0.072272 -2.5838e-05
1:163475430 T C 0.615048 8.3357e-05
1:163476573 A G 0.033669 -5.7024e-06
1:163479438 G C 1.433318 3.3706e-05
1:163479468 G T 0.722346 1.1135e-04
1:163488225 A G 0.342373 5.1320e-05
1:163491546 T C 0.079675 2.2412e-05
1:163494080 T C 0.159308 2.2455e-05
1:163500125 T C 0.147581 -1.5334e-06
1:163500296 C T 0.189021 -4.7363e-05
1:163505777 A C 0.911772 9.9702e-06
1:163506077 G T 0.674651 -1.6889e-06
1:163506121 T G 0.713770 -4.2601e-05
1:163506280 A G 0.079851 2.9303e-05
1:163506362 T C 1.974017 3.4805e-05
1:163508344 T C 1.579367 2.1500e-06
1:163520825 C A 0.248406 4.0894e-05
1:163526570 G A 0.424444 7.0600e-06
1:163527360 G A 0.060152 -5.2819e-06
1:163527558 A G 0.071256 -2.7839e-06
1:163528762 A G 0.022520 1.0370e-05
1:163528817 C T 0.109803 4.8119e-05
1:163532478 A G 0.933584 -7.7511e-06
1:163542875 C T 0.032238 6.2726e-06
1:163544762 G A 0.201374 7.2156e-06
1:163553855 T G 0.022218 -3.5595e-06
1:163559407 T C 0.760818 -2.7869e-06
1:163569868 C T 0.104707 4.7025e-05
1:163579955 C T 0.506164 -1.5054e-05
1:163586969 C T 0.240629 -7.3617e-06
1:163587587 T G 0.060554 2.5772e-05
1:163608330 G C 0.210953 -1.8135e-05
1:163617744 A G 0.026830 1.2228e-05
1:163622374 C T 0.157293 -1.0664e-05
1:163634787 A C 0.086816 -3.3681e-05
1:163635188 T C 0.031605 1.0266e-05
1:163637687 A G 0.027333 -2.5684e-05
1:163641173 A G 0.796876 1.3659e-05
1:163641481 C T 0.152333 7.3297e-06
1:163657608 C T 0.062541 3.1928e-06
1:163659426 A G 0.129395 -5.5706e-06
1:163666997 C T 0.072385 -2.4748e-05
1:163668178 T C 0.026908 1.3149e-05
1:163668496 T C 0.060243 1.5582e-05
1:163683716 G A 0.061726 -9.8105e-06
1:163693598 T C 0.095515 1.2969e-05
1:163700280 A G 0.177657 -5.2811e-05
1:163706661 C A 0.024172 4.4921e-06
1:163716904 G A 1.202864 -1.9683e-05
1:163717136 A G 0.897571 1.0563e-05
1:163738795 C T 0.100432 -1.9607e-05
1:163739505 T C 0.026849 1.1777e-05
1:163744853 G A 0.265418 -3.3757e-05
1:163746258 T C 0.236705 1.1499e-05
1:163758093 G A 1.074979 -2.8086e-05
1:163770538 T G 0.052472 -2.0280e-05
1:163774100 A C 0.375140 4.5741e-06
1:163775335 G A 0.465669 -2.4179e-05
1:163782243 T C 0.146507 -1.8474e-05
1:163787409 C T 0.049392 -7.6190e-06
1:163788260 G A 0.054514 2.1714e-06
1:163790451 T C 0.670558 -6.4984e-06
1:163793913 C T 0.207353 1.5519e-05
1:163797405 G C 0.021994 -3.6469e-06
1:163798200 A C 0.092152 2.2571e-05
1:163799720 G C 0.102130 -4.4202e-05
1:163806433 C A 0.088235 1.5102e-05
1:163811705 T C 0.028953 -7.0665e-06
1:163813734 G C 0.659558 -2.7206e-05
1:163814358 T C 0.024597 1.6725e-05
1:163815371 G A 1.891628 -3.9502e-06
1:163815651 C G 0.092480 -4.7407e-05
1:163828133 C T 0.021835 3.1234e-05
1:163829349 A C 0.260065 2.1336e-06
1:163831730 C A 1.082454 4.3685e-07
1:163834280 G A 0.407556 7.0379e-07
1:163836061 A T 0.051527 -2.7710e-05
1:163836845 C G 0.060454 -1.0556e-05
1:163837024 T C 0.048739 4.9577e-05
1:163837511 C A 1.871277 3.0349e-05
1:163839891 G A 0.063232 -3.4495e-06
1:163840431 C T 0.316092 4.4300e-06
1:163847718 T C 0.136662 1.6715e-05
1:163850104 C A 0.452247 1.1502e-05
1:163853917 G A 0.076984 4.2668e-05
1:163858446 C T 1.303193 -4.8417e-05
1:163859823 C T 0.101656 2.0056e-05
1:163859836 C A 0.059314 1.6748e-05
1:163867113 A G 0.033649 -3.9326e-06
1:163876943 A G 0.272744 6.3932e-06
1:163896553 T C 0.108823 -4.6654e-06
1:163901131 A G 0.058964 2.9553e-05
1:163901409 G A 0.402096 1.0988e-05
1:163901925 G T 0.028716 2.4304e-05
1:163905673 A G 0.458382 -2.6073e-05
1:163908233 G A 0.052180 2.4122e-05
1:163911787 A G 0.789148 -9.7203e-06
1:163913563 T C 0.048155 1.2147e-05
1:163941245 G A 0.331301 -8.7767e-06
1:163941884 A G 0.024720 1.6985e-05
1:163948373 A C 0.957149 -3.5112e-05
1:163948473 C T 0.291092 -2.0210e-05
1:163952306 G A 0.115882 -1.1647e-05
1:163953024 C T 0.632754 -1.2982e-05
1:163953124 G A 0.074563 2.7482e-07
1:163956503 C G 0.940303 3.1356e-05
1:163978224 A G 0.029462 -2.8893e-05
1:163983578 T C 0.056987 5.3979e-06
1:164004969 T C 0.104357 1.3469e-05
1:164005184 C T 1.873832 -5.3746e-05
1:164023099 T G 0.030134 1.8177e-05
1:164028234 C A 0.116132 -2.3085e-05
1:164034330 A G 1.221531 8.1761e-06
1:164034955 C T 0.277122 2.6022e-06
1:164052290 T G 1.469226 2.5285e-05
1:164055724 T C 0.144563 -1.0768e-06
1:164057418 A T 0.032978 1.4461e-05
1:164061794 A C 0.059860 1.9498e-05
1:164076965 T C 0.069811 4.0074e-05
1:164082899 G A 0.898818 3.3793e-05
1:164100378 G A 1.043773 -4.8441e-05
1:164106971 C T 0.059743 -7.6859e-06
1:164127185 T G 1.841970 6.6141e-05
1:164130930 G T 0.854925 2.0125e-05
1:164146896 C T 0.075650 -3.0279e-06
1:164149402 C T 0.025029 -1.0455e-05
1:164151402 G A 0.868430 3.5024e-05
1:164153581 C T 0.348780 1.4948e-05
1:164156616 T G 0.086105 -4.9512e-05
1:164179422 C A 0.482706 3.0285e-05
1:164196173 A G 1.390259 -2.0069e-05
1:164196522 C T 0.037304 4.7514e-05
1:164198494 A G 0.056847 1.7371e-05
1:164199276 G C 0.110404 -7.9767e-05
1:164199666 G T 0.138379 -2.3436e-05
1:164207723 A G 0.135714 2.4872e-06
1:164213034 A G 0.072074 2.6131e-05
1:164221100 A C 0.030404 -4.8229e-06
1:164228597 G A 1.956551 -2.7531e-05
1:164231063 C T 0.668056 4.0640e-05
1:164271953 G A 0.104999 3.3258e-05
1:164272514 T C 0.042144 -4.6197e-06
1:164276414 A G 0.046834 7.4929e-06
1:164277180 T C 1.265405 -8.8934e-06
1:164279677 A C 0.063303 -6.3833e-05
1:164280972 A G 0.238149 2.7090e-05
1:164307474 T C 0.688871 3.2139e-05
1:164307837 T C 0.037856 3.8808e-05
1:164309546 C T 0.095745 5.2442e-06
1:164311297 T C 0.526032 -4.2479e-05
1:164334162 T C 0.314021 -2.1825e-05
1:164336554 A C 0.209252 4.2114e-05
1:164341275 C G 1.915972 2.8117e-06
1:164346386 G A 0.066832 -1.6225e-05
1:164346959 C T 0.065309 2.1967e-05
1:164357435 A G 0.147520 -5.5356e-06
1:164367805 C T 1.301076 2.0549e-05
1:164369504 T C 0.080698 -1.2703e-05
1:164369757 A G 0.026466 -2.7272e-05
1:164383311 A C 0.024769 -2.7034e-05
1:164385062 C T 0.051657 2.6646e-05
1:164388854 C T 0.217652 -8.7851e-06
1:164389352 A G 0.031011 3.6361e-05
1:164392112 A G 0.092509 -6.7096e-05
1:164396241 G A 1.939676 1.0223e-05
1:164399838 A G 0.051914 -1.0604e-05
1:164402150 A C 0.381167 -1.0272e-05
1:164414724 A G 0.063222 -1.0406e-04
1:164428438 A G 0.071704 1.1694e-05
1:164435798 T G 0.023243 4.5186e-06
1:164437174 A G 0.134348 -5.4056e-05
1:164440062 A G 0.027051 -2.1582e-05
1:164444542 A C 0.126412 1.1736e-05
1:164445357 A G 0.107593 -1.5098e-05
1:164447212 G A 0.346823 1.6814e-05
1:164447438 G A 0.335226 8.9607e-06
1:164447505 G A 0.043880 -9.7324e-06
1:164452555 C T 1.144261 1.0348e-05
1:164453373 C T 1.253931 1.0992e-05
1:164454432 A G 0.067163 4.3847e-06
1:164455043 C T 0.811716 -7.2704e-07
1:164459224 A G 0.091029 -2.2474e-05
1:164460801 A C 1.124163 1.7614e-05
1:164468815 C A 0.243466 6.5537e-06
1:164477717 A G 0.084664 -7.3696e-06
1:164478274 G T 0.395212 -1.2433e-05
1:164478287 A G 0.045162 2.8665e-06
1:164480414 C T 0.293559 2.9811e-06
1:164480877 C T 0.146831 2.7998e-05
1:164481240 T C 0.548093 1.3576e-05
1:164481676 G A 0.102652 3.4440e-05
1:164487883 A G 0.113487 -2.0932e-05
1:164488457 G T 0.743554 3.4632e-05
1:164489804 T C 0.151781 2.7055e-05
1:164492154 T C 0.490964 -1.8266e-05
1:164497378 T A 0.081597 -9.3404e-06
1:164497415 C T 0.072784 3.0982e-05
1:164500352 T C 0.058704 -3.2744e-05
1:164502332 T C 0.087783 1.2906e-05
1:164503366 A G 1.552008 3.4890e-07
1:164506508 G A 0.632426 -3.6077e-06
1:164506986 T C 0.497660 -4.1346e-05
1:164510530 T G 0.128716 3.2239e-05
1:164511527 C T 0.097307 -7.1658e-05
1:164529388 G A 0.056588 -4.0210e-05
1:164532325 C T 0.323515 -1.1712e-06
1:164533643 G T 1.070392 -4.3202e-05
1:164533826 C T 0.064988 -3.1599e-06
1:164534207 G A 0.196074 2.9983e-05
1:164537133 A G 0.098245 -4.5401e-06
1:164541977 A G 1.349864 2.5388e-05
1:164546863 T G 0.020910 -1.2132e-05
1:164547849 C G 0.065494 -2.6137e-05
1:164547894 G C 0.070207 1.4894e-05
1:164555286 A G 0.700056 -2.8875e-05
1:164558962 G A 0.074599 -1.9719e-05
1:164560886 C T 0.275447 -3.9963e-05
1:164563425 G A 0.863023 1.7930e-05
1:164575054 G A 0.188631 -3.0088e-05
1:164576559 G A 0.042868 -5.8863e-06
1:164579738 G T 0.045308 -9.0081e-06
1:164583573 C G 0.769978 1.1151e-05
1:164586652 G T 0.487228 1.2094e-05
1:164593721 G A 0.048233 1.5078e-05
1:164597620 A G 0.060369 -2.1823e-05
1:164597746 C T 0.104259 -2.9849e-05
1:164600983 A G 0.069289 -2.9428e-06
1:164603787 T C 0.939199 2.1774e-05
1:164604122 A G 0.795695 2.3204e-06
1:164604957 G T 1.173606 -1.3856e-05
1:164605415 A C 0.075482 -1.2256e-05
1:164605447 A C 1.764704 5.4542e-05
1:164611901 G T 0.126019 -1.4338e-05
1:164612690 C T 0.120076 -4.4583e-05
1:164613620 A C 0.080711 1.3230e-05
1:164616760 G A 0.094187 1.6607e-05
1:164620786 T C 0.773769 2.0766e-05
1:164625696 T G 0.366392 -5.0160e-05
1:164627912 C G 0.045289 -7.7120e-06
1:164628310 T C 1.427277 6.2748e-05
1:164632032 C T 0.132209 -6.2553e-06
1:164636300 T G 0.087008 -4.3905e-05
1:164641101 T C 0.036600 -3.5558e-05
1:164644989 A G 0.034636 2.8781e-05
1:164645697 A G 1.678696 5.5944e-05
1:164647654 T A 0.254343 -3.6722e-05
1:164647693 C T 1.853581 1.1427e-05
1:164649280 G A 0.139311 -3.3921e-05
1:164650843 C T 0.034286 2.9482e-05
1:164652809 G T 1.572083 -2.3351e-06
1:164655441 G A 0.631096 5.0989e-06
1:164655556 C G 1.867119 -2.3289e-05
1:164656904 T C 0.590331 -1.0961e-05
1:164657800 T C 0.421967 1.1310e-05
1:164658075 G T 0.138077 2.9234e-07
1:164658310 C T 0.174544 -1.2308e-05
1:164659008 G C 0.764132 -2.3992e-05
1:164661222 G C 0.027937 1.9003e-05
1:164661688 A G 0.036175 4.9669e-06
1:164662733 C T 0.511016 -3.2385e-05
1:164667597 T C 0.926784 5.7200e-05
1:164668349 G A 0.478256 1.2667e-05
1:164672441 A G 0.555562 -1.6950e-05
1:164678352 T G 0.105824 -2.1197e-05
1:164678924 T C 0.981444 4.0302e-05
1:164679249 C T 0.066290 1.5962e-05
1:164679976 C A 0.046970 -1.7976e-05
1:164680101 G T 0.038100 -3.2286e-06
1:164682390 C A 0.930913 2.3152e-05
1:164684960 T C 0.026849 -9.6050e-06
1:164686251 T C 0.088374 -2.9945e-05
1:164693143 A C 0.053154 -2.2740e-05
1:164698065 G A 0.499601 6.9712e-06
1:164704149 G A 0.083509 1.8960e-05
1:164717149 T C 0.100887 -5.0755e-05
1:164723835 T G 0.794422 -7.0869e-06
1:164726160 G A 0.764132 -9.0363e-07
1:164726860 C T 0.033948 -1.8811e-05
1:164727902 G A 0.021085 1.5573e-05
1:164734457 G A 1.043458 4.6531e-06
1:164735303 G A 0.154505 3.8635e-06
1:164738727 T C 0.236397 9.4463e-06
1:164739171 C T 1.570529 1.4960e-05
1:164739851 C T 0.095210 -3.4833e-05
1:164741588 G A 1.210771 1.3363e-07
1:164744889 C T 0.462900 9.1765e-06
1:164749006 G A 0.038252 -1.0303e-06
1:164750616 A G 0.028599 -1.6197e-05
1:164766994 T G 0.401690 9.0849e-07
1:164770419 T C 0.555767 -1.3511e-05
1:164781015 C A 0.169052 3.2240e-06
1:164781692 A G 1.001698 -2.7385e-05
1:164784658 G A 0.047094 -1.4620e-05
1:164793178 C T 0.801151 -2.6295e-05
1:164795440 G A 0.099027 2.3504e-05
1:164799811 G T 0.893102 -3.4002e-05
1:164800483 G A 0.159217 3.5036e-05
1:164806719 G A 0.519507 -5.4134e-06
1:164814595 T G 0.055059 -2.1524e-06
1:164835685 G A 0.121683 4.1493e-05
1:164836322 G A 0.945184 3.1614e-05
1:164854979 A G 1.666170 5.1509e-05
1:164856772 G A 0.146715 -1.8226e-05
1:164864572 A G 0.038453 3.0469e-05
1:164866304 T C 0.096813 -1.4830e-05
1:164866898 A G 0.028940 1.4344e-06
1:164875310 T G 0.424171 -1.1940e-04
1:164878061 T C 0.957892 -3.1066e-05
1:164880143 A G 0.034331 2.2001e-05
1:164890812 A G 0.060775 -4.7066e-05
1:164905146 A G 0.039414 -1.2116e-05
1:164917056 C T 0.964137 -1.2288e-04
1:164918510 T G 0.066345 -3.8236e-05
1:164920355 A G 0.039304 1.7582e-05
1:164920855 G A 0.106252 9.1190e-06
1:164923607 T C 1.875312 -4.4732e-05
1:164945880 A C 0.039881 1.5929e-05
1:164946428 A G 0.204877 1.8868e-05
1:164951468 T C 0.421565 6.8492e-05
1:164954359 G T 0.041024 -7.7030e-06
1:164955977 C T 0.411837 -3.0847e-05
1:164958123 G T 0.330328 -1.1570e-05
1:164960929 G A 0.051170 -8.8482e-06
1:164967360 A G 1.496287 -2.6693e-04
1:164980830 C T 0.054906 2.8341e-05
1:164981027 G C 0.039865 1.3287e-05
1:164995796 G T 0.106070 -4.9182e-05
1:164998203 A C 0.045607 -1.8919e-05
1:165011736 C T 0.758037 1.5351e-05
1:165014294 T C 0.092207 1.0618e-05
1:165014729 A C 0.038067 7.4068e-05
1:165016366 C T 0.142725 -3.8934e-05
1:165025563 C T 0.024301 5.8406e-06
1:165027296 G T 0.213507 1.5221e-05
1:165028876 T C 0.107080 2.6186e-05
1:165040112 C T 0.144744 3.1486e-05
1:165045970 C T 0.321772 3.4888e-05
1:165046800 C T 0.844707 7.9030e-06
1:165051111 T C 1.135805 -1.3361e-05
1:165064455 G T 0.928232 -3.4304e-05
1:165070081 G A 0.315465 1.5846e-05
1:165081595 G A 0.212079 1.8209e-05
1:165083473 T G 0.087144 -6.8308e-06
1:165086438 A G 0.024710 3.8969e-05
1:165086496 T C 0.043565 -1.1034e-05
1:165086665 C A 0.920464 6.7793e-06
1:165089398 G A 0.066004 4.9847e-05
1:165091498 T C 0.226964 -4.1965e-05
1:165094293 C T 0.175950 1.0390e-05
1:165097704 G A 0.046506 -1.4312e-05
1:165099730 T C 0.088322 -3.3374e-06
1:165104676 C A 0.358956 -1.3616e-05
1:165104971 C T 1.859011 4.5268e-05
1:165109131 T C 0.879820 2.7814e-05
1:165114636 A C 1.285246 5.4788e-05
1:165115751 C T 0.284036 -1.0496e-05
1:165116421 G A 0.153985 2.0758e-05
1:165125142 G A 0.987620 4.2067e-05
1:165126468 A G 0.099381 -3.7012e-05
1:165126948 C T 0.586573 -3.2660e-05
1:165132051 A G 1.791501 1.0981e-06
1:165137227 G A 1.020179 -1.8051e-06
1:165143141 T G 0.457661 -1.2638e-05
1:165143224 C T 0.118336 1.5877e-05
1:165156418 A C 0.037239 -5.5813e-05
1:165161409 T C 0.078555 3.4473e-06
1:165162753 C A 0.278372 -1.2250e-05
1:165166806 G A 0.026330 1.0844e-05
1:165169159 C A 0.957431 -1.1299e-05
1:165171961 A G 0.035889 6.0208e-07
1:165180089 A T 1.532789 7.5780e-05
1:165183967 C G 0.225637 -2.3791e-05
1:165186490 G A 1.185983 -3.3923e-06
1:165189595 A G 0.260552 2.2581e-06
1:165190337 T C 0.465546 -2.7933e-06
1:165192480 C T 0.373169 1.4352e-05
1:165192551 A G 0.578854 -6.5206e-06
1:165193662 A G 0.260374 1.3213e-05
1:165194664 T C 0.306925 5.2842e-06
1:165198945 A C 0.271312 5.5338e-05
1:165202874 A C 0.066965 -2.8998e-05
1:165202971 C T 0.111033 9.8084e-06
1:165210378 G C 0.112968 6.2865e-06
1:165216236 G T 0.208184 -2.2152e-05
1:165217902 C T 0.298343 4.3655e-06
1:165223030 G A 0.506008 -5.5168e-05
1:165223429 T C 0.112130 8.9058e-05
1:165225295 C T 0.553572 -1.5588e-05
1:165230413 A G 0.040862 -1.5077e-05
1:165238114 C T 0.458973 -5.4244e-06
1:165240461 A G 0.071681 -7.4894e-06
1:165240605 G A 0.798213 -4.5508e-06
1:165246545 C T 0.144553 1.5005e-05
1:165247479 C T 0.024295 -2.4146e-05
1:165248492 C T 0.036765 -2.1373e-05
1:165249935 C T 0.126396 -2.8321e-05
1:165255228 A G 0.252113 -4.0203e-06
1:165260360 T C 0.122101 -6.7572e-05
1:165276634 G T 0.414109 -1.3972e-05
1:165277076 G A 1.777969 -5.2461e-06
1:165279034 T C 0.022007 8.1324e-06
1:165283470 T G 0.870573 9.8041e-06
1:165284749 G A 1.846888 -5.4797e-06
1:165289702 T G 0.195292 6.4396e-06
1:165291605 T G 0.261003 5.2018e-06
1:165294528 C G 0.687622 -3.4157e-05
1:165294595 C T 0.439994 -2.7338e-05
1:165295934 G T 0.080107 -8.5973e-06
1:165303462 C T 0.022419 -6.0712e-06
1:165303849 T A 0.030631 -6.1480e-05
1:165305059 A G 0.026392 1.6564e-05
1:165310735 A G 0.113406 -3.4430e-05
1:165314985 A G 0.121167 4.5688e-05
1:165315098 T C 0.570103 5.0940e-06
1:165317732 T C 1.191504 4.4375e-05
1:165320619 A G 0.360254 -1.1769e-05
1:165323446 T G 0.078942 6.0783e-05
1:165323645 G A 0.228759 -3.6370e-05
1:165324833 G A 0.040310 1.3982e-05
1:165325101 T C 0.248763 3.5402e-05
1:165326258 A G 0.809574 -1.8960e-05
1:165329267 G A 0.024905 -2.4164e-05
1:165331402 G A 0.031975 -2.0262e-05
1:165337800 T C 0.290742 7.1794e-05
1:165349087 C A 0.292744 1.5902e-05
1:165350675 G A 0.077984 1.0711e-05
1:165352270 A G 1.871446 -2.9432e-05
1:165353024 G A 0.761435 -1.7701e-05
1:165353929 A G 0.044101 -1.7351e-05
1:165358937 T C 0.108450 -3.1435e-05
1:165365379 G A 0.111332 3.4376e-05
1:165368123 G A 0.372669 -5.6790e-05
1:165368326 T G 0.108518 -6.9747e-06
1:165372735 T C 1.699667 -2.7155e-05
1:165379572 A C 0.238536 2.1414e-05
1:165383403 G A 0.325407 -1.4945e-05
1:165385372 T G 0.043608 -1.9877e-05
1:165385877 T C 0.039031 1.3965e-05
1:165392665 A C 0.020049 -3.9380e-05
1:165392788 T G 0.941413 9.7600e-06
1:165394145 T C 0.285629 5.2737e-06
1:165395592 A G 0.038606 5.4255e-05
1:165398801 T C 1.748163 -4.9638e-06
1:165402599 G A 0.075725 -2.3430e-05
1:165403903 A G 1.536808 1.2921e-05
1:165406187 C T 0.258183 8.3680e-06
1:165409095 A G 0.113834 4.4057e-05
1:165414180 T C 0.032546 7.8779e-05
1:165417953 C T 0.021319 4.9297e-06
1:165422305 C T 0.415277 -7.7524e-06
1:165422951 C T 1.229915 -2.4821e-06
1:165429012 C T 0.198700 4.0350e-05
1:165431486 T C 0.667507 1.6556e-05
1:165432190 C A 0.104730 6.8538e-05
1:165440194 A G 1.261240 -1.2149e-05
1:165442732 A G 0.707619 9.4220e-06
1:165445696 T C 0.797168 -3.2238e-06
1:165451831 C T 0.027628 9.0592e-06
1:165453436 T C 0.205126 -1.1313e-05
1:165454829 G T 0.032205 -2.3742e-05
1:165460488 A G 0.442883 -3.5049e-05
1:165460757 A G 0.400408 -1.8556e-05
1:165460856 T A 0.115655 -9.2305e-06
1:165463885 T C 0.184619 -9.6864e-06
1:165463932 A G 0.275350 -2.5964e-05
1:165464785 T C 0.186895 -2.6110e-05
1:165465281 A G 0.179037 5.5501e-08
1:165470019 G A 0.128989 1.2917e-05
1:165470150 A G 0.051745 -1.0190e-06
1:165475099 C T 0.191637 1.0590e-05
1:165480131 C A 0.337527 -9.4533e-05
1:165483184 C T 0.036584 1.8963e-05
1:165494689 A G 0.127175 -1.2164e-04
1:165505052 T C 0.233875 2.9025e-06
1:165505988 A G 1.167877 2.0364e-04
1:165506819 A C 0.151811 -2.6959e-05
1:165506898 A G 0.030183 -1.4534e-05
1:165518480 A G 1.745345 1.9328e-05
1:165532746 A T 0.235316 -7.0465e-07
1:165532948 T C 0.028093 -2.3190e-05
1:165537060 C A 0.107096 1.8598e-05
1:165542623 T C 1.191929 1.5674e-04
1:165551604 A G 0.250253 1.0636e-05
1:165562826 T C 0.040761 -2.6036e-05
1:165563605 T C 1.057844 7.5410e-05
1:165567306 T C 0.038518 7.2554e-05
1:165576753 T C 0.111741 1.6273e-06
1:165580900 T C 0.043332 1.9195e-05
1:165585606 C A 0.044273 8.4191e-05
1:165587625 G A 0.023678 -2.5761e-05
1:165590676 A G 0.226598 -9.3178e-06
1:165593673 G A 0.409727 3.4723e-06
1:165599460 A G 0.927083 1.7671e-04
1:165605209 G C 1.187943 2.9394e-05
1:165609300 A G 0.688832 9.6913e-05
1:165610495 T C 0.038853 -1.1302e-05
1:165616588 C T 0.538093 -1.5907e-05
1:165616684 C G 0.039456 -1.3248e-05
1:165619079 T C 0.085239 6.6431e-06
1:165619424 T G 1.739058 1.0854e-04
1:165620653 A G 0.020754 -1.5289e-05
1:165622485 T G 0.136286 5.2109e-06
1:165622662 A G 0.494154 -7.1955e-05
1:165626277 A G 0.289891 1.3562e-05
1:165634336 T C 0.020757 -2.1268e-05
1:165647816 A G 0.880888 7.3883e-06
1:165648710 A G 0.046841 -8.9263e-06
1:165649715 C T 0.071191 -1.4715e-05
1:165651822 G T 0.071223 -9.5644e-05
1:165655162 T C 1.320460 -3.1382e-05
1:165656104 T C 0.584680 -3.9853e-05
1:165656600 G A 0.733092 3.0675e-06
1:165674834 T G 0.046863 5.1590e-06
1:165676566 T C 0.182886 1.7881e-05
1:165676606 C T 1.022150 4.1894e-05
1:165677359 C A 0.098975 5.6526e-06
1:165677999 A C 0.161629 2.5390e-05
1:165683487 A G 0.281760 1.6464e-05
1:165684392 C T 0.127561 -2.1763e-05
1:165687205 A G 1.752318 1.3258e-05
1:165693097 A G 0.031767 -7.0579e-06
1:165726670 A C 1.174229 2.6320e-05
1:165731665 T C 0.129119 1.5728e-05
1:165731968 T C 0.030413 1.2283e-05
1:165741646 A G 0.232008 3.3003e-06
1:165742358 C T 0.037564 1.1040e-05
1:165742862 C T 1.907423 1.7169e-05
1:165753591 C T 0.096515 -2.2058e-06
1:165758106 C A 0.204763 2.7337e-05
1:165761752 C T 0.022627 -1.8371e-06
1:165780484 G T 0.140236 -4.0260e-05
1:165780504 T C 0.036915 3.5691e-05
1:165782442 G A 1.044805 -1.4343e-05
1:165785503 T G 1.285136 -2.1991e-05
1:165792765 T C 0.024019 -9.4534e-06
1:165795771 T C 0.610124 -2.7806e-05
1:165800914 G A 0.331318 -3.2045e-05
1:165801725 C T 0.106242 -7.0912e-05
1:165810163 G A 0.044698 8.8449e-06
1:165811729 T C 1.070071 8.2246e-06
1:165812513 A G 0.047694 2.8607e-05
1:165815939 C T 0.797973 4.2563e-06
1:165816475 G A 0.032114 4.2083e-06
1:165819247 G A 0.435499 4.2588e-05
1:165823040 C T 0.835417 3.2903e-06
1:165825166 A G 1.898717 5.0873e-06
1:165826306 G C 0.020549 -1.0960e-05
1:165830009 C T 0.470486 6.6724e-06
1:165831649 G A 1.327134 4.3965e-06
1:165833004 G A 0.268018 -1.0460e-06
1:165861593 C T 1.104817 1.3515e-06
1:165865227 G C 0.027054 1.9928e-05
1:165869347 A G 0.049129 -3.3031e-06
1:165873619 G A 0.624185 2.8958e-05
1:165875509 T C 0.020991 -1.5778e-05
1:165889370 C T 0.335751 1.0083e-04
1:165895342 A G 0.100290 3.4026e-05
1:165895525 T G 0.535506 -5.2404e-05
1:165897797 T C 0.457470 -1.5218e-05
1:165905436 G A 0.302378 1.1203e-05
1:165908358 G A 0.261331 -9.5587e-06
1:165908875 C A 0.456869 -2.1921e-05
1:165911404 G C 0.584219 3.4035e-05
1:165915583 C A 0.480726 -2.5189e-05
1:165916274 C A 1.935703 4.8936e-07
1:165919377 A G 0.048016 -1.2429e-05
1:165922646 T C 0.450112 -1.0846e-05
1:165924694 T C 0.033341 2.8185e-06
1:165956767 T C 0.897844 -1.0712e-05
1:165958942 G A 0.103720 -1.9197e-05
1:165965211 T G 0.329834 2.0079e-05
1:165976999 T G 0.130180 2.5313e-06
1:165979485 T C 1.137892 -3.5015e-05
1:165984137 T G 0.452741 2.2668e-05
1:165991421 A G 0.027921 1.2052e-05
1:165994034 G A 0.023406 -6.4914e-06
1:165997061 T C 0.124890 2.6010e-05
1:166002656 G A 1.167491 -4.3603e-05
1:166003074 G C 0.703695 8.4081e-06
1:166006878 G A 1.925901 -2.2511e-06
1:166007431 T C 0.052216 -1.0868e-06
1:166010280 C A 0.509867 -4.5354e-05
1:166012163 G A 0.060022 -7.8897e-06
1:166017358 G T 0.071694 2.2622e-05
1:166017741 C T 0.067234 5.5403e-06
1:166021451 T G 0.038963 4.0518e-05
1:166021518 A G 0.123997 -7.0717e-06
1:166023509 A G 0.258400 3.4283e-06
1:166028428 C G 0.605924 -2.4985e-05
1:166031088 G T 0.030089 -5.1896e-06
1:166034990 T C 0.243875 -4.0053e-05
1:166035140 G T 0.075861 4.3690e-05
1:166044729 T C 0.357823 6.1606e-05
1:166047796 A C 0.533068 1.2814e-05
1:166051587 T G 0.643589 -6.8567e-05
1:166054175 A G 0.020527 -1.1972e-05
1:166054188 T G 0.041848 4.2428e-05
1:166057564 C T 0.161937 -6.4413e-05
1:166059512 A G 0.032413 -1.5482e-05
1:166062592 G A 0.067714 4.0541e-05
1:166081087 T C 0.028258 1.4555e-07
1:166082113 A G 0.354038 -2.7159e-05
1:166084708 A G 0.334482 -1.7544e-05
1:166095558 T C 0.024973 -1.1130e-07
1:166117536 A G 0.208427 1.2339e-05
1:166129406 A C 1.509724 6.0145e-05
1:166131063 T C 0.025678 -9.2172e-06
1:166145909 T C 0.040063 2.4974e-05
1:166164874 G A 0.142683 8.7360e-06
1:166169004 C G 0.073391 -2.0686e-05
1:166177046 T C 0.390025 -1.0030e-04
1:166201513 C T 0.024292 -1.5693e-05
1:166205504 T C 0.390823 -8.4976e-05
1:166243701 A G 0.064725 7.9345e-06
1:166245588 A G 0.045935 4.4395e-06
1:166250778 C T 1.580552 6.2083e-05
1:166259809 G A 0.032614 -1.7788e-05
1:166265120 T G 0.036308 -2.8155e-05
1:166265377 G A 0.047886 -3.6842e-06
1:166270695 G A 0.540177 -7.0776e-05
1:166271299 A G 0.066880 -1.5551e-05
1:166272488 G A 0.042378 5.9480e-06
1:166274431 G C 0.088767 3.3500e-05
1:166292607 G A 0.023049 -1.0573e-05
1:166306753 C T 0.623666 1.5211e-05
1:166314680 T C 0.070486 4.0262e-05
1:166319377 C T 0.316819 -8.4930e-07
1:166320735 A C 0.055137 -2.1731e-05
1:166322024 A G 0.627749 1.9267e-05
1:166322404 A G 0.039476 -3.0252e-05
1:166324986 A G 0.185100 -2.8763e-05
1:166330286 A G 0.298116 3.0260e-05
1:166332862 T C 0.027830 -9.0609e-06
1:166334158 C T 1.933022 -5.4365e-06
1:166343331 A G 0.026019 1.5839e-05
1:166343894 A C 0.598972 3.7486e-06
1:166346943 T C 0.061431 3.0853e-05
1:166347746 G A 0.182110 1.7178e-05
1:166350561 G C 0.093662 -4.9349e-06
1:166355864 C T 0.036353 -3.5413e-06
1:166361524 A G 0.022286 -7.3650e-06
1:166364063 T G 0.499078 1.5008e-05
1:166365665 A G 0.034763 -1.7583e-05
1:166367477 G A 0.029920 8.5013e-07
1:166367755 G A 0.503054 -3.7780e-06
1:166369416 A G 0.121517 5.6709e-06
1:166389714 A G 0.056497 -6.5914e-06
1:166403177 T C 0.053579 -2.1913e-05
1:166405401 C T 0.090679 5.3902e-05
1:166406002 A G 0.577867 -8.5692e-06
1:166406894 G A 0.052443 1.5622e-05
1:166407354 A C 0.076673 -2.3387e-05
1:166407490 A G 0.565374 1.3300e-06
1:166415666 C A 1.539223 -2.5403e-05
1:166417771 A G 0.127642 7.3935e-06
1:166418350 C T 0.395241 -1.7364e-05
1:166421078 C A 0.061677 2.9048e-05
1:166423858 C T 0.113802 4.7825e-06
1:166425837 C T 0.046691 2.0185e-05
1:166436226 C A 0.333233 -3.2792e-06
1:166446655 G A 0.029436 1.1314e-05
1:166452024 G A 0.586430 -1.8052e-05
1:166454075 C T 0.958492 4.6040e-07
1:166454293 C T 0.040157 5.2875e-06
1:166456592 G C 0.043053 -1.1148e-05
1:166458160 A C 1.324349 -3.0534e-05
1:166458826 C T 0.729110 -6.3211e-06
1:166459430 T C 0.137987 -4.8352e-05
1:166460202 C A 0.168832 -2.6226e-05
1:166460696 G A 0.673327 7.1892e-05
```
