## Supplemental_Data_Files for "Common genetic variation associated with Mendelian disease severity revealed through cryptic phenotype analysis": SupplementalDataFile_9.txt (part 2 of 21)

```
1:166462364 T C 0.118255 -1.3682e-05
1:166475132 A G 0.108609 -1.4096e-06
1:166482391 C G 1.006521 -4.4660e-05
1:166482422 C G 0.067244 -2.0576e-05
1:166488311 T C 0.177005 -1.6863e-05
1:166489372 C T 0.299856 -7.6114e-06
1:166491025 G A 0.196035 4.2340e-05
1:166493260 C A 0.763470 -1.6537e-05
1:166493330 A G 0.045419 1.4821e-05
1:166493918 T G 0.290310 1.9131e-05
1:166499363 G A 0.048045 -3.2885e-05
1:166500963 A G 0.398058 -1.0815e-05
1:166502491 G A 1.908429 4.2750e-07
1:166503881 A G 0.379862 -9.9979e-06
1:166509374 A G 0.037366 3.5500e-05
1:166514785 T C 0.121861 6.3502e-06
1:166527026 T C 0.101588 -1.9496e-05
1:166527590 C G 0.038379 4.3180e-06
1:166532424 A G 0.036587 4.9250e-05
1:166533141 C A 1.454607 1.1448e-06
1:166533517 C T 0.629986 8.1847e-05
1:166542402 T C 0.029599 6.0195e-06
1:166543451 T C 0.351452 8.3320e-05
1:166544580 T C 0.117155 -1.9983e-05
1:166545275 T C 0.728107 -4.5755e-05
1:166552269 G A 0.581736 -2.2154e-05
1:166552924 G C 0.141976 -9.5184e-06
1:166579064 A C 0.050378 -3.4936e-06
1:166582292 G A 0.970875 3.2223e-05
1:166582502 A G 1.127554 1.0535e-05
1:166595209 T C 0.269524 7.2056e-06
1:166600636 C A 1.832382 2.6450e-05
1:166603523 T C 0.135568 -2.3964e-05
1:166617824 T C 0.022114 -1.8817e-05
1:166622135 G A 0.031812 -1.0413e-05
1:166622906 G A 1.814082 1.4959e-05
1:166628002 C T 0.506063 3.5020e-05
1:166629358 A G 0.342655 -3.2977e-05
1:166633519 T C 0.066384 3.6381e-05
1:166633759 A G 0.157896 -2.9372e-05
1:166647857 T C 0.107920 7.0514e-05
1:166652275 C T 0.973738 4.5423e-06
1:166658530 T C 0.098407 -1.1007e-05
1:166662734 C T 0.028518 7.5382e-05
1:166673555 G C 0.149324 1.4781e-05
1:166674869 G C 0.105746 6.4536e-05
1:166674952 G T 0.105850 6.0216e-05
1:166696504 T C 0.047311 -2.7078e-05
1:166701394 T C 0.070730 4.5980e-05
1:166706135 T C 1.417300 -6.2336e-05
1:166732102 G A 0.500036 -4.2308e-05
1:166737282 A G 0.126181 1.0917e-05
1:166745107 C T 0.152369 -3.5859e-05
1:166763624 G T 1.728896 -3.1984e-05
1:166765147 T C 0.144186 1.3063e-05
1:166767772 G A 1.471252 -8.2521e-06
1:166774156 A G 0.057883 2.6272e-05
1:166774997 C T 0.420558 1.0133e-05
1:166783658 C T 1.054546 -1.8772e-05
1:166783688 C T 0.094006 -5.2409e-06
1:166796662 T G 0.049901 -1.7149e-05
1:166811149 G A 0.052881 -8.9337e-06
1:166821633 T C 0.725952 -2.6337e-05
1:166829522 T C 0.027460 3.1330e-05
1:166842931 A G 0.083434 1.9882e-05
1:166853428 T C 0.030176 -9.0263e-07
1:166853548 A G 0.039969 1.5041e-05
1:166857274 C G 0.064894 -2.5072e-05
1:166860111 T G 0.089896 6.4827e-07
1:166870475 C A 1.878106 -2.9205e-05
1:166870842 T A 0.059016 -8.7862e-06
1:166873226 A C 0.057798 -1.4162e-05
1:166874252 C A 0.107031 -2.9023e-05
1:166880530 A G 1.612556 -4.4804e-05
1:166886560 G T 0.039249 -3.4526e-05
1:166904919 T C 0.027434 -2.4414e-05
1:166908171 T C 0.025827 4.4450e-05
1:166908811 A G 0.042011 2.5861e-05
1:166911149 A T 0.814112 -2.6172e-05
1:166925806 C A 0.799697 -2.2394e-05
1:166926999 C T 0.062307 3.0776e-05
1:166940095 A G 0.802985 -6.1709e-07
1:166942144 A G 0.068312 -2.7247e-05
1:166958601 C T 0.510672 2.9075e-07
1:166958710 G T 0.510491 -4.7632e-07
1:166959455 G C 0.311807 -1.1236e-05
1:166971837 G A 0.145381 -2.7739e-07
1:166982719 G T 0.694169 -1.8561e-05
1:166983171 A G 0.184012 2.7214e-06
1:166990359 G A 0.083265 -4.8249e-06
1:166992062 T C 0.448729 4.2718e-05
1:166998074 T G 0.215026 7.6589e-06
1:167022569 A G 0.034367 3.0290e-05
1:167022701 G A 0.872673 2.7657e-06
1:167026832 T C 0.969168 -9.0540e-06
1:167028804 T G 0.140515 -5.6677e-05
1:167034382 A G 1.382985 2.7292e-05
1:167035702 A G 0.997725 -1.9726e-05
1:167038219 A C 0.031397 1.1286e-05
1:167042762 T C 0.237319 1.2465e-06
1:167046966 A G 0.102503 5.7470e-07
1:167056466 G A 0.686947 1.7869e-05
1:167057766 A G 0.870001 -3.4126e-05
1:167065241 C T 0.152304 -9.2682e-06
1:167072791 C A 0.626714 -3.5888e-05
1:167076493 A G 0.748890 2.0967e-05
1:167077482 C T 0.472255 -2.1688e-05
1:167087756 C T 0.197236 1.2609e-05
1:167087849 G A 0.491788 3.3896e-08
1:167093643 C T 0.592717 -1.0605e-05
1:167095163 C G 0.936060 -2.1323e-05
1:167095881 A G 0.319441 -2.0952e-06
1:167096931 C A 0.345421 -1.0900e-05
1:167097070 A G 0.049453 5.7396e-06
1:167097567 A G 0.271422 -1.3928e-05
1:167097739 A C 0.591282 -1.3036e-05
1:167098131 A G 1.537801 -3.6031e-05
1:167099209 G T 0.345382 -1.1876e-05
1:167099520 G C 1.558957 1.8081e-06
1:167103091 G A 0.696022 -9.3494e-06
1:167110188 A G 0.232622 -9.4543e-06
1:167111431 A C 1.772756 1.1063e-05
1:167119426 C T 0.141255 -2.9628e-05
1:167121961 T C 0.283448 1.9778e-05
1:167123278 A G 1.268449 4.0528e-06
1:167124580 T C 0.397533 3.9209e-05
1:167126101 G A 0.038272 -3.2290e-05
1:167126942 T C 0.687297 1.5452e-05
1:167127514 T G 0.203299 -3.5387e-05
1:167127768 C T 0.109498 -8.7425e-06
1:167131321 C T 1.703750 2.4357e-05
1:167137897 C T 0.085002 -4.5091e-05
1:167138099 G T 0.162285 -2.3729e-05
1:167140905 T C 0.046516 -9.1680e-07
1:167142615 C G 0.149646 -1.0463e-05
1:167145114 A G 0.043763 -3.7188e-05
1:167148231 G A 0.064381 2.0266e-07
1:167149994 T C 0.089020 -6.5930e-06
1:167150778 G A 1.799213 1.0929e-04
1:167154534 G A 0.775353 1.4490e-05
1:167154597 C T 0.121176 -4.9909e-05
1:167156500 C T 0.745079 -1.5385e-06
1:167158894 T C 0.252626 -1.0568e-04
1:167159584 T C 0.087657 7.6418e-06
1:167160515 C T 1.892985 4.6254e-05
1:167160583 G A 0.080435 -5.0240e-05
1:167160690 G A 0.030209 1.3353e-06
1:167160959 A G 0.971427 -4.4611e-05
1:167169006 T G 0.946249 -4.8583e-05
1:167171571 G A 0.184467 3.0613e-05
1:167178460 G C 0.041907 -1.4364e-05
1:167181536 T C 0.091584 1.3205e-05
1:167189569 G A 0.035146 2.1348e-05
1:167192904 A G 1.963471 7.1389e-05
1:167202245 T C 0.035019 -6.6909e-05
1:167216803 C T 0.092947 -1.4388e-05
1:167217843 G A 0.367035 7.7902e-06
1:167226011 C T 0.023695 -2.0417e-06
1:167226171 A C 1.387951 3.7075e-05
1:167227227 G T 1.460988 2.6130e-05
1:167227397 C T 0.379612 1.7158e-05
1:167234166 A G 1.002103 1.1531e-05
1:167237858 G C 0.047805 -1.0231e-05
1:167240966 G A 0.043390 2.6497e-05
1:167244771 A G 0.153145 -4.9286e-05
1:167246621 T C 0.065267 1.1430e-05
1:167255184 A G 0.025941 7.0237e-06
1:167272512 C A 0.138334 2.5515e-05
1:167279317 A G 0.074135 -2.4766e-05
1:167299335 C T 0.091672 -5.1300e-06
1:167304109 A G 0.150249 2.0934e-07
1:167304477 G A 0.089624 -8.6813e-06
1:167308399 T C 0.052076 -4.2582e-06
1:167313214 A G 0.033234 -6.1371e-06
1:167314854 T C 0.023295 -5.8374e-05
1:167318260 T C 0.076303 3.4774e-05
1:167318537 G A 0.044630 3.0861e-05
1:167321325 A G 0.113481 2.1143e-05
1:167323085 T C 0.043806 1.0793e-06
1:167323151 A G 0.054027 -2.3525e-05
1:167327603 T C 0.038499 1.3651e-05
1:167337836 C T 0.074719 1.0162e-05
1:167342085 A G 1.426261 1.8778e-05
1:167348551 G A 0.053339 4.4721e-06
1:167348863 A G 0.021361 4.3680e-06
1:167357561 G A 0.255401 4.3897e-05
1:167361963 A G 0.094522 -2.1128e-05
1:167364205 G A 0.035328 -6.3231e-05
1:167368300 C G 0.131349 -6.2275e-06
1:167371974 G A 0.085875 3.8936e-05
1:167382579 G A 0.039593 -8.9768e-05
1:167384457 G C 1.918546 8.4494e-06
1:167396949 G A 0.392787 2.7585e-05
1:167397271 A G 0.882511 8.7204e-06
1:167398551 G A 0.077244 4.0539e-05
1:167403212 A G 0.208499 9.7383e-06
1:167404989 A G 0.093937 -7.8191e-06
1:167407858 A G 0.083463 -1.4419e-05
1:167408670 T C 0.815202 3.0728e-05
1:167410391 C T 0.133491 -1.6425e-05
1:167411384 G A 0.821811 3.1330e-05
1:167413475 C T 0.083700 5.5170e-05
1:167413486 G C 0.049015 6.0786e-06
1:167415828 C T 0.129697 1.6394e-05
1:167418296 T C 1.917793 5.7746e-06
1:167420425 G T 0.852065 5.6329e-05
1:167422599 A G 0.043578 1.2084e-05
1:167426146 T C 0.133806 -4.2554e-05
1:167431192 C T 1.647013 2.0575e-05
1:167432949 C T 0.820571 6.5024e-05
1:167437779 T C 0.055367 9.7199e-06
1:167439010 C T 0.788706 -2.5761e-05
1:167439538 T C 1.848686 3.9634e-06
1:167441505 C A 0.072291 -4.9216e-05
1:167445001 A G 1.114425 1.8071e-05
1:167445280 A G 0.027080 -1.1420e-06
1:167450082 G A 0.682503 5.0243e-05
1:167450864 C A 0.254190 -1.5102e-05
1:167451682 T G 0.020841 1.1670e-05
1:167451850 A G 0.755940 5.3633e-05
1:167453712 A G 0.037794 -1.3694e-05
1:167454907 A G 0.036454 1.9943e-05
1:167455145 G A 1.169280 6.3100e-05
1:167457824 T C 0.562885 3.9631e-06
1:167458092 A G 0.327553 -1.9412e-05
1:167461475 G A 0.037509 8.8462e-06
1:167461812 T C 0.079490 -4.6544e-05
1:167462705 C T 1.786525 -2.3009e-05
1:167463522 C T 0.033477 -2.8530e-06
1:167463906 C T 0.227652 8.7756e-07
1:167464442 G A 0.160503 1.1721e-05
1:167464466 G A 0.085690 -3.9324e-06
1:167465358 T G 0.075414 -5.8981e-06
1:167466255 G A 0.638480 -1.2682e-05
1:167466956 C A 0.074657 9.3702e-06
1:167467696 T C 0.557886 -1.2506e-05
1:167467782 T G 0.082947 4.5733e-06
1:167469563 T A 0.047438 -2.9705e-05
1:167470817 T C 0.476572 -2.6063e-05
1:167475002 A G 0.077182 1.4540e-05
1:167479987 G A 0.328737 -4.8446e-05
1:167480603 A G 0.637191 8.3061e-06
1:167481354 A G 0.085693 -5.3668e-06
1:167481743 T A 0.020254 2.1905e-06
1:167482236 C T 0.340364 -5.7477e-05
1:167484888 G T 0.126814 1.5874e-05
1:167495094 C G 0.951511 -3.5912e-06
1:167496059 C T 1.967022 1.2471e-05
1:167496303 A G 0.574057 3.5406e-05
1:167499695 G C 0.383569 7.6033e-05
1:167500201 C T 0.099764 -4.3154e-05
1:167500815 C T 1.400629 -4.2229e-05
1:167501262 C T 0.094035 6.4105e-07
1:167502159 G A 0.640499 3.2844e-06
1:167502570 T C 0.038586 -1.4269e-05
1:167502598 G A 1.008166 -2.5630e-05
1:167503906 T C 0.081928 7.4037e-06
1:167503917 C G 0.371978 2.2283e-05
1:167504005 G C 0.021458 -1.5137e-06
1:167504170 C T 1.198940 -6.4096e-06
1:167508118 C T 0.413242 2.2277e-05
1:167513159 C T 0.617470 -1.9718e-05
1:167513723 A G 0.184662 -5.1899e-06
1:167516537 T G 0.379035 -9.2134e-06
1:167520464 C T 0.600513 -1.4063e-05
1:167523004 A G 0.274522 3.8482e-05
1:167527118 C G 0.045506 1.6027e-05
1:167527216 G A 0.830886 1.9642e-05
1:167529639 A G 0.199696 3.2810e-06
1:167530546 T C 0.472683 3.3945e-05
1:167532605 G A 0.345138 2.2387e-05
1:167533511 C T 0.105762 1.0706e-05
1:167534270 C T 1.053842 -1.6041e-05
1:167535689 A G 0.035714 -1.1997e-05
1:167537793 T C 0.497747 7.2478e-05
1:167545604 C T 0.285110 7.5532e-05
1:167545885 G A 0.031725 -8.9957e-06
1:167550043 G A 0.075456 1.2045e-05
1:167554337 G T 1.313274 1.4987e-05
1:167554479 G C 0.217425 -1.0609e-05
1:167556710 A G 0.026924 -3.1796e-06
1:167560023 T G 1.096440 1.0468e-05
1:167569730 T G 1.320736 -5.4262e-06
1:167574145 T G 0.046126 -3.3663e-06
1:167579339 A C 0.059519 -3.9315e-05
1:167586861 T C 1.299862 -1.5242e-05
1:167587813 G T 0.345022 -2.4115e-05
1:167591280 G T 0.162324 -1.7732e-05
1:167601020 C T 0.307542 3.2400e-05
1:167602304 C A 1.492885 1.8112e-05
1:167602666 A C 0.069574 -1.9451e-05
1:167603062 G C 1.971628 -1.8627e-05
1:167603757 C T 0.151249 -6.3901e-06
1:167609525 A G 0.074982 1.2822e-05
1:167611221 T C 0.700040 6.3765e-05
1:167614026 A G 0.025360 9.9568e-07
1:167614752 G A 0.391125 -5.2772e-07
1:167614953 T C 1.563384 4.0993e-05
1:167617925 T C 0.026366 -2.5841e-05
1:167621144 C T 0.650502 1.8012e-05
1:167623388 C T 0.147166 1.2607e-05
1:167629491 T C 0.107570 -1.8339e-05
1:167632361 T G 0.185233 4.5687e-06
1:167632822 C T 0.725260 1.6935e-07
1:167633861 A G 0.120745 -3.0153e-05
1:167635557 T C 0.138827 1.4246e-05
1:167637767 A C 0.029631 3.0138e-05
1:167638203 C T 1.361955 -2.9319e-05
1:167638451 T C 0.392073 5.7566e-06
1:167640020 C A 0.283981 -4.5313e-07
1:167640233 T C 0.197057 -3.3632e-05
1:167640313 A G 0.099137 -1.8785e-06
1:167640839 C T 0.911574 -1.0687e-06
1:167642121 C T 0.150406 1.3301e-07
1:167642936 G C 0.204185 -3.8251e-05
1:167643129 G A 1.759345 -2.1536e-05
1:167643184 C T 0.175411 -8.3729e-06
1:167643681 T C 0.071097 2.4192e-05
1:167644595 A G 0.046062 -2.7758e-06
1:167646474 G A 0.267534 -2.4718e-06
1:167647208 A C 0.108112 3.6902e-06
1:167652272 A C 0.285526 4.1765e-05
1:167652995 A C 0.117213 -4.5633e-07
1:167653002 A G 0.023149 3.9635e-05
1:167660770 A G 0.116236 -8.8249e-05
1:167663476 G A 0.041712 4.0545e-05
1:167665064 C T 0.199297 -8.9191e-06
1:167667927 A C 0.051011 2.9423e-05
1:167669487 T C 1.544990 1.4927e-05
1:167674737 A G 0.068529 -9.1730e-06
1:167681072 A G 0.574193 4.6602e-05
1:167681144 A G 0.455204 6.1803e-05
1:167683935 C A 0.206587 9.9452e-06
1:167684814 C A 0.132887 -1.0228e-05
1:167688121 A G 0.684110 3.1619e-05
1:167688335 C T 0.564975 3.6446e-05
1:167700143 C T 0.526979 -2.7747e-05
1:167705094 G A 0.469554 3.0358e-05
1:167706521 A G 0.375389 3.4497e-05
1:167709064 A C 0.314108 -1.1338e-05
1:167715397 C A 0.377924 -1.6375e-06
1:167718499 G A 1.949028 -1.3709e-05
1:167728724 A G 0.028956 8.9286e-06
1:167730783 A G 1.816942 1.9082e-05
1:167739355 C T 0.139493 -1.7833e-07
1:167752781 T C 1.354512 -2.4969e-05
1:167753875 A G 0.079331 -1.6317e-05
1:167758784 G A 0.225754 -1.2037e-05
1:167758998 G C 0.114818 -6.2920e-06
1:167760569 G C 0.033451 4.1258e-05
1:167761748 A C 0.100896 -1.0772e-05
1:167764468 A G 1.358722 5.9777e-06
1:167772520 A C 0.274415 6.0166e-06
1:167778843 A G 0.811025 -5.7601e-06
1:167787479 C T 0.023302 2.8617e-05
1:167788412 G T 0.654320 -2.1984e-05
1:167792079 T G 1.199537 -4.2324e-05
1:167792356 A G 0.093220 -6.5309e-06
1:167794130 A G 0.164031 1.1121e-05
1:167799129 G A 0.134429 -7.5281e-06
1:167805813 C T 0.105116 1.2574e-05
1:167808553 C T 0.352454 8.5513e-07
1:167812359 G A 0.310548 6.8370e-06
1:167814018 C T 0.031559 5.4688e-06
1:167815167 C T 0.622562 -3.0983e-05
1:167815514 A G 0.236975 -2.9983e-05
1:167819529 G A 0.221505 3.6861e-05
1:167820277 T C 0.158500 1.9596e-05
1:167825449 C T 0.029261 -1.3901e-05
1:167825485 C T 0.824797 -2.3319e-05
1:167825606 G A 0.211378 2.3978e-06
1:167839679 T C 0.166702 1.7919e-05
1:167840107 C T 0.045889 -1.2764e-06
1:167840193 G A 1.048136 7.8557e-06
1:167845787 C T 0.378957 -8.6596e-05
1:167846628 G A 0.629680 -6.4905e-05
1:167848634 G T 0.147432 9.1538e-08
1:167849327 A G 0.163908 -1.4564e-05
1:167860921 C G 0.598826 -9.9149e-06
1:167865871 A G 0.157280 -8.0676e-06
1:167868024 C T 0.020864 -4.1244e-05
1:167887020 T C 0.031770 -1.6955e-05
1:167892988 C T 0.175408 -5.7841e-07
1:167894290 C T 0.073281 5.5597e-06
1:167912965 C T 0.148370 5.3903e-05
1:167927339 C T 0.694068 -4.8474e-05
1:167935179 A G 0.034831 1.5821e-05
1:167940905 G A 0.173230 -3.1238e-06
1:167941472 G A 0.056679 1.6736e-05
1:167951997 T C 0.055439 2.8233e-05
1:167965272 G A 0.033539 1.1388e-05
1:167965670 A G 0.173386 -1.9896e-06
1:167972357 C T 0.502538 -5.0158e-05
1:167976111 A G 0.035006 -1.2569e-06
1:167976797 C T 0.572223 -1.8375e-06
1:167982510 G T 0.063287 1.3060e-05
1:167991082 A G 1.225877 -5.3810e-05
1:168013850 C T 0.557123 -6.1007e-06
1:168014204 A T 0.200897 6.4880e-06
1:168032053 A G 0.094512 -4.3693e-05
1:168041232 T C 0.440884 -1.6256e-05
1:168043883 A T 0.054514 7.3390e-06
1:168062655 T C 0.175174 -4.2315e-06
1:168064837 A G 0.032302 2.1235e-05
1:168069048 G A 1.954964 -1.3696e-05
1:168074753 C T 0.692159 -3.9308e-05
1:168091639 A G 0.407134 1.1574e-05
1:168096167 A G 0.055461 2.1896e-05
1:168099672 T C 0.033325 -6.3649e-06
1:168102501 G T 0.089458 -2.6412e-05
1:168106716 C T 1.501256 3.0033e-06
1:168107677 G C 0.292449 2.0179e-05
1:168108043 G A 0.336547 3.0320e-05
1:168111495 T A 0.877227 2.0646e-05
1:168114688 A G 1.928965 -9.4418e-06
1:168129194 C T 0.029939 -3.3402e-05
1:168138084 A G 0.154031 -9.2007e-06
1:168147892 T C 0.366132 1.5010e-05
1:168154454 T C 0.542683 1.5049e-05
1:168163060 G A 0.046928 -8.5395e-06
1:168169452 A G 0.678004 4.2117e-06
1:168181725 T C 0.117759 -7.0025e-06
1:168185939 G T 0.178576 4.6949e-05
1:168186174 T C 1.116545 -5.0246e-06
1:168194902 C G 0.054666 2.6538e-05
1:168211005 A G 0.081435 -1.3979e-05
1:168214005 C G 0.050612 2.2991e-06
1:168221225 C A 1.354360 1.0613e-05
1:168236099 A G 0.309898 1.7299e-05
1:168236618 T C 0.054520 -1.6053e-06
1:168237373 A C 0.052446 -1.8416e-05
1:168240499 T C 1.402632 -9.9712e-06
1:168241380 A G 1.922895 9.3874e-06
1:168252981 G A 0.135984 -3.9541e-05
1:168259657 T G 0.121829 -3.8415e-05
1:168262299 T C 1.238075 -1.1190e-05
1:168262338 T C 0.032530 -5.4120e-06
1:168264123 A G 0.040829 2.5907e-05
1:168264158 G A 0.105957 2.4878e-06
1:168266335 A G 0.128898 1.5425e-05
1:168270110 C T 0.140580 1.2322e-05
1:168272187 G A 0.129956 2.0691e-05
1:168274201 A G 1.425557 -1.3788e-05
1:168275535 A G 1.566108 -6.5234e-06
1:168275953 C T 0.042128 -1.6644e-06
1:168285045 G A 0.844983 -1.3401e-05
1:168289686 C G 0.727902 -1.6146e-06
1:168293016 G A 0.035493 1.1768e-05
1:168294250 A G 0.415417 1.3892e-05
1:168296449 G A 0.024487 1.5557e-05
1:168300088 T C 0.028716 1.3829e-05
1:168303543 T C 1.277606 2.7377e-05
1:168308903 A G 0.241739 2.8963e-05
1:168309495 T C 0.126295 3.1414e-05
1:168312652 T C 0.062774 3.6285e-06
1:168312854 G A 0.410392 -2.3509e-05
1:168313072 G A 0.159889 -1.0064e-05
1:168313211 T G 0.032410 2.2065e-06
1:168327555 T G 0.382569 -2.2756e-05
1:168334887 G A 0.189092 4.3156e-05
1:168336262 C A 0.058633 3.1443e-06
1:168337033 G A 0.212644 -1.0534e-05
1:168341446 C T 0.177332 -1.4658e-05
1:168343209 T G 0.073729 2.3383e-05
1:168343349 A C 1.188576 -1.8176e-05
1:168345985 A G 0.044302 -2.3870e-05
1:168347129 C T 0.091461 9.3373e-06
1:168348728 A G 0.386906 1.1447e-05
1:168349226 T C 0.039911 -3.7583e-05
1:168353834 G A 0.106703 -2.1244e-07
1:168354779 C T 0.021338 1.2202e-05
1:168356750 T C 0.600306 1.6877e-06
1:168357041 G A 0.388645 1.7813e-05
1:168360688 G C 0.404264 3.4946e-05
1:168361867 A G 0.787837 2.9824e-05
1:168362758 T C 0.187174 1.6291e-05
1:168363494 A G 0.063375 -2.9516e-05
1:168366947 T G 0.031316 -2.4721e-05
1:168368113 G T 0.223206 -3.2287e-05
1:168369018 C T 1.347768 3.0787e-06
1:168370260 G A 0.066231 -1.5700e-05
1:168372859 T G 0.262857 2.3377e-05
1:168378160 C T 0.728048 2.2157e-05
1:168379429 A G 0.392615 6.5909e-06
1:168382739 G A 0.045633 -1.6020e-05
1:168386785 C T 0.388792 5.8909e-06
1:168388188 G A 0.050116 6.1732e-06
1:168389917 A G 0.757618 8.3136e-06
1:168405206 C T 0.076429 -4.2636e-05
1:168406710 A G 0.086345 5.5321e-05
1:168408076 T C 0.880408 -1.7614e-05
1:168408378 G T 1.966172 3.7465e-05
1:168408546 A G 0.117109 3.2797e-06
1:168409171 T C 0.089841 -5.0067e-06
1:168412113 C T 0.112491 2.2566e-05
1:168412982 A G 0.993090 3.7503e-05
1:168414409 T C 0.041956 -2.0290e-05
1:168417630 A G 1.076653 6.3936e-06
1:168418535 T G 0.032471 -2.4270e-05
1:168430356 C T 0.037606 -1.6818e-05
1:168437177 A G 0.141034 -1.6379e-05
1:168437602 A G 0.090244 2.3435e-05
1:168438268 T C 1.331275 -2.2082e-05
1:168443178 G A 0.317688 8.8276e-05
1:168451842 G A 0.221197 -7.7574e-05
1:168453149 C T 0.366869 -2.3767e-05
1:168453205 A G 1.535922 -2.6115e-05
1:168453428 G C 0.322203 4.0168e-05
1:168453455 A G 0.332016 -1.4050e-05
1:168453732 C T 0.205286 -2.1927e-05
1:168457599 C T 0.066312 3.6737e-06
1:168461368 G A 0.183334 -2.8841e-05
1:168464059 G A 0.115165 2.7019e-05
1:168465856 G A 0.226062 5.1904e-06
1:168471644 T C 0.091182 -3.1975e-05
1:168472921 A G 0.115214 -1.8875e-05
1:168474310 T C 1.673691 2.2470e-06
1:168475194 A G 0.191530 4.3556e-05
1:168483806 G A 0.958372 -1.0053e-05
1:168491484 T C 1.940303 1.8493e-07
1:168497028 C T 0.093110 -1.1910e-05
1:168497741 G A 0.215120 3.1044e-06
1:168500034 G A 0.060710 -2.3204e-05
1:168505546 T C 0.079961 -4.0366e-06
1:168511284 C T 0.373186 2.9201e-05
1:168513407 A T 0.364948 2.8922e-05
1:168520054 T C 0.345749 -1.2492e-05
1:168520741 A G 0.030381 -2.2186e-05
1:168521615 A G 0.366227 2.7414e-05
1:168526715 C T 0.711868 1.4038e-05
1:168534609 T C 0.043014 -1.0643e-05
1:168539377 A G 0.237160 4.4346e-06
1:168540041 T C 0.735998 2.2001e-05
1:168544231 T C 0.548814 2.2414e-05
1:168544994 T G 0.185275 8.7845e-06
1:168553057 C T 0.212488 -7.0880e-07
1:168553536 C T 0.093477 -4.1816e-05
1:168555485 A G 0.115756 -2.7102e-05
1:168557011 T C 1.269267 2.8310e-06
1:168563762 A C 0.069454 4.8477e-05
1:168564740 G A 0.062284 -7.2371e-05
1:168566976 A G 0.148805 4.9238e-06
1:168571129 C T 0.036369 1.1020e-05
1:168571186 A G 0.600786 4.3451e-06
1:168588247 G A 0.050541 6.6305e-06
1:168591213 G A 1.007112 9.2008e-06
1:168595963 G A 0.510195 -1.2210e-05
1:168602044 C T 0.025996 -9.6718e-06
1:168604933 T C 0.077504 7.6214e-06
1:168605042 G A 0.096813 -3.7853e-05
1:168606240 T C 0.105317 9.8084e-06
1:168609132 G T 0.061775 5.7838e-06
1:168609604 G A 0.416329 3.7233e-05
1:168609689 G T 0.347326 1.4633e-05
1:168610581 T C 1.807162 -9.0210e-06
1:168615918 A G 0.132504 1.6233e-05
1:168618641 A G 0.353558 6.2126e-05
1:168619151 G C 0.185853 4.8796e-06
1:168619548 C T 1.898620 1.9301e-05
1:168620539 T G 0.288048 -1.9971e-05
1:168622716 G A 0.042433 -1.3420e-07
1:168623881 T C 1.243904 -2.2584e-06
1:168625843 G A 0.632936 3.0134e-05
1:168626707 G A 0.611342 -3.5053e-05
1:168641245 T G 0.025778 1.6994e-05
1:168642851 C T 1.498199 -9.7176e-06
1:168644962 T C 0.033068 -1.7346e-05
1:168646692 T A 0.026833 1.2685e-05
1:168654398 A G 0.059444 2.9380e-06
1:168655425 G A 0.093834 -2.9167e-05
1:168658293 A G 0.097712 1.6581e-05
1:168661030 A G 0.567176 -6.7641e-06
1:168662302 C A 0.997101 -3.7392e-06
1:168662352 A G 1.676881 -9.9911e-05
1:168663274 T C 0.114636 1.3729e-05
1:168665256 C T 0.218688 -7.0036e-06
1:168667207 C A 0.071733 1.3330e-05
1:168667426 T C 0.898305 8.9766e-06
1:168676058 C T 0.025402 1.0977e-05
1:168678914 A G 1.362468 -7.8494e-06
1:168687512 C T 0.537606 2.6874e-05
1:168696733 T G 0.121043 9.7657e-07
1:168698173 T C 1.084966 -2.4003e-05
1:168699306 C A 0.033393 8.7662e-06
1:168705216 A G 0.042436 -1.5151e-05
1:168707757 G A 1.498731 -1.3675e-05
1:168713421 A G 1.063605 -2.2052e-05
1:168723501 C T 0.036045 -1.0547e-05
1:168728415 T C 0.078968 -1.9738e-06
1:168729611 A G 0.097164 -1.1408e-05
1:168733424 C T 0.409954 3.2930e-06
1:168735040 G C 0.074401 3.1360e-05
1:168736963 G A 0.062472 5.6002e-06
1:168738974 G A 1.113701 6.5768e-06
1:168741534 A G 0.039609 1.3321e-05
1:168745136 C T 0.402015 -2.2751e-05
1:168758027 C T 0.049028 1.5129e-06
1:168762175 T C 0.402450 -1.5681e-05
1:168768448 C T 0.047178 3.7102e-06
1:168776296 G T 0.079623 -8.8511e-06
1:168805486 A G 0.037071 2.0885e-05
1:168810025 C T 0.367895 -2.1593e-06
1:168812398 G C 0.166001 -8.0552e-06
1:168812854 A G 0.121215 3.8690e-05
1:168818051 C A 0.039885 3.1913e-05
1:168818578 G T 0.045740 1.0286e-06
1:168820294 C T 0.084031 1.0126e-05
1:168837651 G A 0.127116 -7.2494e-06
1:168839880 A G 0.046558 -2.0077e-05
1:168849245 C G 0.059493 -1.7316e-05
1:168850871 G A 1.881151 -6.3261e-05
1:168859699 A G 0.082373 -2.1575e-05
1:168862660 A C 0.021556 1.1147e-05
1:168862778 G A 1.016810 2.6678e-05
1:168862856 G T 0.324417 -5.8282e-05
1:168870803 A G 0.072307 3.0565e-06
1:168873047 C T 0.242807 5.4057e-06
1:168873915 G A 0.045373 4.5776e-07
1:168878715 G A 0.025191 2.4728e-05
1:168881436 A G 0.026187 2.6027e-05
1:168884321 A G 0.021611 -1.4205e-05
1:168886866 C A 0.466279 -5.6886e-05
1:168889373 G A 0.023289 1.6943e-06
1:168889557 G A 0.208561 -1.2157e-05
1:168893329 T C 1.114484 5.1116e-05
1:168893586 A G 1.588832 2.5498e-05
1:168893629 T C 0.050310 1.2216e-05
1:168902485 T C 0.057880 2.7135e-06
1:168910453 C T 0.025389 1.9660e-05
1:168911905 C T 0.176583 1.0054e-05
1:168913246 A G 0.029186 1.2153e-05
1:168930169 G A 0.827481 -1.8199e-05
1:168930325 A G 0.042683 5.9712e-05
1:168932135 T G 0.126756 1.0076e-04
1:168932500 A G 0.440708 -1.4002e-05
1:168941495 T C 0.053137 2.7375e-06
1:168942578 T C 0.065556 -9.3002e-06
1:168943280 G T 0.083817 8.4155e-05
1:168945657 A C 0.169828 -2.4915e-05
1:168956988 C T 0.366762 3.3841e-06
1:168960527 T C 1.927573 -1.1218e-05
1:168961568 C A 0.270656 9.4022e-06
1:168965756 T C 0.042280 5.3945e-07
1:168974980 T C 0.021228 1.5357e-06
1:168976033 C T 0.033065 9.0096e-06
1:168979921 T G 0.130768 7.7129e-05
1:168980157 T C 0.024999 -2.2944e-05
1:168980187 T G 0.033893 -1.1436e-05
1:168982164 A G 0.049090 -1.0079e-05
1:168983729 T C 1.703835 2.0231e-05
1:168983882 C T 0.192377 5.5139e-06
1:168987087 C T 0.125961 6.6176e-05
1:168987527 C T 0.083265 -5.9784e-06
1:168989936 C T 0.213767 -2.0966e-05
1:168991239 A G 1.697301 2.5913e-05
1:168992717 G T 0.296490 -1.9582e-05
1:168999182 G A 0.548872 1.8236e-05
1:169000494 A G 0.157059 -4.7026e-06
1:169007533 G A 0.118109 5.7110e-05
1:169012124 G A 0.518349 8.3623e-06
1:169013994 C T 0.140648 4.7989e-05
1:169014435 T C 0.472777 3.3186e-05
1:169015430 T C 0.112435 -1.0899e-05
1:169016881 G C 0.333152 3.0854e-06
1:169018388 A G 0.680770 1.8561e-05
1:169022020 A G 0.064907 -1.7534e-05
1:169028264 C A 0.211690 -5.3955e-06
1:169028348 C A 0.312803 1.9957e-05
1:169028452 T G 0.026849 -2.0942e-05
1:169029640 A G 0.180452 1.3399e-05
1:169029736 T C 0.032354 -2.2800e-05
1:169047097 T C 0.041157 -1.0201e-05
1:169057277 T C 0.026548 2.2631e-05
1:169057836 A C 0.195795 1.5138e-05
1:169057969 A G 1.297636 3.7180e-05
1:169062389 A G 0.055919 -1.1183e-05
1:169065321 C T 0.038879 -3.6631e-05
1:169070450 C T 0.226812 -1.4174e-06
1:169072135 C T 0.072943 -2.1476e-05
1:169073948 A G 0.877623 2.1389e-05
1:169075589 T G 0.051326 6.6606e-06
1:169078859 A G 0.615704 -2.6101e-05
1:169078990 C G 1.564517 1.7265e-06
1:169079419 A G 0.966247 -2.7389e-06
1:169079664 C T 1.205143 -5.3804e-06
1:169081409 C T 1.545711 -3.9323e-05
1:169082982 T C 0.073823 -6.6981e-06
1:169083208 T C 0.296493 3.1555e-05
1:169086221 G A 0.678443 -2.6131e-06
1:169086258 G C 0.893754 -3.1823e-05
1:169087494 C G 0.022925 -9.8211e-06
1:169088132 C T 0.601565 1.2167e-05
1:169093398 A C 1.077575 -3.9765e-05
1:169099137 A G 0.114935 -1.2479e-07
1:169099483 G A 0.251156 3.2893e-05
1:169101060 A G 0.115211 1.2636e-05
1:169105059 A G 0.073943 -9.1944e-06
1:169113679 T C 0.065608 -1.7436e-05
1:169114735 A G 0.035704 -8.6430e-06
1:169133805 C T 0.092782 1.3647e-05
1:169153588 G A 0.102425 -1.3837e-05
1:169171034 C A 0.026255 -2.7404e-05
1:169179050 C T 0.841383 -6.7171e-05
1:169179807 T C 0.183921 2.8848e-06
1:169190606 A G 0.022857 -7.6147e-06
1:169191860 A C 1.218623 -1.9029e-05
1:169201091 A C 0.023964 -1.5849e-06
1:169265488 G A 0.059064 3.0742e-05
1:169266057 C T 0.723066 -9.3742e-05
1:169269009 A G 0.745381 -9.7468e-05
1:169275332 C T 0.070525 2.2619e-05
1:169297307 G A 0.907147 -7.4141e-05
1:169308376 T G 0.097365 3.9069e-05
1:169329929 C T 0.036619 1.1666e-05
1:169330062 A G 0.231573 4.3615e-05
1:169332848 A G 0.092311 1.5493e-05
1:169333160 C T 0.033179 1.2568e-05
1:169336698 G C 0.043179 1.7713e-05
1:169345868 G A 0.024970 -1.2406e-06
1:169351819 C T 1.225017 -1.8579e-05
1:169355110 G A 0.071249 -2.2496e-05
1:169377123 G T 0.088819 -8.4829e-06
1:169383980 C T 0.059061 7.1314e-05
1:169384728 G T 0.106379 -2.3987e-05
1:169387417 T C 0.145527 -1.3027e-05
1:169388449 G A 0.036509 2.4015e-05
1:169408809 G A 0.804423 -5.0060e-05
1:169413035 T C 0.058947 -1.9238e-05
1:169428944 T C 1.886691 -4.4846e-06
1:169450022 G A 0.159026 -2.2262e-05
1:169459103 T G 0.388879 3.6107e-05
1:169459649 A C 0.149633 -3.4566e-05
1:169463518 G A 1.686103 1.7539e-07
1:169477574 C A 1.881781 1.2701e-05
1:169478261 T G 0.074300 3.5398e-05
1:169483561 C T 0.108897 -1.9472e-05
1:169486128 A G 0.125208 -2.5614e-05
1:169488927 T C 1.102727 -3.7941e-05
1:169489477 C T 0.035013 3.0476e-05
1:169489512 G A 0.543520 1.8523e-04
1:169491555 A G 1.880735 1.1348e-05
1:169498664 T C 0.035444 -1.8085e-05
1:169498975 C T 0.652012 1.0053e-04
1:169500481 A G 0.215669 2.5047e-05
1:169505498 G A 0.030842 -3.0587e-05
1:169509163 G A 0.664992 6.8803e-05
1:169510118 A G 0.073443 5.1226e-05
1:169511403 A G 0.044935 -2.7813e-05
1:169511755 C T 0.543692 1.5138e-04
1:169511878 G T 0.112322 -1.9093e-05
1:169513583 T G 0.138645 -1.2049e-05
1:169514006 G A 1.879388 6.3834e-06
1:169514930 G A 0.895705 -8.4102e-05
1:169518322 G T 0.141106 -9.0849e-06
1:169519049 C T 1.954036 -9.9639e-06
1:169520364 T C 0.467866 7.9944e-05
1:169521853 G A 0.143764 -6.8546e-06
1:169523923 G T 0.041793 -1.3163e-05
1:169527226 G A 0.957876 1.8642e-05
1:169528830 T C 1.133014 2.6084e-05
1:169529646 G T 0.044874 -2.2029e-06
1:169535038 A G 0.112254 2.8629e-05
1:169536167 C T 0.331837 1.4068e-05
1:169539348 G T 0.124315 5.0490e-08
1:169541513 G C 0.123582 -2.4467e-06
1:169541803 G C 0.056396 6.9637e-06
1:169548053 G A 0.172902 1.6373e-05
1:169550963 A G 0.173350 2.2035e-05
1:169559035 T C 0.622679 6.9431e-06
1:169563951 G T 0.226572 -1.7574e-05
1:169564391 C A 0.194457 2.1879e-05
1:169566686 A T 0.242986 2.6547e-06
1:169566827 C T 0.085057 2.1540e-05
1:169567084 C T 0.439011 2.2832e-05
1:169571076 C T 0.871316 5.3151e-05
1:169572645 T C 0.705808 4.5209e-05
1:169579378 T C 1.254658 1.5453e-05
1:169579645 T C 0.839741 7.1567e-06
1:169580290 T C 0.934986 -1.4541e-06
1:169580885 T C 0.333823 2.1054e-05
1:169581130 A G 0.228951 2.0752e-05
1:169583310 C T 0.103490 -1.3928e-07
1:169587032 G A 0.553306 7.2993e-06
1:169587195 C T 0.039141 -5.1049e-06
1:169587509 A G 0.118051 5.3286e-06
1:169591093 G A 0.586998 -6.8674e-06
1:169598304 G A 0.026703 2.1534e-05
1:169599637 C A 0.042426 -1.6028e-05
1:169601894 A G 0.054400 1.4855e-06
1:169606008 C T 1.133861 -1.9255e-06
1:169608917 T C 0.812550 7.3217e-06
1:169610169 G A 0.025418 -4.2710e-06
1:169623104 G A 0.957476 1.1781e-05
1:169623413 T C 0.528232 1.1524e-05
1:169623895 T G 0.347011 9.3354e-06
1:169627908 A G 0.095908 -1.1501e-05
1:169640831 T C 0.128178 1.2429e-05
1:169644900 A G 0.025204 -1.2281e-05
1:169649687 T C 0.074745 1.3104e-05
1:169650185 G A 0.034922 4.4870e-07
1:169650719 T C 0.663794 1.8935e-05
1:169660665 G A 0.193984 1.9524e-05
1:169663079 T G 0.201709 -1.2863e-05
1:169664665 G A 0.028875 -1.4933e-05
1:169665551 T G 0.542144 -7.3865e-06
1:169669020 A G 1.310794 -2.0613e-05
1:169671478 G T 0.478711 -1.1312e-05
1:169672343 T C 0.180549 -3.0797e-05
1:169675915 G A 0.260533 -2.4111e-05
1:169676486 G A 0.553137 -6.2298e-06
1:169684910 G A 0.044224 -1.2284e-05
1:169692132 C T 0.479259 -1.0640e-05
1:169695870 A G 0.079283 5.3819e-06
1:169696946 A G 0.178034 -2.6790e-05
1:169707243 T C 0.192484 2.2874e-05
1:169707892 C A 0.034198 -2.2943e-05
1:169707997 G A 0.021556 -3.4208e-05
1:169723575 T C 0.367927 -5.5397e-06
1:169724310 G A 0.186343 3.1736e-05
1:169737990 A C 0.281851 -3.0486e-05
1:169738319 A G 0.029521 -6.4445e-06
1:169740986 T C 0.138548 -2.4792e-05
1:169743066 A G 0.076313 -8.1796e-06
1:169745659 C T 0.105791 4.9243e-06
1:169752947 A G 0.027216 -1.2530e-05
1:169759250 T C 0.141908 -7.6047e-06
1:169762807 G T 0.303994 -2.1665e-05
1:169763229 A C 1.313131 -2.9631e-05
1:169765723 A T 0.063485 1.0834e-05
1:169794505 G A 0.039021 -1.7997e-05
1:169806536 T G 0.034961 -2.5558e-05
1:169819284 A G 0.302086 -1.6865e-05
1:169823718 C T 1.138094 -3.9906e-05
1:169832444 T C 0.035318 -1.2266e-05
1:169835210 T G 1.311973 -2.7344e-05
1:169836427 T C 0.077351 2.0660e-06
1:169842669 A G 0.166527 -2.1664e-05
1:169843017 T C 0.188436 1.8808e-05
1:169846883 C T 0.312459 2.4233e-05
1:169856661 A G 0.099319 -2.4285e-05
1:169903460 C T 0.316673 -2.4365e-05
1:169918472 T C 0.103259 4.6976e-06
1:169924733 C T 0.737367 2.8294e-05
1:169943179 G A 0.045627 9.2789e-06
1:169946644 G A 0.064079 1.3463e-05
1:169951997 T C 0.674976 7.2558e-06
1:169979830 C G 0.099592 -2.7561e-05
1:169992929 C T 0.175320 -2.3322e-06
1:169995802 T C 1.393524 7.3121e-06
1:169995910 C T 0.054166 -2.8661e-05
1:170023493 A G 0.024977 1.8961e-05
1:170040754 A C 0.027005 -6.5138e-06
1:170044163 G A 0.177771 1.6215e-05
1:170056470 C A 1.804332 5.9453e-07
1:170064711 C T 0.177313 2.9692e-05
1:170065845 A C 0.093701 -2.3712e-05
1:170071811 T C 0.082921 -1.3571e-05
1:170071891 A G 0.814618 -1.0787e-06
1:170084045 A G 0.093941 -8.1525e-06
1:170090862 T C 0.029290 -2.0844e-06
1:170097696 T C 0.076345 5.2612e-06
1:170111107 T C 0.949125 1.0943e-05
1:170119410 G T 0.030907 -1.6303e-05
1:170125427 A G 0.123530 -5.2100e-06
1:170135693 G A 0.077355 1.6622e-05
1:170135760 C T 0.620021 -2.2670e-05
1:170145099 A C 0.781459 -1.4626e-07
1:170146623 T G 0.102136 1.4145e-05
1:170152756 C T 0.077611 2.3754e-05
1:170159800 G A 0.476195 -1.3536e-05
1:170168134 T C 0.430075 5.9689e-06
1:170171258 G A 0.669841 -6.3630e-06
1:170171702 C T 0.579036 3.1196e-05
1:170173443 G A 0.115983 -1.7175e-05
1:170174046 G T 0.134549 1.7682e-05
1:170185640 C T 0.047720 9.6792e-06
1:170188648 T C 1.766242 -6.0380e-06
1:170190409 A G 0.132735 1.1373e-05
1:170195231 G T 1.358699 5.8535e-05
1:170195607 G A 0.243430 2.8654e-05
1:170199143 C A 0.061833 -2.6689e-05
1:170202563 A C 0.919416 3.2097e-05
1:170208425 G A 0.716776 1.9111e-05
1:170216618 T C 0.505330 -2.9675e-05
1:170217002 A G 0.334456 -2.6053e-06
1:170227271 T A 0.073508 -1.3853e-05
1:170228295 C T 0.219265 -7.6492e-06
1:170237860 A G 0.744128 3.2286e-05
1:170238415 A G 1.511984 -1.5490e-05
1:170239716 T C 0.768709 -6.3316e-05
1:170259844 G A 1.677689 2.7356e-05
1:170261188 G T 0.033403 -1.4068e-05
1:170272897 C T 0.389963 2.5340e-05
1:170278878 G T 0.286606 1.0591e-05
1:170283751 A C 0.069363 3.5134e-05
1:170303073 T C 1.217896 3.9068e-05
1:170309290 T G 0.036282 -1.9258e-05
1:170310093 C T 1.972073 -4.2726e-05
1:170311043 G T 0.742759 4.3182e-05
1:170311814 G A 0.033098 3.1605e-05
1:170318431 C A 0.739714 5.3263e-05
1:170318828 G A 0.037609 -3.0972e-05
1:170322148 G A 0.725874 -2.2371e-05
1:170326585 T C 0.054014 -3.3455e-05
1:170332764 C T 0.048197 2.1276e-06
1:170334499 T C 0.061687 -1.1064e-05
1:170339203 A C 0.247799 -2.2074e-05
1:170344890 T C 0.447791 -2.6093e-06
1:170345383 G A 0.022692 -7.6419e-07
1:170346404 G T 0.036210 2.2277e-05
1:170383504 A G 0.211290 -2.7207e-05
1:170385014 C T 0.087475 1.7755e-05
1:170391041 C T 0.053988 5.1587e-06
1:170404552 G A 0.054228 3.2285e-06
1:170407106 A G 1.054377 1.3350e-05
1:170407267 T G 0.023435 4.1178e-07
1:170418964 A G 0.794062 3.2504e-05
1:170431964 A G 0.092483 1.4817e-05
1:170463027 T C 0.216701 2.2123e-05
1:170466072 C T 0.031962 -8.8184e-06
1:170479012 C A 0.042326 7.7008e-06
1:170491775 A G 0.133377 5.6758e-06
1:170500836 C T 0.058457 -5.3009e-06
1:170505585 C T 0.060311 -1.7920e-05
1:170510459 T C 0.097910 -2.2914e-05
1:170516220 A G 0.032309 -2.0922e-06
1:170520137 T C 0.026200 -4.0198e-05
1:170521376 A G 0.921156 -1.9504e-06
1:170527607 T C 0.098923 1.6246e-05
1:170528913 G T 0.250695 -4.9532e-05
1:170533738 C T 0.035029 6.7997e-06
1:170549887 G A 0.387870 -1.9311e-06
1:170554924 A G 0.605755 -2.0670e-05
1:170555234 G C 1.348939 -2.6858e-06
1:170557971 T C 0.092808 -1.7966e-06
1:170560110 G C 1.330928 -1.1438e-05
1:170560199 G C 0.032955 4.9696e-06
1:170586315 A G 0.886967 -2.2357e-05
1:170601935 T C 0.595794 -1.4788e-05
1:170606515 A C 0.257241 2.7642e-05
1:170606983 A G 0.235494 1.9662e-05
1:170610901 T C 0.021322 -1.5576e-05
1:170632384 G A 0.368450 1.2686e-05
1:170633896 C T 1.475325 3.9037e-05
1:170635002 G T 1.107499 2.2142e-05
1:170639219 T C 0.032358 -9.2126e-06
1:170641803 C T 0.960862 -9.5364e-06
1:170643987 G A 0.115415 2.1593e-05
1:170648088 T C 0.068166 -2.9038e-05
1:170649279 A G 0.740934 -5.7836e-05
1:170652683 T C 0.048535 -2.6599e-05
1:170665664 T C 0.250695 -9.7781e-05
1:170699149 A G 0.514223 1.0768e-04
1:170699674 C T 0.114831 2.1556e-05
1:170701453 A G 0.545763 7.9387e-05
1:170708668 G T 0.068614 8.1200e-07
1:170714714 A G 0.034919 -1.7120e-05
1:170728265 T G 0.293961 -5.2589e-05
1:170736036 T C 0.043572 -1.3245e-05
1:170736364 A T 0.147562 -1.4615e-05
1:170736517 T C 0.041173 -1.0142e-05
1:170741411 C T 0.309454 -1.1764e-05
1:170744535 A G 0.035756 2.6780e-05
1:170762985 A G 0.049216 -2.5039e-05
1:170764602 G A 0.118038 1.1847e-05
1:170764915 G T 0.741756 -2.9419e-05
1:170769445 A G 1.585742 -1.6589e-06
1:170769558 G A 0.026019 -7.0358e-05
1:170788498 T C 0.132514 2.9919e-05
1:170788816 T G 0.365633 -2.3285e-06
1:170827774 G T 1.008994 -4.6009e-06
1:170842059 A G 0.059967 -1.0897e-05
1:170847215 C T 0.066007 4.1034e-05
1:170862041 T C 0.277641 -2.1202e-05
1:170863100 A G 0.042491 -2.0302e-05
1:170885535 C G 0.427472 2.5133e-07
1:170889403 G A 0.385289 -4.8567e-06
1:170899068 G T 0.310064 -2.1276e-05
1:170905623 C T 0.432373 5.9975e-06
1:170907362 A G 0.104084 -2.0047e-05
1:170908085 T C 0.043423 1.5692e-05
1:170909674 T C 0.276239 -5.7309e-06
1:170912815 C T 0.060379 -5.4690e-05
1:170912898 C T 1.111987 -1.2219e-05
1:170916456 A G 0.040294 5.0542e-07
1:170916646 T G 0.381333 -4.5142e-05
1:170917388 T C 0.090244 -5.7145e-05
1:170928973 C T 0.327540 -3.6006e-05
1:170928989 G A 0.035237 2.7180e-05
1:170934394 C T 0.172967 1.3970e-05
1:170934933 T C 0.080337 3.0325e-05
1:170935388 A G 0.612617 1.2178e-05
1:170935803 C A 0.149129 -1.2249e-04
1:170937400 G A 0.204299 -2.3922e-05
1:170938895 C G 0.045438 2.2535e-05
1:170942309 C A 0.053592 -6.1282e-07
1:170945290 T C 0.176894 6.6698e-06
1:170945292 G T 0.022821 -4.4262e-07
1:170952652 A C 0.021581 4.2309e-05
1:170954078 A C 0.632819 1.8115e-05
1:170960708 C T 0.057571 7.0257e-06
1:170961360 A G 0.020462 -4.6667e-05
1:170962634 G A 0.047616 3.7273e-05
1:170964065 C A 0.235757 -1.3821e-05
1:170966508 A G 0.142505 2.0347e-05
1:170966751 G A 0.050249 1.2486e-05
1:170970582 T G 0.189066 7.7779e-06
1:170971972 G A 0.032078 1.6782e-05
1:170974158 A G 0.163992 3.2722e-05
1:170989159 T G 0.050242 -5.8940e-05
1:170992074 A C 0.090302 -3.4760e-05
1:170993566 G C 0.066981 -1.5205e-05
1:170995404 C T 0.061018 -4.5322e-05
1:171017123 T C 0.037285 5.4911e-06
1:171026672 A G 0.030186 1.9095e-05
1:171036970 C T 0.231239 1.5263e-05
1:171037851 A G 0.053254 -9.5675e-07
1:171038243 C T 0.029462 1.6975e-05
1:171039929 T C 0.045984 -9.8190e-06
1:171040083 A G 1.382452 2.2025e-05
1:171045317 C A 0.363085 -1.6429e-05
1:171045696 C T 0.026210 -5.5136e-06
1:171051777 A G 0.130628 -4.7830e-06
1:171052289 A G 0.077812 3.1088e-05
1:171053153 C A 0.373857 -2.4403e-05
1:171058236 C T 0.159104 2.1642e-05
1:171058561 C G 1.927479 -1.0238e-07
1:171061989 T C 0.064936 -2.0488e-07
1:171070176 T G 0.137587 -1.4988e-05
1:171076935 T C 0.108440 -7.9476e-06
1:171076966 A G 0.836264 -5.3964e-06
1:171077274 T G 0.035733 -3.8087e-05
1:171077372 G C 0.432406 -6.3396e-06
1:171080080 A G 0.147257 -9.8229e-06
1:171083174 T C 0.507095 -1.1049e-05
1:171083242 G A 0.403394 3.6101e-07
1:171087490 T C 0.037330 -1.2182e-05
1:171090562 C G 0.044189 8.3813e-06
1:171091875 G A 1.067198 -1.9848e-05
1:171104550 A G 0.054030 9.6890e-06
1:171118642 C G 0.062443 2.5491e-06
1:171121206 T A 0.039054 -1.8451e-05
1:171121268 A G 0.338410 -2.1360e-05
1:171127757 C T 0.403644 -2.0667e-05
1:171130236 A G 0.143699 3.9347e-06
1:171130346 A G 0.231080 6.2011e-07
1:171130717 C T 0.036311 -8.8821e-06
1:171131625 A C 0.080730 -2.1545e-05
1:171139823 G A 0.684584 -2.1132e-05
1:171141286 T C 0.100043 8.2073e-06
1:171154303 C A 0.389373 -3.9713e-05
1:171154959 G A 0.136581 -2.2850e-06
1:171158284 T C 0.522468 1.1831e-06
1:171162583 C T 0.090993 -1.9393e-05
1:171164138 A G 0.305085 -5.4276e-06
1:171168545 C T 0.184321 -1.4862e-05
1:171168584 T C 0.635484 -1.1698e-05
1:171168585 G A 0.819847 -2.2473e-05
1:171174531 G A 0.173295 1.6753e-05
1:171175401 A G 0.060600 -7.9786e-06
1:171176912 G T 0.092620 -1.8569e-05
1:171178152 G A 0.262909 -3.5458e-05
1:171179287 T C 0.568360 -3.3311e-05
1:171179477 T C 0.568562 -2.8823e-05
1:171189049 A C 0.046422 5.5369e-06
1:171205078 C A 0.869498 -2.4925e-05
1:171217691 A C 0.160860 2.1349e-05
1:171220811 T C 0.102133 -2.8480e-05
1:171223015 T C 0.496264 -2.8561e-05
1:171223134 A G 0.158653 -1.1777e-05
1:171223951 C G 0.770712 -2.6756e-05
1:171224087 G C 0.593558 1.6389e-05
1:171226034 C T 0.230691 3.0764e-05
1:171227216 C T 0.528829 1.3884e-05
1:171227464 C T 0.026690 -2.3398e-05
1:171235742 G A 0.272111 9.8331e-06
1:171237120 A G 0.241399 -1.7864e-05
1:171246719 A C 0.031754 2.2124e-05
1:171250044 T C 0.271926 8.2963e-06
1:171251600 C T 0.029034 1.5240e-05
1:171252287 G A 0.272604 8.5775e-06
1:171252591 T C 0.044101 -7.5800e-05
1:171261193 A G 0.536765 1.7620e-05
1:171269219 C G 0.270368 1.4379e-05
1:171274798 T C 0.204292 -4.1439e-06
1:171300959 C T 0.477110 -6.0387e-06
1:171301033 G C 0.881281 2.4699e-07
1:171302256 A G 0.368187 8.3952e-06
1:171303925 T C 0.833619 3.9215e-06
1:171307155 T C 0.255706 8.3437e-06
1:171307606 C T 0.048006 -1.9298e-05
1:171308832 G A 0.666959 -9.7358e-07
1:171312508 G A 0.127928 2.3125e-06
1:171320986 G A 0.020238 -2.4134e-05
1:171324348 C T 0.646241 6.1403e-06
1:171358906 T C 0.229545 1.9710e-05
1:171362841 C T 1.403534 3.6570e-05
1:171366449 A G 0.423782 -2.0583e-05
1:171366674 T C 0.039495 -8.0697e-06
1:171368073 G A 0.818016 1.1566e-05
1:171372583 A G 0.612916 1.5977e-06
1:171391451 A G 0.316854 7.0755e-06
1:171393826 C G 0.259666 -1.8935e-06
1:171396456 T C 0.034695 1.9149e-05
1:171396569 T C 0.813199 5.9804e-06
1:171401467 T G 1.622439 2.3557e-05
1:171404261 G C 0.511708 1.5272e-05
1:171406271 G C 0.061502 -4.5003e-05
1:171407302 A G 0.186736 2.0878e-05
1:171407618 C T 0.134539 -1.7453e-05
1:171408333 T G 0.052008 -1.7428e-05
1:171408373 A G 0.078185 1.0824e-05
1:171409061 A C 0.372549 9.6541e-05
1:171413960 A G 0.308120 2.5069e-05
1:171414235 A G 1.107443 -4.9072e-05
1:171417011 A C 1.298707 -8.9544e-05
1:171425579 T C 0.028239 2.8494e-05
1:171427122 G A 0.037129 -6.6440e-05
1:171431811 A G 0.321645 1.0521e-04
1:171438172 G A 0.533237 -5.0870e-05
1:171447234 C A 0.534013 -5.4017e-05
1:171449183 T C 0.040852 -1.3440e-05
1:171449620 G A 1.825180 2.9360e-05
1:171463058 A G 0.049353 -2.0517e-05
1:171464454 C A 0.038616 5.8515e-06
1:171467731 G A 0.347443 3.2487e-05
1:171478356 G A 0.092104 4.8122e-06
1:171486912 A G 0.275999 -1.7477e-05
1:171505524 A G 0.319964 -2.2931e-05
1:171526910 A G 0.328357 1.1634e-05
1:171536106 A G 0.187365 1.5700e-05
1:171539340 A G 1.640807 5.3983e-05
1:171543747 C T 0.045987 5.4678e-05
1:171549775 T G 0.109608 -6.8082e-06
1:171557600 G A 0.084258 4.7440e-05
1:171566960 G A 0.054137 -1.2832e-05
1:171575079 G T 0.026843 6.2646e-05
1:171576595 G A 0.312265 -1.7533e-05
1:171586977 A G 0.389788 7.7223e-05
1:171590509 T G 0.252739 -2.1976e-05
1:171592058 T G 0.963338 7.7509e-05
1:171596542 C A 0.189413 -3.1584e-05
1:171598082 T G 1.223657 7.3525e-05
1:171599444 A G 0.516826 8.6711e-05
1:171605539 G A 0.053413 -6.2686e-06
1:171606739 C T 0.216312 -4.7146e-05
1:171610740 T C 1.408448 3.3600e-05
1:171611125 A C 0.035795 -2.5122e-05
1:171615334 A G 0.090672 -3.1988e-05
1:171620782 G A 1.404628 1.3803e-05
1:171621525 T C 0.267758 1.4214e-05
1:171624814 T C 0.045250 3.4758e-06
1:171625322 C G 0.075540 3.8951e-06
1:171630557 A G 0.060632 -9.0642e-06
1:171630937 T C 0.122530 7.8831e-07
1:171633446 T C 0.039317 -2.9924e-05
1:171633958 C T 0.261377 9.4312e-06
1:171639099 C T 0.122348 2.2669e-06
1:171641989 G A 0.176489 -1.2733e-05
1:171644586 A G 0.405939 9.2791e-05
1:171650139 T C 0.399405 2.5107e-05
1:171653867 T C 0.611650 4.0313e-06
1:171655984 A G 0.398880 2.3477e-05
1:171666062 C G 0.130998 -3.0828e-05
1:171666922 T C 0.399908 3.1352e-05
1:171671910 A G 0.045360 -1.8382e-05
1:171687336 T C 0.609709 -4.1325e-06
1:171693887 T C 0.033828 1.3104e-05
1:171697570 T C 0.049187 2.5314e-05
1:171699521 C T 0.111397 2.9336e-05
1:171704957 G C 0.131570 -3.2148e-05
1:171710405 T C 0.393751 1.8812e-05
1:171711580 T C 0.031309 -2.0444e-05
1:171714296 G A 0.132891 -3.1606e-05
1:171714521 G C 0.393326 2.4229e-05
1:171724126 T C 0.053628 -3.5894e-06
1:171725411 G A 0.084093 -2.3960e-06
1:171725830 C T 0.476883 2.1540e-05
1:171726665 A G 0.069376 -1.2953e-06
1:171744687 G T 0.040378 7.2158e-06
1:171746660 A G 0.023857 1.2923e-05
1:171750181 A C 1.213809 5.6580e-05
1:171751236 C T 0.919195 3.8115e-05
1:171752288 T C 0.294461 1.1716e-05
1:171753039 G A 0.535305 -8.7609e-08
1:171755071 G A 0.199037 4.1599e-05
1:171755182 A G 0.382170 6.3904e-05
1:171758370 G A 0.039739 -1.4140e-05
1:171763549 T C 0.413142 3.5851e-05
1:171772865 A G 0.522753 9.3240e-06
1:171775724 T C 0.044870 1.7990e-07
1:171776988 G T 0.904355 5.5312e-05
1:171782232 G C 0.299450 2.3197e-05
1:171785238 T G 1.944211 -1.2478e-05
1:171791978 C T 0.901778 4.9585e-05
1:171797810 G A 1.199946 9.7693e-05
1:171805321 T C 0.966273 5.0934e-05
1:171807232 A G 0.457905 1.1367e-05
1:171808179 A G 0.024766 -1.6600e-05
1:171818673 T C 1.957145 3.8772e-06
1:171827523 T G 1.359414 1.1677e-05
1:171828070 G A 1.130378 5.6746e-07
1:171851052 T C 0.063199 -1.1481e-05
1:171854692 T C 0.056292 2.8959e-05
1:171855239 T C 0.855580 2.1905e-05
1:171859077 A G 0.044779 9.0528e-06
1:171881168 G A 1.341626 -7.6656e-06
1:171892085 A G 1.287616 1.8905e-05
1:171897735 T C 0.643676 -2.4418e-06
1:171901701 G A 0.045360 -3.5232e-06
1:171906440 T A 0.181757 -1.3414e-05
1:171917156 G A 0.040794 2.4359e-06
1:171927696 T C 0.179903 -9.6873e-06
1:171949750 C T 1.603048 -3.5615e-05
1:171950592 G A 0.032770 -4.0674e-05
1:171966788 A G 0.337309 7.9734e-05
1:171968055 T G 0.271377 1.9309e-05
1:171973914 G A 0.412476 3.7055e-05
1:171986205 G A 0.413505 4.0283e-05
1:171986741 A G 0.039102 2.4715e-05
1:172007172 C T 0.039752 7.3965e-06
1:172008716 T C 0.085307 -3.5152e-06
1:172010424 A G 0.068243 -6.2650e-05
1:172012633 G A 0.632693 -1.2312e-05
1:172016060 G A 0.049849 -8.5952e-06
1:172019352 A G 0.035269 -9.1242e-06
1:172031451 C T 0.043845 -7.1842e-06
1:172038079 C T 0.784036 -1.1567e-06
1:172040406 C T 0.043238 -3.0686e-06
1:172053287 C T 0.568071 2.7573e-05
1:172056305 G C 1.903716 2.8856e-05
1:172059997 G A 1.904138 2.5337e-05
1:172066592 T G 0.567254 2.8137e-05
1:172066691 A G 0.020390 -2.6320e-05
1:172075950 T C 0.066260 -2.2710e-05
1:172083093 G A 0.577812 3.0343e-05
1:172087026 G A 1.086449 4.6567e-06
1:172098437 G A 0.037353 -5.3622e-05
1:172103031 A T 0.622592 3.2957e-05
1:172103191 T C 0.080883 -9.1158e-06
1:172110765 A G 0.339773 -1.4206e-04
1:172112856 A T 0.028849 4.6246e-06
1:172115154 T C 0.339601 -1.3449e-04
1:172116798 G A 0.331237 -1.2699e-04
1:172147913 A G 0.089617 -2.5051e-05
1:172149515 G T 0.625039 2.4644e-05
1:172154612 T G 0.080036 -6.3328e-05
1:172164506 A C 0.216867 -6.0426e-05
1:172167002 T C 0.742976 3.9278e-06
1:172170918 T C 0.838981 -5.9056e-06
1:172177789 C T 0.035094 -2.9517e-05
1:172187819 G A 0.130791 -5.7541e-06
1:172188062 T C 0.036577 1.4460e-05
1:172188072 C A 0.124380 -4.5583e-06
1:172189222 A C 0.039307 -5.0625e-05
1:172189889 G T 0.427358 4.7174e-05
1:172197006 G T 0.063991 -4.3006e-05
1:172199573 G T 0.493145 1.7211e-05
1:172203894 A G 0.427738 6.3521e-05
1:172205325 G T 0.079604 8.6278e-06
1:172207982 T C 0.028528 6.6394e-06
1:172214187 C T 0.426362 5.5542e-05
1:172214398 G A 0.054273 2.3309e-05
1:172229468 G T 0.063878 -4.0775e-05
1:172235394 G T 0.039791 2.7025e-05
1:172267609 G A 0.523873 1.6905e-05
1:172277925 T C 0.141804 2.2929e-05
1:172289921 C G 0.096437 -4.0882e-05
1:172291684 T C 0.038395 -2.9863e-05
1:172294075 A G 0.140726 1.4984e-05
1:172296432 G A 0.048515 -6.6220e-06
1:172302544 A C 1.107326 -2.9640e-06
1:172305470 T A 0.211251 -1.2549e-05
1:172312769 A G 0.871482 2.4516e-05
1:172316577 C T 0.033224 -1.6763e-05
1:172319565 T C 0.028722 3.4951e-06
1:172320158 G A 0.032179 -9.0923e-06
1:172326528 T C 0.050430 -8.3810e-06
1:172342330 A C 1.721670 -1.2043e-05
1:172346548 A G 1.136253 -1.3998e-05
1:172355841 T C 0.376526 2.6311e-06
1:172359815 A C 1.673717 -2.1489e-05
1:172366806 G A 1.132261 -8.9853e-06
1:172380481 T C 0.033065 9.4505e-06
1:172382010 A G 0.041248 1.1191e-05
1:172394174 T G 0.039661 -3.7396e-05
1:172394201 A G 1.636678 -6.8051e-06
1:172408271 G A 1.102422 -1.7162e-06
1:172410967 A G 1.118242 1.1357e-05
1:172411087 A G 0.021526 -6.0617e-07
1:172414444 A G 0.046805 4.4679e-05
1:172416969 G A 0.049281 6.5426e-05
1:172431386 A G 0.116029 8.7254e-06
1:172431435 G A 0.089513 3.5604e-06
1:172437592 A G 1.549590 -1.9444e-05
1:172439399 A G 0.103188 2.5216e-05
1:172440199 C T 0.446957 -2.4693e-05
1:172445370 A G 0.021903 1.4330e-05
1:172452087 G A 1.339543 -4.5361e-05
1:172453730 A G 0.039223 1.7059e-05
1:172453801 C T 0.100666 -2.2826e-05
1:172456372 T C 0.115090 1.3044e-06
1:172458743 C T 0.783906 -2.9171e-06
1:172463933 T C 0.361910 1.7394e-05
1:172465093 A G 0.222180 -6.5663e-06
1:172465214 G T 0.148535 5.6062e-06
1:172465792 C T 0.825962 6.1573e-05
1:172466509 T G 0.122644 3.2399e-06
1:172467472 A G 0.501935 1.0589e-05
1:172467558 G C 0.135776 -3.7942e-05
1:172481043 T C 0.066663 3.2537e-07
1:172487109 T C 1.156040 -3.8119e-05
1:172500683 G T 0.036418 3.9041e-06
1:172500722 T C 0.048314 1.2909e-05
1:172501643 C T 0.484005 -2.3428e-05
1:172505731 C G 0.463368 -2.6648e-05
1:172507054 G A 0.156085 9.4823e-06
1:172535250 G A 0.026817 1.5208e-05
1:172560354 G A 0.027038 -1.0545e-05
1:172567893 G A 0.077260 1.1730e-05
1:172569446 G A 0.061476 -1.3754e-05
1:172577441 T C 0.070275 4.0343e-05
1:172585466 A C 0.463556 -2.5879e-05
1:172599828 A G 0.032604 -1.6591e-06
1:172600191 G A 0.024762 -5.5755e-06
1:172604884 T G 1.137068 -3.8004e-05
1:172606068 C T 0.191711 5.6238e-06
1:172606272 A G 0.043179 -1.2791e-05
1:172609421 G A 1.967224 1.5738e-05
1:172616991 C T 0.862432 -2.1648e-06
1:172626606 G A 0.137733 -5.7168e-05
1:172628897 G A 0.202923 -4.6397e-06
1:172634734 C T 1.966477 2.4424e-06
1:172642118 T C 0.613120 -6.2448e-05
1:172645080 C T 0.088660 2.2826e-06
1:172648956 C T 0.270082 5.9467e-06
1:172650450 G A 1.225887 2.1232e-05
1:172650685 T C 0.333223 2.9771e-05
1:172654824 C T 0.708204 -6.3596e-05
1:172666629 T C 0.120173 -1.9779e-05
1:172666705 C G 0.660441 -4.4208e-05
1:172669633 G T 0.217178 -2.2619e-05
1:172675097 C T 0.360923 -7.8083e-05
1:172687915 G A 0.046071 -3.5548e-06
1:172688285 T C 0.034662 1.3288e-05
1:172689177 T C 0.022208 9.3834e-07
1:172692796 T C 0.092545 -8.9916e-06
1:172710166 C T 1.035146 -1.1089e-04
1:172716049 C T 0.096391 4.0897e-05
1:172722939 T G 0.268397 1.0814e-05
1:172729330 G A 0.899237 -8.8913e-05
1:172741908 T C 0.088251 2.4718e-05
1:172754248 T C 0.050645 -1.3752e-05
1:172781025 A G 0.041560 -1.1193e-06
1:172789682 A T 0.064326 1.2779e-05
1:172792279 A G 0.053715 1.7331e-05
1:172802575 A C 0.234037 -9.1077e-06
1:172825896 G A 0.174457 2.9920e-05
1:172826798 G A 1.007738 4.4994e-06
1:172828413 T C 1.394962 -1.7031e-05
1:172832672 G A 0.058912 -1.8449e-06
1:172845697 A G 0.040897 -1.7609e-05
1:172851231 G A 0.414713 -1.8010e-05
1:172851960 A G 0.026661 -3.9105e-06
1:172853460 T C 0.482693 6.3770e-06
1:172862234 G A 0.484738 6.0538e-06
1:172862984 T C 0.352403 -1.8884e-05
1:172868564 T C 0.071246 -2.1806e-05
1:172883727 A G 0.069289 3.0157e-05
1:172884872 G T 0.740960 5.9139e-06
1:172888806 A G 0.056419 6.5150e-07
1:172889384 A G 0.036249 9.9649e-07
1:172898377 C T 0.793030 8.3909e-06
1:172903008 A G 0.052829 -5.4484e-06
1:172919972 A G 0.037564 7.3426e-06
1:172929127 A G 0.102967 -5.7432e-05
1:172934339 G A 0.058302 -6.5821e-07
1:172936636 C T 0.392041 1.6052e-05
1:172936846 G A 0.856898 1.9684e-05
1:172941713 A G 0.659630 8.1656e-06
1:172942820 T C 1.974287 -1.5655e-05
1:172945328 G A 0.031452 2.8744e-05
1:172949297 A G 0.414349 1.1111e-06
1:172960212 A G 1.973277 1.4248e-05
1:172962467 A G 0.805234 -2.7010e-06
1:172963395 G T 0.752694 9.3489e-06
1:172968107 C A 0.104645 -5.1895e-06
1:172969315 G A 0.024714 -4.9192e-05
1:172988214 C T 0.741223 3.5582e-06
1:172995486 T G 1.974066 8.4267e-06
1:173013978 G A 0.093811 -4.3768e-06
1:173017486 A G 0.489412 -2.1683e-05
1:173019182 G A 0.075465 -2.7296e-05
1:173022733 C A 0.204990 1.5128e-05
1:173023198 G A 0.124675 2.6189e-05
1:173029775 C T 0.090133 -1.2619e-05
1:173032822 C T 0.028359 -1.7047e-05
1:173046064 C G 0.124338 -2.1013e-05
1:173052953 C T 0.166401 3.0440e-05
1:173061817 A C 0.031364 -8.7747e-06
1:173063270 G A 0.035905 -1.5934e-05
1:173064279 T C 1.483686 1.0176e-05
1:173064777 C T 1.006213 2.5842e-05
1:173070628 A C 0.440027 -3.6761e-06
1:173079915 A G 0.059561 1.7985e-05
1:173082254 T C 0.089588 3.0744e-06
1:173083555 C G 0.259186 1.9504e-06
1:173084744 G T 0.205727 4.9738e-06
1:173087008 A G 0.063190 1.2272e-05
1:173091277 A G 0.062508 6.1843e-06
1:173094569 G A 0.865227 2.2705e-05
1:173097435 A G 1.282371 2.1211e-05
1:173102794 A G 0.052018 -2.3700e-05
1:173103036 T C 0.497111 1.7021e-05
1:173111833 A G 0.029784 -1.1107e-05
1:173117240 G T 0.041323 5.5441e-06
1:173117381 T C 0.064173 -1.1241e-05
1:173120636 C T 0.111854 -3.1659e-05
1:173129364 T C 1.036363 -4.7028e-06
1:173141203 A G 0.045614 4.8300e-06
1:173141691 T C 0.140090 -3.5291e-05
1:173150496 G A 0.342808 1.1990e-05
1:173151062 T C 0.049856 -1.3332e-05
1:173157764 A G 0.250594 -7.3851e-06
1:173159516 C T 0.623212 -1.6347e-06
1:173174389 A G 0.124075 3.5839e-06
1:173179867 C G 0.023928 -5.4540e-06
1:173180388 T C 0.164034 -5.0734e-05
1:173185759 T C 0.036311 1.6419e-05
1:173190901 A G 0.021312 3.1882e-05
1:173191475 T G 0.465377 -1.8684e-05
1:173192587 A G 0.030783 1.0177e-05
1:173196220 G T 0.057970 6.3121e-06
1:173209495 C A 1.066608 -1.9905e-05
1:173220915 C T 0.045571 -1.2526e-05
1:173220949 A G 0.025087 -5.9295e-06
1:173225626 T C 0.053270 1.8621e-05
1:173234264 A G 0.060437 -7.5846e-06
1:173235155 C T 0.227961 2.7130e-05
1:173236127 C T 0.095048 -2.6153e-05
1:173241676 A G 0.043157 -1.3307e-05
1:173266444 C T 1.736825 4.3420e-06
1:173268821 C T 1.118151 5.7031e-05
1:173275129 A G 0.029034 3.6271e-05
1:173278169 A G 0.684467 -2.1165e-05
1:173280999 T C 0.806406 -2.7669e-05
1:173281514 A G 0.062745 -2.4050e-06
1:173281728 A G 0.130190 -3.8818e-06
1:173283027 T C 0.064264 2.4778e-05
1:173283144 C G 0.206717 1.4177e-05
1:173284682 G A 0.035629 7.4849e-06
1:173286357 G A 0.308246 5.5157e-06
1:173288397 T G 0.181445 -1.2769e-06
1:173299064 A G 0.094671 -2.9143e-05
1:173299743 T C 0.149512 -4.1001e-06
1:173301516 A G 0.768414 -1.2890e-05
1:173302306 G A 0.850965 -1.2437e-05
1:173302601 G T 0.040303 2.0921e-06
1:173304360 C T 0.067289 -4.6246e-05
1:173309713 G A 1.277236 6.9061e-07
1:173312501 G T 0.469837 2.5524e-05
1:173315018 G A 0.184905 -2.9709e-05
1:173315549 C G 0.040570 -8.2064e-06
1:173325781 T C 0.268261 -4.7056e-05
1:173333916 T C 0.253648 1.3310e-07
1:173334935 C T 0.031517 3.0383e-05
1:173356120 A G 0.279894 2.7828e-06
1:173362457 C T 0.252752 -7.0667e-06
1:173364432 G C 0.121228 -4.8039e-06
1:173368671 T C 1.109511 -1.7146e-06
1:173373452 A C 1.298957 -1.9903e-05
1:173376341 A G 0.336579 7.5803e-07
1:173382378 T G 0.033594 -1.0049e-05
1:173383213 A C 0.173493 -1.2599e-05
1:173385473 A G 1.611962 -1.1523e-05
1:173389102 G A 0.208307 -3.2793e-05
1:173414184 C T 0.383546 -3.8896e-06
1:173414992 G A 0.635361 -6.4439e-06
1:173437024 T C 1.416887 5.2492e-06
1:173447409 A G 0.023013 -3.3913e-06
1:173456204 G A 0.087735 -7.0086e-05
1:173459100 A G 0.479581 -2.0627e-05
1:173460523 C G 0.028894 9.5954e-06
1:173470572 A G 0.089653 -1.1608e-05
1:173471446 C T 0.229704 -2.5892e-06
1:173472465 A G 0.098118 5.4622e-06
1:173505772 A G 0.431481 1.6640e-05
1:173508382 C T 0.028067 3.0644e-06
1:173516871 C G 0.429465 1.5624e-05
1:173527660 C T 0.038041 -4.3054e-05
1:173529853 A G 0.161720 2.2291e-05
1:173531083 G A 0.045325 1.7224e-05
1:173539617 T C 0.157883 -1.1222e-05
1:173540503 T C 0.051719 -1.7618e-05
1:173543062 G A 0.092285 5.2108e-06
1:173549157 T C 0.492320 1.1415e-05
1:173556699 T G 1.920636 2.2834e-05
1:173571432 G T 1.860524 1.4016e-05
1:173594213 C T 0.479399 -1.7359e-06
1:173632786 C T 0.028605 -2.5143e-05
1:173738026 A G 0.051667 -2.4199e-05
1:173739051 G T 0.053001 5.4696e-06
1:173744660 T C 0.088251 2.6643e-05
1:173774276 A C 0.563394 4.2623e-06
1:173792511 G T 0.056205 -3.5927e-06
1:173806596 T C 0.036928 -3.1652e-05
1:173808677 A G 0.068516 -8.3316e-05
1:173813197 A G 0.473232 8.1672e-06
1:173832101 A G 0.171269 2.9304e-05
1:173835747 C A 0.128307 -1.6066e-05
1:173839907 T C 0.159536 -2.0563e-05
1:173840487 C A 0.030277 -1.2870e-05
1:173847020 T G 0.205474 5.3859e-06
1:173849315 C A 0.055046 6.4473e-05
1:173853127 C T 0.656037 1.2987e-06
1:173907812 T C 0.225234 -6.8409e-06
1:173924784 G A 0.082457 2.3993e-05
1:173947571 C T 0.167631 1.7822e-05
1:173987067 C T 0.156932 3.1750e-07
1:173997476 A G 0.124273 6.3725e-06
1:174015631 C T 0.350040 -7.7580e-06
1:174016536 T C 0.021127 -2.0195e-05
1:174025063 T G 0.348550 -1.2606e-06
1:174030044 G A 0.044520 1.5617e-05
1:174040110 A G 0.093821 -4.6537e-05
1:174049377 T C 0.092155 1.4680e-05
1:174059593 T C 0.037619 -1.5232e-05
1:174060937 C G 0.039658 7.4117e-06
1:174067537 C T 0.047013 2.0080e-05
1:174072545 T C 0.069350 -8.4025e-05
1:174088557 G A 0.218119 -9.2964e-06
1:174118802 C T 0.077575 -5.6457e-05
1:174175869 A G 0.034289 2.2000e-05
1:174193875 G A 0.021818 -1.7561e-05
1:174231285 A G 0.349683 4.2808e-06
1:174232464 C A 0.053209 -3.0366e-06
1:174248624 T G 0.044072 2.9141e-06
1:174253159 G A 0.034701 1.1901e-05
1:174253618 G A 0.093197 5.0732e-07
1:174265423 A G 0.323216 -2.2743e-05
1:174275869 C T 0.094996 1.2263e-05
1:174313467 T C 0.038362 -4.8888e-05
1:174323677 T C 0.046045 -3.1956e-05
1:174371209 G A 0.489273 -7.8353e-06
1:174371311 G A 1.919870 5.9595e-06
1:174387483 G A 0.028005 5.7592e-06
1:174402707 G A 0.060048 1.3263e-05
1:174411950 T C 0.064014 -1.0793e-05
1:174419672 T C 0.145202 1.3348e-05
1:174441602 G A 0.067562 2.1466e-05
1:174465411 A G 0.092500 7.9232e-06
1:174479413 T C 0.026541 4.8111e-06
1:174516366 C T 0.921409 -1.6864e-05
1:174516999 T C 0.491834 -1.0010e-05
1:174525917 T C 0.219291 -3.2992e-06
1:174526483 T C 0.062369 -2.4084e-05
1:174536420 G C 0.031377 -1.2110e-05
1:174547998 G A 0.104370 3.5180e-06
1:174572000 T A 0.146646 1.5633e-05
1:174575642 T C 0.026862 1.8360e-05
1:174577038 A G 0.062998 -2.7084e-05
1:174597635 T G 0.069285 -7.5674e-05
1:174608922 C T 0.177287 1.2545e-05
1:174610458 T C 0.495511 -1.0690e-05
1:174610912 G A 0.052183 -1.1040e-05
1:174622944 A G 0.151070 2.1681e-05
1:174627054 G A 0.059908 7.1759e-06
1:174659308 A G 0.048895 -2.8798e-05
1:174689896 A G 0.126902 2.9443e-05
1:174693578 G T 0.324842 -1.7583e-05
1:174706985 A G 0.145202 -2.7964e-05
1:174734946 A G 0.199748 -3.3722e-05
1:174736877 C T 1.433149 1.8075e-05
1:174737543 G A 0.504372 -2.4999e-06
1:174748218 T G 0.047577 -2.0093e-05
1:174759847 T C 0.040738 2.8924e-05
1:174787258 T C 0.095304 1.0345e-05
1:174794144 A G 1.504989 3.7748e-06
1:174811058 T C 0.149665 6.5568e-06
1:174824488 T C 0.078348 -6.5976e-05
1:174832432 A C 0.046844 2.1912e-05
1:174843052 A G 0.093626 -4.8296e-05
1:174859285 G A 0.069220 -1.5127e-05
1:174866484 A G 0.036950 -4.0321e-05
1:174883270 G C 0.093736 -3.5557e-05
1:174885698 T C 0.061155 -3.4911e-05
1:174893678 A G 0.020656 1.4050e-05
1:174925687 G C 0.053611 2.2531e-06
1:174946057 A G 0.222216 6.0549e-06
1:174952159 G A 0.022098 -1.5810e-05
1:174953569 A C 1.918793 1.9614e-06
1:174974735 C G 0.054828 -4.1655e-05
1:174983543 C T 0.042793 2.8061e-05
1:174984826 A G 0.451199 -4.7857e-06
1:174988736 C T 0.481246 -1.1668e-05
1:175006195 A G 0.254642 -1.4511e-05
1:175010262 G A 1.014145 -2.2819e-05
1:175010672 C T 0.286207 8.8925e-06
1:175018879 A G 0.540060 2.2227e-05
1:175027407 G A 0.365314 -1.1482e-06
1:175044065 T C 0.095392 5.7218e-06
1:175046762 A G 0.020377 7.9838e-07
1:175046826 A G 0.063878 -1.3218e-05
1:175046835 T C 0.026629 -1.1022e-05
1:175049379 A G 0.308506 -2.5949e-05
1:175050883 C T 0.188936 2.5585e-05
1:175053167 T G 0.031488 -2.7123e-05
1:175054548 T C 1.004862 6.4816e-05
1:175060153 C T 1.317455 2.8593e-05
1:175062718 G A 0.028274 -2.0448e-05
1:175069797 T C 0.035545 -2.1037e-05
1:175079747 C T 0.059282 2.1986e-05
1:175086461 G A 1.179556 2.8313e-05
1:175086965 G T 0.426898 6.6452e-06
1:175087729 C T 0.866285 5.9726e-05
1:175087815 T C 0.069769 -1.9257e-05
1:175089611 T C 0.060019 -2.0173e-05
1:175089768 C T 0.059801 -4.9975e-05
1:175092707 T C 0.874987 5.6533e-05
1:175093371 T G 1.275097 2.0651e-05
1:175094025 A G 0.862150 5.1644e-05
1:175096389 T C 0.825686 -4.2909e-05
1:175096725 A G 0.399279 -3.7646e-05
1:175097864 A G 0.426518 -9.2370e-06
1:175097991 T C 1.286545 3.8529e-05
1:175104796 T G 1.725345 2.8754e-06
1:175105778 C T 0.327663 -1.2019e-05
1:175105880 A G 1.561895 -1.2297e-06
1:175105996 T C 0.178465 -7.5453e-07
1:175106940 C T 0.057350 3.0346e-05
1:175107501 G A 0.573281 -5.9024e-05
1:175109884 T C 0.177255 2.3261e-06
1:175110163 A G 0.454649 3.4572e-05
1:175111574 T C 1.928829 2.1891e-05
1:175113578 C T 1.920873 2.4466e-05
1:175115567 C A 1.641813 2.9156e-05
1:175120079 C A 0.949083 4.8490e-05
1:175126644 A G 1.670730 3.0916e-05
1:175127135 A G 0.182597 2.0282e-05
1:175127771 T C 0.937800 3.7150e-05
1:175132079 C T 0.198128 1.3739e-05
1:175142638 A G 0.517992 -3.4484e-05
1:175144319 A G 0.191702 3.0596e-05
1:175146714 C T 0.044049 4.5627e-05
1:175150370 C G 0.056448 -2.5247e-05
1:175150719 C T 0.045451 2.3414e-05
1:175156348 T A 0.055627 3.4704e-05
1:175156808 T C 1.919990 1.8697e-05
1:175158072 T C 0.047545 -1.3278e-05
1:175159585 G A 0.228282 2.6374e-05
1:175160773 A G 1.150707 9.7054e-06
1:175164906 T C 1.915411 1.9344e-05
1:175165355 G A 0.341724 -1.8274e-05
1:175167390 T C 0.025298 -9.0354e-06
1:175170219 C T 0.065215 -2.3251e-05
1:175171985 T C 0.548424 -4.1434e-06
1:175179736 C T 0.021617 3.0491e-05
1:175179865 T C 0.127204 1.1059e-05
1:175181201 C T 1.606418 1.5232e-05
1:175189570 A G 0.428124 2.4855e-05
1:175194390 C T 1.468752 -1.7317e-05
1:175197884 A C 0.758553 -5.6645e-06
1:175198786 G A 0.441549 1.8206e-07
1:175235486 C T 0.265830 4.3385e-05
1:175235585 G A 0.476257 4.5223e-06
1:175239808 C T 0.391758 4.0129e-05
1:175245743 A C 1.898169 9.1407e-06
1:175254610 A C 0.038599 1.0015e-05
1:175255007 C T 0.042335 5.5026e-05
1:175269065 T C 0.901408 -2.1697e-05
1:175274876 T C 0.036194 -6.0555e-06
1:175274956 C T 0.449407 3.3400e-05
1:175274978 G A 0.442977 2.3819e-05
1:175275118 C T 0.055543 -2.6468e-05
1:175275465 C T 0.051469 -1.2667e-05
1:175280732 T C 0.031731 -4.4302e-05
1:175283192 G T 1.833216 1.5972e-05
1:175283273 G A 0.651346 -4.2251e-06
1:175290566 A G 0.322009 -2.2431e-05
1:175296448 C T 1.118382 -3.1396e-05
1:175296847 T C 0.058172 4.1673e-05
1:175301009 A G 0.107028 -2.6207e-05
1:175301837 A G 0.078728 -2.2139e-05
1:175302759 C T 0.060320 -3.5166e-05
1:175311893 T G 0.164262 -3.0813e-06
1:175312291 G A 0.111147 -4.1363e-06
1:175315600 T C 1.430692 -6.0575e-05
1:175322140 T G 0.159591 -3.6394e-05
1:175326682 T C 0.035185 -1.0023e-05
1:175335336 A C 0.028894 -9.7308e-06
1:175346872 T C 0.564404 1.1787e-05
1:175348723 T C 1.309246 1.1861e-05
1:175352218 A G 1.504953 -1.1922e-06
1:175353818 A C 0.196428 -1.3594e-05
1:175361190 C T 0.271734 -1.9627e-06
1:175363367 G A 0.110673 1.5057e-05
1:175363509 T G 0.411905 3.7811e-05
1:175373165 G A 1.283643 2.0512e-05
1:175375469 A C 0.575917 2.9644e-05
1:175375635 A G 0.139181 -2.2943e-05
1:175375802 C T 1.279222 2.4395e-05
1:175378790 C T 0.042332 -1.3536e-05
1:175380296 G A 0.094966 -6.1271e-06
1:175381515 C A 1.932789 8.7726e-07
1:175386594 G T 0.338170 -1.1032e-05
1:175386849 A G 0.423652 1.0319e-05
1:175392113 C A 0.090750 5.7966e-06
1:175392197 A G 0.225436 -8.6890e-06
1:175394444 C T 0.787892 2.4984e-05
1:175394683 T C 0.022396 -7.8612e-06
1:175399789 A G 0.044348 -1.7452e-05
1:175411275 A G 0.047769 -1.2690e-05
1:175411442 A G 0.051826 1.7621e-07
1:175411705 T C 0.127460 9.7098e-06
1:175411950 T C 0.040888 3.2640e-05
1:175411978 C T 0.458242 1.1850e-05
1:175416603 G A 1.331045 -1.0919e-05
1:175418472 G A 0.162924 -7.0494e-06
1:175419633 A G 0.077079 5.0791e-06
1:175424018 G A 0.555276 2.5504e-05
1:175424275 A G 0.136010 -1.1011e-05
1:175424859 C G 1.239974 1.4769e-05
1:175426467 A G 0.217454 1.8106e-05
1:175426802 T G 0.271543 -2.5540e-05
1:175427914 A G 0.314637 -4.1230e-07
1:175428190 T C 0.035039 -3.0844e-05
1:175428303 T A 0.128996 9.7519e-06
1:175431064 A G 1.325014 2.4040e-05
1:175431215 G C 0.037447 1.7012e-05
1:175432784 T G 0.037155 1.4045e-05
1:175433103 T C 0.085940 -4.3206e-08
1:175436614 T G 0.148415 -1.3799e-05
1:175436833 A G 1.215643 2.1109e-05
1:175439176 C A 1.380820 4.6666e-05
1:175442871 T C 0.373721 3.9570e-05
1:175443583 A G 0.069912 -3.0621e-06
1:175454533 G A 0.771309 2.1266e-05
1:175462795 C T 0.043195 7.5950e-06
1:175465516 A G 0.061619 -2.3401e-05
1:175470426 C T 1.192098 6.6515e-05
1:175470879 T C 0.079821 -3.0745e-06
1:175482151 T C 0.069279 -2.8471e-05
1:175486667 C T 0.049966 6.5579e-06
1:175490815 A G 0.061839 1.3430e-05
1:175493901 G A 0.414154 4.7985e-06
1:175496350 G A 0.701787 7.1642e-05
1:175505444 A G 0.092909 -2.2560e-05
1:175506839 G A 0.021104 3.9855e-05
1:175510259 A G 0.082282 2.7789e-06
1:175511531 G C 0.048814 -8.6662e-06
1:175514175 G A 0.150603 2.4388e-06
1:175515598 C T 1.483469 6.8189e-05
1:175526374 A G 0.927138 6.8906e-05
1:175526526 C T 0.391593 -1.1095e-05
1:175526582 A G 0.086212 1.3767e-05
1:175528777 T G 0.060327 2.8917e-05
1:175528999 C T 0.354756 8.0931e-06
1:175529421 G A 0.066780 9.0692e-06
1:175534602 T G 0.667897 -1.0081e-05
1:175544147 T G 0.139866 -2.4189e-05
1:175548746 G A 0.028946 -1.7847e-05
1:175548838 C A 0.160474 -4.8108e-05
1:175550659 C G 0.029579 -7.7343e-05
1:175551366 G T 0.027005 -1.8776e-05
1:175555071 C T 0.033068 8.0968e-06
1:175557586 A G 0.111715 3.3174e-05
1:175557622 C G 0.146384 -3.4211e-05
1:175561605 A C 0.141985 -2.3709e-05
1:175567430 C T 0.194230 -1.6585e-05
1:175569420 G A 0.090692 1.0885e-05
1:175582788 C T 0.192318 1.9487e-05
1:175586472 A G 0.110864 -2.9726e-05
1:175586843 G A 0.087546 -3.4523e-05
1:175594438 G A 0.267349 -3.1168e-06
1:175597184 A G 0.399217 3.6298e-05
1:175600046 T C 0.035259 -5.7205e-06
1:175602982 T C 0.029910 -3.8142e-05
1:175618796 A G 0.217727 4.1693e-05
1:175623669 T C 0.494696 6.2013e-06
1:175629207 A C 1.080792 -2.6300e-05
1:175632274 C T 0.134471 3.2032e-05
1:175637402 T C 0.202481 1.6552e-05
1:175642368 T C 0.027398 -2.3428e-05
1:175644836 G C 0.091497 2.2007e-05
1:175646284 A C 0.106723 2.2251e-05
1:175647041 G A 1.235666 -2.8187e-06
1:175647504 T C 0.118911 1.3941e-05
1:175647954 G T 0.039511 1.8554e-05
1:175648213 A G 0.093506 1.5466e-05
1:175648265 C T 0.024029 -6.5632e-06
1:175650376 T C 1.011198 2.4403e-05
1:175651620 T G 0.561022 4.1397e-05
1:175654002 C T 1.938940 3.0505e-05
1:175656019 T C 0.026359 2.1991e-05
1:175657465 C A 0.023756 3.6203e-05
1:175664945 A G 0.251743 -1.4935e-06
1:175665151 T C 1.120806 1.4986e-05
1:175667366 G C 0.285733 -1.8447e-05
1:175675479 G A 0.209330 2.2025e-05
1:175680538 A G 0.020475 4.9696e-06
1:175683358 T C 0.084547 2.5209e-06
1:175687536 G A 0.074985 3.2479e-05
1:175690560 C T 0.052800 -3.8315e-05
1:175695803 A G 1.386993 3.2534e-05
1:175696092 A G 0.052436 -5.1385e-07
1:175700236 T C 0.027112 6.7396e-06
1:175704941 A G 0.437888 -3.9076e-05
1:175708902 G A 0.053864 -1.2553e-05
1:175712027 A G 0.055221 1.5482e-05
1:175713962 A G 0.121878 -1.1072e-05
1:175715606 C G 0.020196 -2.0376e-05
1:175719529 T C 0.033030 -5.0959e-05
1:175720457 C T 1.939073 -2.8974e-05
1:175722545 T C 1.051401 3.4661e-05
1:175722843 A G 1.949164 -2.0231e-05
1:175724222 C G 0.440855 -1.0265e-05
1:175725926 C T 0.616655 -1.8003e-05
1:175729422 A G 0.055818 -3.8982e-06
1:175734808 C G 0.059632 2.1848e-05
1:175750339 T C 0.128908 -4.2130e-05
1:175753286 A G 1.494742 2.8034e-05
1:175755242 C T 0.084661 3.8332e-05
1:175756059 A G 0.065089 6.0371e-06
1:175765775 A G 0.027830 8.7965e-06
1:175769154 T C 1.844327 2.3480e-05
1:175769470 T C 0.032270 -3.6066e-05
1:175775838 A G 1.655822 3.7704e-05
1:175776721 A G 0.098637 -6.9505e-05
1:175787498 A G 0.542322 -3.4022e-05
1:175788066 T C 0.032374 3.1421e-05
1:175790210 T G 0.032439 -3.0533e-06
1:175800606 T C 0.085985 5.9193e-06
1:175814746 T C 0.153310 1.2540e-05
1:175824579 G A 1.484053 -1.8867e-06
1:175824730 A G 0.053835 4.9702e-06
1:175825744 T C 0.038567 -2.7611e-05
1:175826114 T C 0.187073 4.8175e-05
1:175826887 T C 0.045360 1.0361e-05
1:175826932 C G 0.166339 3.2013e-05
1:175827312 T C 0.507741 -1.4384e-05
1:175831284 G A 0.728961 1.3979e-06
1:175832094 G A 0.176524 5.2491e-05
1:175833534 A C 0.616976 2.8055e-05
1:175833745 C T 1.353289 2.8202e-05
1:175835858 A G 0.570701 -1.0626e-05
1:175839509 T C 0.541894 -7.7637e-06
1:175844445 T G 0.031592 -7.6913e-06
1:175846559 T C 0.063410 -2.0213e-06
1:175849936 G C 0.055549 -2.2404e-07
1:175850421 G C 0.059210 -9.7619e-06
1:175853122 T C 0.020309 5.8473e-06
1:175854935 A G 0.028407 -2.3408e-05
1:175855076 C G 0.579224 -1.4770e-05
1:175857033 T C 0.105603 -1.3912e-05
1:175858580 A C 0.059697 7.0587e-07
1:175870378 A G 0.139827 -3.2900e-05
1:175875962 A G 0.288129 1.6994e-05
1:175881828 G A 0.520838 5.0245e-05
1:175890557 G A 1.432438 3.7910e-06
1:175890558 T C 1.971073 2.8571e-06
1:175891583 T G 0.227321 -3.1178e-05
1:175893897 G A 0.020929 -1.0206e-05
1:175894914 A G 0.060492 -2.9915e-06
1:175895249 T C 1.064686 1.8399e-05
1:175902083 G A 0.063349 -3.0173e-05
1:175909912 A G 1.528891 8.5333e-06
1:175912725 T C 0.060132 -1.7004e-06
1:175912752 A C 0.038356 1.4596e-05
1:175915716 G A 0.022555 4.7276e-05
1:175917831 C T 0.130336 -2.2455e-05
1:175921187 C T 0.093600 5.4262e-06
1:175924944 T C 0.247621 2.7575e-05
1:175938260 C G 0.039878 -2.9003e-06
1:175946647 G A 0.127752 -9.7586e-06
1:175947966 T C 0.154771 2.7623e-05
1:175949716 C T 0.104564 -3.1944e-05
1:175954031 G A 0.858268 -8.3323e-05
1:175986057 T C 0.106976 -2.5696e-05
1:176001917 A G 0.098472 -1.5827e-05
1:176008251 A G 0.291199 1.9991e-06
1:176017525 C T 0.038719 1.5114e-05
1:176018764 T G 0.669912 1.4177e-04
1:176022426 C T 0.039252 4.0687e-05
1:176029188 G A 0.111994 1.4472e-05
1:176060074 G T 0.072528 -2.0331e-05
1:176062528 G A 0.106324 1.1564e-05
1:176075527 T C 0.859102 -8.9975e-05
1:176077894 C T 0.037872 2.6087e-05
1:176077919 C T 0.189699 -1.6271e-05
1:176100463 G A 0.122384 -4.5459e-05
1:176118867 T C 0.130294 -2.6063e-05
1:176128653 G A 0.038901 -1.6551e-05
1:176130880 T C 0.024753 4.8781e-05
1:176155220 T C 0.073836 3.0415e-05
1:176165375 A G 0.060522 -3.6515e-06
1:176170968 T C 0.043027 -4.4791e-05
1:176182722 A G 0.752120 -5.3535e-05
1:176184625 G A 0.606645 1.8307e-04
1:176186476 T C 0.025408 4.0964e-05
1:176193456 G A 0.024230 1.5210e-05
1:176213815 G A 0.067672 6.4536e-06
1:176242851 A G 0.103172 2.7017e-05
1:176249710 A G 0.091623 2.1158e-06
1:176256893 A G 0.054816 -5.4229e-06
1:176284108 A G 0.955091 1.2920e-04
1:176284560 T C 0.072723 -1.1081e-05
1:176287601 C T 0.092620 3.0796e-06
1:176288932 A G 1.046311 1.3202e-04
1:176306387 C T 0.137052 -1.4932e-05
1:176309123 T C 0.053702 8.3462e-05
1:176309915 T C 0.025791 -2.9503e-05
1:176334839 T C 0.021315 -1.8202e-05
1:176339714 C A 0.062141 -1.7856e-05
1:176354126 A G 1.036032 1.0662e-04
1:176359956 C T 0.041472 -8.8890e-06
1:176390408 G A 0.105570 -2.9112e-05
1:176405993 G A 0.483498 1.4915e-04
1:176415001 G T 0.133997 1.6951e-05
1:176419459 C T 0.077429 -7.6862e-06
1:176423140 T C 1.842246 4.1887e-06
1:176424685 T G 0.051560 -1.8659e-05
1:176425274 C T 0.135822 -4.5267e-05
1:176427218 G A 0.185824 1.2806e-05
1:176430485 A G 0.021335 1.1870e-05
1:176435410 G A 0.329299 1.1507e-05
1:176435717 C T 0.195928 -5.3544e-06
1:176438419 A G 0.066371 1.8786e-05
1:176448351 T C 0.054049 2.0435e-05
1:176449472 A G 1.206714 -1.9273e-05
1:176450006 G C 0.119443 -3.0710e-06
1:176450127 T C 1.398961 -1.2376e-05
1:176450451 C T 0.097170 -2.3115e-08
1:176473979 C T 0.129492 3.2378e-05
1:176475083 G A 0.053300 5.9818e-07
1:176486864 A C 0.168738 -8.6677e-06
1:176490825 A G 0.054092 1.0402e-05
1:176495125 C T 0.050518 3.0515e-05
1:176501831 T C 0.096375 4.8898e-06
1:176504312 T G 0.116269 -2.9921e-05
1:176506593 G T 0.030738 1.5431e-05
1:176507679 T G 1.669439 3.3901e-05
1:176507815 A G 0.122497 -2.4978e-05
1:176509668 A G 0.063089 6.5734e-06
1:176510002 C T 0.219551 -2.0226e-05
1:176510563 A G 0.042640 1.8124e-05
1:176517529 C A 1.413648 2.9665e-05
1:176521655 A G 0.057581 -7.5835e-06
1:176525194 A G 0.705201 1.4679e-05
1:176529854 G A 0.055841 -1.3802e-05
1:176530658 G C 0.052316 -5.7986e-06
1:176535138 G A 0.317860 2.7771e-05
1:176541703 G T 0.039739 2.5510e-06
1:176544918 A G 1.263607 -1.7531e-05
1:176547827 A G 0.094178 -2.7504e-05
1:176549554 T C 0.030498 -3.0291e-05
1:176565307 G A 0.828685 4.2723e-05
1:176567157 A C 0.085122 3.5440e-05
1:176590471 T G 0.124643 1.9608e-05
1:176590597 C T 0.034828 2.6318e-05
1:176593856 C T 0.838783 2.5579e-05
1:176623062 A G 0.348530 3.1496e-05
1:176624379 T C 0.085872 1.5851e-05
1:176627484 A G 0.484709 4.5772e-05
1:176643807 T C 0.220392 -3.1628e-05
1:176649785 T C 0.136451 1.3308e-05
1:176661229 T C 0.109018 1.3241e-05
1:176670592 A G 0.035078 2.3836e-05
1:176672285 A G 1.662674 1.1572e-05
1:176674321 G A 0.104327 2.8111e-05
1:176675104 A G 0.037798 2.5736e-05
1:176681851 G A 0.152989 5.9882e-06
1:176683706 G A 0.024831 3.8253e-05
1:176684430 T C 0.023649 5.7214e-06
1:176686086 C T 1.815089 2.9512e-05
1:176690528 T C 0.369050 4.4009e-05
1:176693657 A T 0.054374 1.1420e-05
1:176695479 C T 0.121861 4.3938e-06
1:176703822 G T 0.377220 -2.8065e-05
1:176727188 G A 0.041469 2.1322e-05
1:176732748 C T 0.326767 -2.2173e-06
1:176734170 T G 0.704672 -1.4405e-06
1:176739780 C T 0.138701 1.2189e-05
1:176743862 G A 0.740214 4.2499e-05
1:176749993 A G 0.031228 -7.0885e-06
1:176752860 A G 0.148568 -1.0966e-05
1:176756839 G A 0.039223 -1.3442e-05
1:176765150 C A 0.091068 -3.8677e-06
1:176768545 T C 0.025178 -8.5055e-06
1:176786221 T C 0.041715 5.1555e-05
1:176792249 G A 1.094677 -8.2534e-06
1:176809042 C T 0.041771 4.9246e-06
1:176815636 T C 0.049466 7.8915e-06
1:176819875 C T 0.421983 3.1289e-05
1:176820956 T C 0.858196 -3.0948e-05
1:176824051 G A 1.947719 2.9562e-05
1:176833497 C G 0.182204 2.7032e-05
1:176837771 G A 0.180942 1.9686e-05
1:176837817 G A 0.696986 -4.6223e-05
1:176863867 C T 1.655361 4.7021e-05
1:176867398 T C 0.026522 -1.4322e-05
1:176887445 G A 0.243521 -1.9529e-05
1:176887606 T C 0.081944 1.9353e-05
1:176899401 C T 0.141729 -1.4651e-05
1:176928724 T G 0.073706 -2.0064e-05
1:176929393 A G 0.036678 -3.4058e-05
1:176935711 C T 0.173863 1.5636e-05
1:176936566 A G 0.367898 -3.9878e-05
1:176938121 A G 1.079805 8.8360e-06
1:176940353 G A 0.141119 -1.6421e-05
1:176940744 T G 0.030102 4.4760e-06
1:176942668 A G 0.124039 1.1305e-05
1:176951678 T C 0.040501 1.5280e-05
1:176953644 C G 0.057529 -2.4642e-06
1:176954304 C T 0.027943 -4.1681e-05
1:176961660 T C 0.100085 -7.9577e-06
1:176966210 T C 0.140982 -9.7225e-05
1:176968626 T C 1.184931 -1.2668e-05
1:176998307 C T 0.421360 8.9843e-06
1:177000667 A C 0.091574 1.9402e-05
1:177003043 A G 0.078419 -3.2282e-05
1:177004246 A G 0.345203 -4.9110e-05
1:177016150 T C 0.097891 3.9629e-07
1:177016866 G A 0.067503 2.5030e-05
1:177021983 G A 0.041329 -4.5851e-05
1:177024488 C T 0.083720 -8.6383e-06
1:177025098 G A 0.231145 2.5301e-05
1:177030701 C T 0.122377 -1.6605e-05
1:177032158 A G 0.045899 4.0555e-05
1:177038918 C G 0.044565 -8.7597e-06
1:177054564 A G 1.123835 -1.4764e-05
1:177056654 C T 0.026528 -1.1156e-05
1:177059958 T C 0.076650 1.1775e-05
1:177062275 G A 0.023935 -3.8362e-05
1:177068487 A G 0.161243 -6.3726e-05
1:177069169 G T 0.082324 8.7517e-06
1:177071258 C T 0.023464 -3.3595e-05
1:177080968 C T 0.122871 6.0784e-05
1:177081676 C T 0.723887 3.5288e-07
1:177085593 A G 0.122523 5.1963e-05
1:177087919 A G 0.190585 3.2539e-05
1:177091253 A C 0.178248 2.6890e-05
1:177092774 A G 0.232820 1.8156e-05
1:177093607 T G 0.044705 -4.0570e-06
1:177094192 G T 0.158117 -1.2200e-05
1:177094784 T C 0.040845 -1.9201e-05
1:177094874 G A 0.204458 1.9631e-05
1:177115338 A G 0.075128 -6.7703e-06
1:177116838 T G 0.031689 5.7381e-06
1:177117834 T G 0.114935 -1.1669e-05
1:177133041 A G 0.070892 -1.4039e-06
1:177144156 C A 0.528790 3.6639e-05
1:177149644 T C 0.126574 2.6001e-05
1:177156338 G A 0.043169 3.2509e-06
1:177156354 G A 0.046743 -1.8506e-05
1:177162809 T C 0.077208 4.1107e-06
1:177170590 T C 0.922120 2.0283e-05
1:177179064 A C 0.096115 -2.1208e-06
1:177179432 G A 0.136299 -2.3008e-06
1:177187010 C A 0.182120 -1.7198e-05
1:177188408 T C 1.017599 1.1014e-05
1:177192181 C T 1.469129 -1.9615e-05
1:177204853 G A 0.497137 -3.7365e-05
1:177211909 T C 0.792030 2.0004e-05
1:177214110 C T 1.289670 -1.1589e-05
1:177231743 G A 1.707405 8.0157e-06
1:177236545 G C 0.094914 3.1686e-06
1:177247854 G C 0.385254 2.6513e-05
1:177252510 A C 0.067182 2.0154e-05
1:177253298 G T 0.260000 3.3114e-05
1:177257146 G T 0.109271 -1.1254e-05
1:177269474 C T 1.461037 -1.9223e-05
1:177271313 A G 0.382816 3.3089e-05
1:177274735 A G 0.036009 -2.3443e-05
1:177278313 T C 0.034250 2.2850e-06
1:177279412 A G 1.036113 -6.4949e-05
1:177282200 G A 1.898720 6.8502e-06
1:177298448 A G 1.412551 -1.8897e-05
1:177304352 T C 0.037742 2.2171e-05
1:177321589 C T 1.206139 3.0805e-07
1:177357812 C T 0.220330 -9.9760e-07
1:177362948 T C 0.646231 -7.2927e-06
1:177402972 T C 0.177092 6.7055e-05
1:177404432 C T 0.048954 -1.2044e-05
1:177408482 G A 0.863302 1.0565e-05
1:177410973 G A 0.530180 -1.8068e-05
1:177411322 T G 0.020738 -2.9042e-05
1:177412876 A G 0.031949 3.6297e-05
1:177416573 G A 0.057477 1.4259e-05
1:177417817 G C 0.094294 -2.7111e-06
1:177418319 G C 0.051635 1.4515e-05
1:177425617 G C 0.125607 2.1890e-06
1:177426284 A G 0.043354 3.2183e-06
1:177430938 T C 0.151720 -1.2097e-05
1:177433277 C A 0.645906 -9.3619e-06
1:177436223 G A 0.587021 1.0347e-05
1:177440993 T C 0.036671 2.1368e-05
1:177458431 C T 0.947804 -6.3250e-06
1:177468716 A G 0.272464 2.3899e-05
1:177476701 G A 0.034549 2.4379e-05
1:177476951 C A 0.528648 -9.6458e-06
1:177482846 T C 0.108372 3.2148e-05
1:177483724 T G 0.519225 -8.6172e-06
1:177487736 A C 0.058740 1.0492e-06
1:177489074 G A 0.268102 -5.8223e-06
1:177496725 T C 0.053001 5.6957e-05
1:177544036 C T 0.065770 9.6275e-06
1:177549247 C T 0.023587 1.8679e-05
1:177561103 T C 0.558954 2.8607e-05
1:177564847 A T 0.193837 -3.4079e-06
1:177565078 T C 0.028988 -5.4874e-06
1:177568799 G C 0.190410 1.3931e-05
1:177590566 T C 0.024616 1.0275e-05
1:177592286 A G 0.029855 4.7778e-07
1:177600126 T A 0.041238 -1.4399e-05
1:177601466 C T 0.235004 3.3691e-05
1:177601999 C T 0.059175 2.5437e-05
1:177602068 T C 1.473297 -1.2832e-06
1:177602120 A G 0.806390 -4.9646e-05
1:177609599 A G 0.036619 4.0414e-06
1:177610335 T C 0.167546 3.3829e-05
1:177617292 G C 0.020780 -8.7744e-06
1:177638314 T C 0.077832 2.2122e-06
1:177640212 C T 0.133650 -9.9639e-06
1:177640367 C A 1.128382 -5.8349e-05
1:177640652 T C 0.359199 2.0355e-05
1:177647923 A G 0.059470 -5.0265e-06
1:177651338 T C 1.647062 -5.7996e-05
1:177651729 C T 1.270455 -2.3563e-05
1:177652462 G A 1.712949 -1.0434e-05
1:177655422 G A 0.120881 9.0337e-05
1:177659072 T C 0.187115 1.1291e-05
1:177670351 G T 0.215010 3.7617e-05
1:177679692 C T 0.295886 3.4977e-05
1:177682283 A G 0.221992 4.5543e-05
1:177702661 C T 0.713449 5.2317e-06
1:177717026 T C 0.285039 5.9246e-05
1:177721089 C T 0.053163 5.3834e-06
1:177722715 A G 0.028739 -1.9015e-05
1:177725065 T C 0.067062 -1.7294e-07
1:177725069 A G 0.032066 3.9374e-05
1:177740608 T C 0.696840 -7.3901e-05
1:177750446 G A 0.066913 -4.7952e-06
1:177750506 G A 0.068201 -3.4157e-05
1:177752701 A G 0.543296 -5.1878e-05
1:177755681 C T 0.152505 1.3862e-05
1:177756504 T C 1.154186 3.2409e-05
1:177762913 A C 0.032958 -4.2564e-05
1:177765025 C T 0.834729 -5.1965e-05
1:177765035 T G 0.032468 2.1322e-05
1:177768322 T C 0.755852 -4.1989e-05
1:177769090 G A 0.061366 3.6615e-05
1:177769855 T C 0.056675 -2.5717e-06
1:177772715 C T 1.363685 -4.3020e-05
1:177772894 T G 0.059019 -6.3291e-05
1:177779633 C T 0.071434 -8.2558e-06
1:177786433 A G 0.079620 -1.5449e-05
1:177788008 G T 0.185353 -1.4169e-05
1:177790176 A C 0.037265 1.2035e-05
1:177797988 C T 0.290897 -2.4577e-05
1:177804964 A G 0.023805 1.4491e-05
1:177807335 C T 0.266843 -2.7911e-05
1:177815095 G A 0.049629 -2.1182e-05
1:177816796 T G 0.416397 7.9192e-05
1:177821873 A C 0.045851 -3.4680e-06
1:177827338 T C 1.574881 5.0967e-05
1:177828085 C T 0.078585 -5.8398e-06
1:177830829 G T 0.121215 5.3659e-06
1:177832257 A G 0.089958 -3.2096e-05
1:177873210 T G 0.423252 9.4130e-05
1:177876156 T C 0.044945 -1.3385e-05
1:177879879 A C 0.021659 -6.9736e-06
1:177880203 G A 0.186184 -3.5407e-05
1:177889480 G A 0.415122 8.8600e-05
1:177896795 A C 1.883890 2.8101e-05
1:177902725 T C 0.503084 5.8584e-06
1:177902753 C G 0.919594 9.3658e-05
1:177903578 C T 0.361410 -2.4179e-05
1:177904240 T G 0.351020 -4.2049e-07
1:177905469 A C 0.485627 1.3152e-07
1:177908852 T C 0.225786 -2.4590e-05
1:177911513 A G 0.051524 -2.6301e-06
1:177911922 A G 0.083603 1.3628e-05
1:177913519 C T 0.413859 6.6894e-05
1:177914298 G C 0.150564 -4.9905e-07
1:177915020 A G 0.387052 -1.7655e-05
1:177922697 C A 0.121978 -1.1291e-05
1:177923440 G T 0.460596 -5.8557e-06
1:177929501 G C 0.063391 -2.4161e-05
1:177929940 A G 0.350608 -4.8121e-05
1:177929987 C T 1.549252 -1.2107e-05
1:177930096 C T 0.563459 1.0755e-06
1:177930278 A G 0.029303 2.9169e-06
1:177934467 C T 0.940579 6.7432e-06
1:177935275 G A 1.539946 1.3471e-05
1:177937009 A G 0.121290 -4.4217e-06
1:177937755 G A 0.550878 3.3247e-06
1:177938972 T C 0.107447 -3.0922e-05
1:177939593 A G 0.094236 -1.8489e-05
1:177940209 C T 0.257469 2.4034e-05
1:177943005 A C 0.304105 2.4292e-05
1:177947481 G A 0.052407 -1.7459e-06
1:177964578 G A 0.451066 2.0797e-07
1:177966280 T C 0.037191 1.8911e-05
1:177967005 C A 0.622945 6.5605e-06
1:177969603 T C 0.078166 3.6440e-05
1:177974428 T G 0.834697 -4.2175e-05
1:177980721 G A 0.039291 -2.4090e-05
1:177986454 A C 0.026311 -1.6908e-05
1:177987546 A G 0.175593 2.3541e-05
1:177989198 C A 0.375334 -4.3220e-05
1:177992402 C T 0.384533 -4.4257e-06
1:177995470 A C 1.756686 -1.4567e-06
1:177998614 G A 0.438161 -4.0716e-05
1:178001395 A G 0.271234 -1.2366e-05
1:178008473 T C 1.835170 2.0641e-05
1:178008506 A G 0.055822 -1.0029e-05
1:178017161 T C 0.209921 -1.8602e-05
1:178018302 G A 0.058555 1.3493e-05
1:178019759 G T 0.266236 -2.8480e-05
1:178021255 A G 0.648941 -2.9138e-05
1:178025521 T C 0.044877 -7.3934e-06
1:178027153 A G 0.242505 -1.0697e-05
1:178028247 T C 0.035892 -8.9310e-07
1:178028711 T C 0.287772 -3.5973e-05
1:178034744 G A 0.301820 1.5099e-04
1:178037527 T G 0.131391 -1.2759e-05
1:178038969 T G 0.108566 -1.3158e-05
1:178049282 G T 0.416436 -2.3371e-05
1:178052365 C G 0.183422 7.2846e-06
1:178075351 G A 0.220969 4.4237e-06
1:178093269 T C 0.025266 -2.9937e-05
1:178129953 A G 0.065053 1.1045e-05
1:178135236 A G 0.095349 2.3000e-06
1:178138639 G A 0.119128 2.4243e-05
1:178145023 T C 0.130297 7.5995e-05
1:178154359 A G 0.037694 1.8973e-05
1:178155325 G A 0.021429 -2.0947e-05
1:178158658 G A 0.088686 2.0245e-05
1:178159389 C T 0.052884 -2.4403e-05
1:178163651 A C 0.218084 -8.1105e-07
1:178181554 T C 0.679747 3.0827e-05
1:178191001 T C 0.066491 -1.4334e-05
1:178232047 C T 0.097151 -3.9183e-05
1:178236940 G T 0.064462 -1.1080e-05
1:178247072 G A 0.041985 1.1795e-05
1:178248085 C T 0.156608 -2.3498e-05
1:178248645 G T 1.839111 -3.1053e-05
1:178260771 C T 0.061310 -5.6684e-05
1:178294736 G A 0.134397 2.4927e-05
1:178329065 T G 0.220723 3.2574e-06
1:178343890 A G 0.262633 -6.1658e-06
1:178345846 G A 0.046448 -3.6148e-05
1:178362794 C T 0.399814 -2.6552e-05
1:178370483 C A 0.202939 7.3327e-06
1:178371785 G A 0.107109 1.7798e-05
1:178403320 G A 0.445441 1.1067e-05
1:178410859 G A 0.049187 -8.3671e-06
1:178425132 G A 1.883660 -3.4321e-06
1:178434852 C T 0.064800 -2.0105e-06
1:178442993 A G 0.025616 2.9282e-05
1:178445395 A G 0.033770 -2.6389e-06
1:178463591 T C 0.505885 -5.1520e-06
1:178466432 A G 0.093548 8.8498e-06
1:178470510 T C 0.061635 1.2079e-05
1:178470865 A C 0.244018 2.9635e-05
1:178478696 T C 0.107262 -4.1000e-05
1:178478792 G C 1.858781 -1.6179e-05
1:178483231 A G 0.835680 -5.9026e-05
1:178483355 C T 0.080130 -1.0980e-05
1:178484065 G A 0.079717 4.0038e-06
1:178486589 G A 0.035071 -5.1451e-05
1:178497186 G A 0.780310 3.8099e-05
1:178500204 A G 1.463926 3.4876e-07
1:178501561 G A 0.131557 5.3740e-05
1:178511674 C T 0.076696 4.2891e-05
1:178512766 G A 1.472333 1.6096e-06
1:178514622 T C 0.694350 -3.4877e-05
1:178515312 A G 1.066426 3.5923e-05
1:178516408 G T 0.057273 -4.3373e-06
1:178518008 G A 1.763817 1.6655e-06
1:178534817 T C 0.214517 1.5213e-05
1:178544190 G A 0.039797 1.3877e-06
1:178546651 G A 1.225001 -3.0110e-05
1:178547662 G T 0.293449 9.1250e-06
1:178549672 T C 0.096021 1.0770e-05
1:178558731 A G 0.517057 8.2584e-06
1:178571570 T C 0.037726 1.1555e-05
1:178572265 G A 1.227880 -2.4341e-05
1:178588281 G A 0.166784 -2.4832e-05
1:178592055 C T 0.023610 1.5732e-05
1:178611633 A G 0.398652 2.1278e-07
1:178615214 C T 0.458025 1.7903e-05
1:178622499 A G 0.755852 -4.2106e-05
1:178629576 A G 0.039317 3.0105e-05
1:178637915 C T 0.944935 -1.8937e-05
1:178652141 T C 0.097524 9.5757e-06
1:178656453 A G 0.908572 1.6694e-05
1:178657403 C T 1.667238 1.6323e-05
1:178657881 A G 0.020338 4.4495e-06
1:178659370 A C 0.047973 3.1252e-05
1:178666167 C A 0.021137 2.0785e-06
1:178670047 A G 0.331620 -1.7414e-05
1:178675211 C T 0.283390 3.3942e-05
1:178677082 T C 0.066280 8.1667e-06
1:178678081 G A 0.114798 -3.2568e-06
1:178678098 T C 0.082308 1.2262e-05
1:178691845 C T 1.157234 6.6696e-05
1:178693662 T C 0.175664 -1.6144e-05
1:178703504 C T 0.028456 -2.9423e-05
1:178710782 T C 0.078861 1.0800e-05
1:178722965 A G 0.061797 2.4445e-06
1:178741424 T G 0.030686 1.0187e-06
1:178745914 T C 0.052638 -5.5319e-05
1:178745947 G T 0.140359 -1.7461e-05
1:178766894 G A 0.307555 5.9159e-05
1:178769148 G A 0.060843 1.0398e-06
1:178776922 C T 0.055218 1.9444e-05
1:178779587 A G 0.023828 1.3805e-05
1:178784992 G A 0.841652 -2.2071e-05
1:178801359 T C 0.226367 -4.2580e-05
1:178831941 C T 0.033464 6.1768e-06
1:178836971 C T 0.634965 -1.0201e-05
1:178842878 G T 0.056198 5.7696e-06
1:178854330 T C 0.020595 1.1439e-05
1:178857518 A G 0.076608 1.1402e-05
1:178861770 G A 0.300239 -3.3633e-06
1:178868454 A C 0.189988 3.5764e-05
1:178881280 T C 0.071356 3.0022e-05
1:178891522 G C 0.044413 1.4300e-05
1:178905069 T C 1.493859 -1.2268e-05
1:178907534 G A 0.665813 1.1249e-06
1:178914330 A G 0.448115 4.6306e-05
1:178915052 T C 0.532481 7.5575e-06
1:178922108 G A 0.260247 -5.0696e-07
1:178923870 T C 0.479756 -4.4701e-05
1:178924615 G A 1.146121 -2.4945e-05
1:178928573 T C 0.444977 6.7481e-06
1:178933590 G A 0.204958 8.8224e-07
1:178933736 T C 0.083320 -2.0837e-05
1:178934078 C T 0.091127 3.0141e-05
1:178934776 T C 0.345469 4.8545e-06
1:178943446 G A 0.040673 1.6919e-05
1:178943576 A G 0.224816 3.9794e-05
1:178944161 G C 0.299593 3.1502e-05
1:178953752 C T 0.032179 -6.4325e-06
1:178955810 A G 0.050820 2.7246e-05
1:178956553 T C 0.219272 5.4914e-06
1:178967917 A G 0.462355 1.4493e-05
1:178967921 C T 1.301300 9.1087e-06
1:178967996 A G 0.423408 2.7435e-06
1:178970439 T G 0.108346 6.0633e-06
1:178972659 C T 0.068347 -1.3860e-05
1:178972947 G C 0.322622 -3.8061e-05
1:178985895 T C 0.057045 -3.4657e-05
1:178988142 C T 0.327355 3.0514e-05
1:178989889 A G 0.092574 2.4290e-05
1:178992154 T G 0.744323 -2.8349e-05
1:178997314 A G 0.066660 4.9160e-06
1:179005970 G A 1.403177 8.1764e-06
1:179007895 G A 0.041878 -7.4064e-06
1:179013204 A G 0.052255 -2.0584e-06
1:179023879 G T 0.768501 -2.5094e-05
1:179033987 A G 1.253077 1.3795e-05
1:179035462 G T 1.269413 1.0372e-05
1:179042090 A C 0.041728 2.7891e-05
1:179042300 A C 0.886081 -1.8404e-05
1:179051300 C T 1.393881 1.4194e-05
1:179053227 G A 0.104873 1.8442e-05
1:179054692 G T 1.243560 1.0000e-05
1:179055261 A C 0.622809 -5.9941e-06
1:179055949 A C 0.250734 1.7589e-05
1:179056670 A G 1.848813 2.5632e-05
1:179059950 A G 0.108050 -2.0195e-05
1:179068851 G A 1.022481 1.7767e-06
1:179071756 A G 1.189910 -9.6774e-06
1:179084080 G T 0.182630 1.7189e-05
1:179089966 A G 0.106022 -1.5217e-05
1:179111060 A G 0.759419 1.0608e-05
1:179112145 G C 0.170325 -1.5333e-05
1:179122990 G A 0.102792 -2.6572e-06
1:179126827 C G 0.170597 1.7359e-05
1:179128895 C T 0.049492 1.5309e-05
1:179130359 C T 0.312083 -2.4177e-05
1:179141290 C T 0.027885 1.8552e-05
1:179171869 C A 0.192464 -2.6498e-05
1:179176196 G A 0.020017 1.3002e-05
1:179185289 T C 0.035688 -1.2101e-05
1:179189014 T C 0.022954 1.2092e-06
1:179201305 G C 0.033215 -1.6113e-05
1:179210676 A C 0.348897 -4.4750e-06
1:179228130 C A 0.039875 -9.1401e-06
1:179229721 A G 0.571015 -4.3224e-06
1:179232250 G A 0.059733 -6.5163e-05
1:179233083 G A 0.134429 -5.5583e-05
1:179239244 C A 1.764239 1.0067e-05
1:179246861 G A 0.026298 -1.7747e-05
1:179258507 G A 0.494657 3.1175e-05
1:179276784 C T 0.025739 -3.6838e-05
1:179286916 T C 0.036480 7.4338e-06
1:179292000 C T 0.280163 -6.9335e-07
1:179295532 G A 1.040462 -2.6633e-05
1:179300174 G A 0.481846 -2.8416e-05
1:179307218 A G 0.132021 6.3158e-06
1:179311096 A G 0.030125 -1.5491e-06
1:179312009 C T 0.052157 8.6184e-06
1:179319816 G A 1.296276 -6.9778e-06
1:179320578 G A 0.153752 3.1636e-06
1:179337190 T C 0.143586 2.0129e-05
1:179337799 G T 0.030835 8.2439e-06
1:179338909 A C 0.042329 -1.7362e-05
1:179341503 T C 0.180562 -3.9477e-06
1:179345972 T C 0.476617 8.4901e-06
1:179347681 T C 0.109508 2.6882e-07
1:179347832 C T 0.930702 -5.7109e-05
1:179359073 G A 0.619904 1.9827e-05
1:179361989 A G 0.020247 -2.5348e-05
1:179363275 A C 0.216464 4.0973e-05
1:179379405 A G 0.216175 3.6194e-05
1:179381413 G A 1.365129 -1.5686e-05
1:179395738 T C 0.069386 -2.7439e-05
1:179396444 T G 0.743336 -3.6506e-05
1:179397711 C G 0.143261 2.0202e-05
1:179407990 G A 0.208301 -2.0186e-05
1:179411637 T C 0.058487 3.7847e-05
1:179417347 T C 1.574070 -3.7999e-05
1:179452610 T C 0.031991 -1.8121e-05
1:179454047 A C 0.230966 -1.6499e-05
1:179460125 G A 0.965643 -7.1528e-05
1:179461027 C T 0.735728 -5.3604e-05
1:179461671 A G 1.785328 -1.3833e-05
1:179465821 C T 0.026187 -3.3191e-05
1:179469314 G A 0.244541 4.0067e-05
1:179470926 G A 0.049018 -1.1168e-05
1:179486598 A G 1.810194 -2.0949e-05
1:179496779 T G 0.146030 1.5432e-05
1:179497046 T C 0.132595 -3.1521e-06
1:179520108 T C 0.413729 -5.2851e-05
1:179526214 T C 0.075784 1.1639e-05
1:179543725 T C 0.036772 2.0016e-05
1:179548036 T C 0.069513 -2.7591e-05
1:179560718 C T 0.540368 -1.2399e-05
1:179562740 C G 0.729295 4.3251e-06
1:179563220 G A 0.029686 1.2616e-05
1:179577555 G A 0.141210 1.8469e-06
1:179582121 T C 0.509380 7.2787e-06
1:179590791 C T 0.040722 6.3447e-06
1:179600001 G A 0.197986 2.5979e-05
1:179608461 C T 0.448940 -1.3975e-05
1:179622582 G A 0.027372 3.6638e-05
1:179631242 A G 0.468931 8.5486e-06
1:179639032 A G 0.052245 -3.0114e-05
1:179659325 G T 0.573563 -4.6863e-05
1:179659440 C G 0.732495 5.0931e-06
1:179660993 G A 0.025259 -4.1556e-05
1:179671325 A G 0.065511 1.4317e-05
1:179677325 T C 0.034250 -3.1419e-05
1:179677811 T C 0.037282 1.6930e-06
1:179678188 T C 0.186723 2.8569e-05
1:179678611 G A 0.458898 -7.8816e-06
1:179679577 T C 0.024694 4.3967e-05
1:179687226 G T 0.195418 9.3879e-07
1:179690885 A G 0.444636 -5.4333e-06
1:179691042 C A 0.119599 3.8571e-05
1:179708795 G A 0.043669 -9.9128e-06
1:179710568 A G 0.427943 -1.1151e-05
1:179711890 A C 0.066835 -3.8166e-05
1:179714032 G T 1.121050 5.5444e-06
1:179718403 T C 1.553533 -7.9531e-06
1:179731159 G A 0.049226 -1.8422e-05
1:179731453 G A 0.478334 -4.7265e-06
1:179736275 T C 0.119437 1.4135e-05
1:179738904 G A 0.273617 1.9116e-05
1:179746047 G A 0.022633 4.0137e-05
1:179747873 G T 0.035016 4.1262e-05
1:179750280 G A 0.536311 -9.3964e-06
1:179750510 C T 1.039294 -3.0664e-05
1:179752451 G A 1.078257 2.9422e-05
1:179753677 C T 0.089653 3.0954e-05
1:179759426 G C 0.145059 -1.3316e-05
1:179762634 T C 0.053991 9.3873e-06
1:179779054 A G 0.796565 6.9829e-06
1:179783167 T G 0.037609 4.8183e-07
1:179790168 G A 0.075933 1.3317e-05
1:179790518 A G 0.353065 -9.6110e-06
1:179804948 A G 0.216068 4.0294e-05
1:179807938 A T 0.758550 -5.0273e-07
1:179813551 G T 0.077371 -1.2503e-05
1:179813613 C T 0.815001 -6.9545e-06
1:179828175 C T 0.105184 1.2077e-05
1:179835498 G A 0.233550 -8.4403e-06
1:179836320 C T 0.093363 1.7454e-05
1:179840325 G A 0.081740 -2.0177e-05
1:179852074 C T 1.261072 -1.3529e-06
1:179855589 G T 0.220044 -2.5094e-06
1:179858292 A G 0.272263 -7.3949e-06
1:179858444 A G 1.235033 -1.7996e-06
1:179876988 G C 1.259043 -3.4694e-06
1:179877780 C A 0.127694 1.1599e-05
1:179891783 T C 0.025399 -1.1645e-05
1:179897070 C A 1.671866 -1.0692e-05
1:179899812 C A 0.076709 -2.5310e-05
1:179906898 T C 0.075952 -2.1366e-05
1:179921556 G A 0.029086 6.9610e-06
1:179930077 G A 0.087267 3.4065e-05
1:179957726 G A 0.044082 1.7869e-05
1:179968289 A G 1.567237 1.0517e-05
1:179977781 C T 0.030241 2.5716e-05
1:179982938 T G 0.111877 2.8480e-05
1:179989584 C G 0.056020 -2.1098e-05
1:179989742 C G 1.301135 1.2474e-05
1:180000542 T G 0.239292 1.0964e-06
1:180001245 C T 0.267183 -2.2525e-06
1:180010911 G A 0.122033 2.0624e-07
1:180013235 G T 0.077380 -1.1624e-05
1:180016515 T G 0.237052 -1.5407e-05
1:180039613 G A 0.105635 -1.2071e-05
1:180072716 T G 0.026161 7.9025e-06
1:180093687 A C 0.479535 -3.9244e-05
1:180093792 C T 0.074268 -2.5439e-05
1:180097729 T C 1.883024 2.3402e-06
1:180101047 A G 0.037921 1.3333e-05
1:180105578 G T 1.852029 3.4865e-06
1:180119349 C A 0.291534 -4.7327e-06
1:180119544 G T 1.568997 4.3261e-06
1:180121019 A G 0.044276 1.5833e-05
1:180121784 T C 0.083564 -2.5446e-05
1:180122985 C T 1.460161 1.2829e-05
1:180123585 A C 0.302943 -8.6326e-06
1:180124667 T G 0.682587 -1.5670e-05
1:180124840 T C 0.057477 4.9316e-06
1:180141367 A G 1.719411 -1.4927e-05
1:180143112 G A 0.078172 -1.5299e-05
1:180145088 G A 1.911305 -7.0269e-06
1:180145609 C A 1.576063 1.1813e-05
1:180148012 C G 0.304991 -9.0943e-06
1:180152012 T C 0.030770 4.1178e-05
1:180153563 T C 0.143725 9.2261e-06
1:180154434 A C 0.462998 -2.0349e-05
1:180162555 G A 0.431107 5.2805e-05
1:180163390 G A 0.176099 8.6911e-07
1:180167774 T C 0.200527 -1.0660e-05
1:180169405 A G 0.104954 2.3161e-05
1:180171666 G A 1.483138 -4.2640e-06
1:180172495 T G 0.094759 -3.9069e-07
1:180178695 G T 0.502918 -1.3167e-05
1:180180669 G A 1.622725 -2.4004e-05
1:180180989 A G 0.148545 1.4632e-05
1:180181223 T C 0.364467 1.9143e-05
1:180186376 T C 0.036090 -3.1843e-05
1:180193767 G A 0.199501 -1.9875e-05
1:180193986 C A 0.053365 4.0172e-06
1:180197999 T C 0.139976 3.3487e-05
1:180200901 C T 0.232852 -8.4338e-06
1:180209160 T C 0.403937 2.1715e-05
1:180211211 G A 0.117898 2.1457e-05
1:180213267 C G 0.605480 -1.4033e-05
1:180216161 T C 0.133897 2.9281e-05
1:180218023 A G 0.045185 -2.5583e-06
1:180218192 T C 0.046892 2.3550e-05
1:180219242 G A 0.062083 -4.0217e-06
1:180219887 C A 0.857823 3.5813e-06
1:180225156 A G 0.071882 -2.3941e-06
1:180225223 C A 1.168757 2.4309e-05
1:180226284 C T 0.816302 1.2475e-05
1:180226390 G A 0.454607 -1.6949e-05
1:180227183 C G 0.100212 -1.1141e-05
1:180227186 G A 0.897013 -1.8728e-05
1:180227223 G A 0.411210 -1.6041e-05
1:180232579 A G 0.191075 -8.8453e-06
1:180232750 G T 0.367327 -2.6404e-05
1:180232890 A G 1.058353 -1.2407e-06
1:180234910 C T 1.929056 4.8000e-06
1:180236727 C T 0.175651 6.7556e-06
1:180239670 A G 0.153726 -1.4795e-05
1:180243524 G A 1.031816 -1.7656e-06
1:180249006 G A 0.026064 4.2464e-06
1:180250338 G T 0.108579 -3.1904e-06
1:180269587 C T 0.408383 -2.7357e-05
1:180280109 C T 0.044461 1.7697e-05
1:180282708 A G 0.035026 3.5325e-07
1:180285681 T C 0.047568 1.1717e-05
1:180309223 C G 0.056942 -2.8329e-05
1:180315245 T C 1.882456 3.0479e-05
1:180333660 T C 0.080717 -8.5670e-06
1:180338404 T C 0.364016 3.6082e-05
1:180339932 T C 0.063527 1.5878e-05
1:180341061 A G 0.115438 -3.3025e-05
1:180341135 A C 0.039005 1.9042e-05
1:180341202 C T 1.764509 9.7451e-06
1:180362183 T G 0.060846 -7.3254e-06
1:180362527 C T 1.248351 1.4551e-05
1:180367649 C T 0.067426 -2.5844e-05
1:180367799 T C 0.047934 9.5682e-06
1:180384694 C G 0.037460 6.6026e-06
1:180404725 C A 0.056903 4.9508e-06
1:180413680 G A 0.395127 1.1299e-05
1:180426437 T C 0.118934 8.6905e-06
1:180461918 T G 0.038181 2.3399e-05
1:180464385 A T 0.059645 -2.7107e-06
1:180493915 G A 0.037564 -3.4904e-07
1:180496630 G A 1.939865 6.0441e-07
1:180515290 T G 0.408211 1.6943e-05
1:180519998 A G 0.121861 -3.6055e-06
1:180529542 T C 1.397000 -2.4325e-05
1:180533267 C G 0.124182 -4.1390e-05
1:180533775 A G 0.913116 -1.1906e-05
1:180534231 A G 1.882550 -1.3282e-05
1:180534426 T G 0.034016 1.0386e-05
1:180535187 A G 0.119281 -3.0294e-05
1:180537097 T C 0.056510 1.1454e-05
1:180537550 G A 0.076722 8.7982e-06
1:180537700 C T 0.207119 2.0595e-06
1:180545223 C A 0.636091 1.4533e-05
1:180547717 T C 0.913479 -2.9021e-05
1:180557614 T C 0.346791 1.4870e-06
1:180559743 A G 0.119537 -2.4478e-05
1:180561532 C A 0.059003 4.9593e-06
1:180564319 A G 0.035633 2.6228e-05
1:180564351 G A 1.030693 -2.2692e-05
1:180564536 T C 1.519449 -3.1122e-05
1:180567148 T C 0.191101 -8.7481e-06
1:180568640 G A 0.092509 -1.1148e-05
1:180568712 T G 0.034403 -1.5025e-05
1:180569110 A G 0.059584 2.7428e-06
1:180569899 G C 0.046344 1.8603e-05
1:180574596 A G 0.157500 -1.5168e-05
1:180574626 T C 0.136110 1.7517e-05
1:180577323 C T 1.711092 -7.2242e-06
1:180578260 G A 0.030550 4.0427e-05
1:180586167 G A 0.290647 -1.2980e-05
1:180587534 C T 0.031098 3.1998e-05
1:180587744 G A 0.208512 4.0197e-05
1:180594589 A G 0.108278 -1.5819e-05
1:180597577 C T 0.741713 2.0307e-05
1:180603162 G T 0.085998 -1.2568e-06
1:180605491 C A 0.145835 -1.5514e-05
1:180610645 A G 0.073096 7.4602e-05
1:180633628 C T 0.023957 -2.8067e-05
1:180652052 G A 0.122799 2.4397e-06
1:180657085 G A 0.037778 -2.3864e-05
1:180663822 G A 0.054699 -1.1987e-05
1:180697656 A G 0.046023 2.0106e-05
1:180712931 G A 0.062482 -9.6560e-06
1:180723966 T C 0.052355 -1.2918e-05
1:180724555 G A 0.144631 -7.6152e-06
1:180746690 G A 0.071171 -2.3886e-05
1:180770303 G A 0.999565 8.7512e-06
1:180770320 T C 0.042027 1.0607e-05
1:180783770 G A 0.477250 1.8604e-05
1:180799786 G A 0.791079 8.9853e-07
1:180813501 G A 0.100075 5.2085e-06
1:180870350 A C 0.031501 2.8016e-05
1:180870959 A G 0.068549 -1.0962e-05
1:180875730 C A 0.316952 -1.9084e-05
1:180878605 A G 0.691341 2.1124e-05
1:180879415 G A 1.967506 -1.0263e-05
1:180885141 A G 0.090403 2.6521e-05
1:180886039 T C 0.033438 2.0766e-05
1:180886140 T C 0.065403 1.0348e-05
1:180888910 A G 0.163096 1.1770e-05
1:180891069 A G 0.021396 -1.7867e-06
1:180891410 C T 0.608044 -2.7690e-07
1:180894304 G A 0.514957 -4.4218e-05
1:180898988 A G 0.049551 -2.2574e-05
1:180901398 A G 0.434227 -4.0655e-05
1:180905263 T C 0.086771 -1.2151e-05
1:180905352 T C 0.878343 -1.0901e-05
1:180905448 T G 0.924252 -1.0330e-05
1:180908069 T C 0.061035 -3.9738e-06
1:180916130 T G 0.724916 -8.7527e-06
1:180917994 C T 0.287285 8.8193e-06
1:180918071 T C 0.113679 3.5241e-05
1:180930215 T C 1.104977 -1.1046e-05
1:180930563 T C 0.025340 -3.9814e-06
1:180936062 C T 1.756790 6.7123e-05
1:180938850 A G 0.309723 1.8686e-05
1:180939968 G A 0.274551 7.4577e-06
1:180947295 T G 0.035152 -3.2885e-05
1:180962135 A G 0.084875 -6.6922e-05
1:180962282 G A 1.198622 2.2622e-05
1:180964433 G A 0.025217 4.0223e-05
1:180972363 T G 1.397435 2.2095e-06
1:180974596 T C 0.042423 -3.7376e-05
1:180976091 C T 0.712998 1.0376e-05
1:180995251 A G 0.021468 -1.2174e-05
1:180999328 C T 0.051456 -2.0984e-05
1:181006930 G A 1.395663 8.9069e-06
1:181009663 T C 0.067964 1.5282e-05
1:181011166 A G 0.213611 -6.1141e-05
1:181012229 G A 0.448489 3.2136e-05
1:181018212 A G 0.027852 -1.1479e-05
1:181022895 A C 0.567760 3.4849e-05
1:181026704 T C 1.145471 4.1732e-05
1:181028123 G A 0.190598 4.5923e-05
1:181030829 A G 0.049827 2.7731e-06
1:181031212 T C 1.123173 4.5319e-05
1:181035750 C T 0.048256 -2.8973e-05
1:181045443 G T 0.328546 2.0192e-05
1:181046031 T C 0.023013 -1.3864e-05
1:181057349 T G 0.094772 4.2653e-05
1:181057874 G T 1.239936 2.4117e-05
1:181058540 A G 0.102068 1.0439e-05
1:181058891 T C 0.102136 2.0304e-05
1:181069997 A G 0.107352 -7.5059e-05
1:181079314 C T 1.850676 5.9602e-06
1:181082795 G A 0.129320 3.0411e-06
1:181084471 A G 0.060580 -2.3349e-06
1:181092093 T C 0.132579 -2.0050e-05
1:181092595 G A 0.732252 7.6470e-06
1:181094308 T C 0.025921 -8.5748e-06
1:181098727 A G 0.044192 3.8578e-06
1:181104521 C A 1.501091 -2.7849e-06
1:181108235 T C 1.714578 -6.2422e-06
1:181112055 G A 0.796324 -9.4072e-06
1:181114410 C A 0.031663 -7.3937e-06
1:181114807 A G 0.309639 -3.2434e-05
1:181117854 G A 0.192802 1.9387e-05
1:181118412 G A 0.563946 8.4093e-06
1:181118692 C T 0.079328 -4.3537e-06
1:181118734 C T 0.211040 9.6350e-06
1:181121504 T G 0.092711 1.3644e-05
1:181122551 A G 1.515827 3.0117e-05
1:181130394 G T 0.402388 1.9076e-06
1:181131808 T C 0.140408 -3.6567e-05
1:181133290 A G 1.555530 1.7603e-05
1:181134874 T G 0.203150 7.3418e-07
1:181138881 T C 0.246878 -1.2406e-05
1:181142796 A C 0.076679 -7.0103e-06
1:181144914 T C 0.081873 1.0664e-05
1:181146814 A G 1.350088 -1.8451e-05
1:181147387 G A 1.362870 -2.9320e-05
1:181147779 C T 1.234495 -1.0216e-04
1:181148165 C T 0.427203 -5.7349e-05
1:181149480 G A 1.150373 1.5736e-05
1:181149508 C T 0.376136 4.6852e-06
1:181153672 C T 0.105665 -4.3447e-06
1:181154835 A G 1.453750 -1.1339e-05
1:181156297 T C 0.084875 -3.0510e-05
1:181160271 C T 0.668747 -1.3991e-05
1:181161278 A G 0.769082 9.3507e-06
1:181171768 T G 0.267268 -1.8208e-05
1:181171873 A G 1.884634 -7.6037e-06
1:181174429 A G 1.625740 1.8519e-05
1:181176009 C A 0.148847 -7.0334e-05
1:181177288 T C 0.125192 2.1567e-05
1:181188614 A C 0.189196 4.9592e-06
1:181188895 G T 1.433522 1.3472e-05
1:181191171 G A 0.091299 1.7731e-05
1:181198148 T C 0.082541 -7.6663e-06
1:181205200 C A 0.055442 9.8859e-06
1:181205593 T C 0.145760 -6.0406e-05
1:181207251 A G 0.029157 -5.3185e-05
1:181220213 T C 0.031793 -2.8616e-05
1:181226872 A G 1.649263 1.2253e-05
1:181227849 G A 0.045685 1.4060e-05
1:181229119 T G 0.021799 -1.0410e-05
1:181257691 G T 0.226757 -1.0414e-05
1:181262158 G A 1.071470 3.7267e-05
1:181265953 G A 0.082431 1.2341e-05
1:181266770 A G 0.194084 -6.6429e-05
1:181267758 G A 1.645968 1.3269e-05
1:181275499 T C 0.021543 4.3787e-05
1:181282414 A G 0.029394 1.0714e-05
1:181284486 C T 0.203539 1.5932e-05
1:181285876 A C 0.026853 -6.3901e-05
1:181289299 T C 0.032351 2.8113e-05
1:181298776 C A 0.270166 -1.6134e-05
1:181305291 G A 0.085385 -3.6153e-07
1:181306602 A G 0.573180 2.5549e-05
1:181309400 G A 0.890710 -4.2649e-05
1:181310638 T G 0.046130 1.1415e-05
1:181316919 T C 0.116970 4.8595e-05
1:181318295 A G 0.277859 4.3309e-05
1:181320540 C T 0.107531 -3.5317e-05
1:181329186 T C 0.543342 9.8691e-06
1:181334638 T C 0.092207 -1.2118e-06
1:181336389 T C 0.317305 -1.8461e-05
1:181341867 T C 0.582571 6.7356e-06
1:181351070 T C 0.057016 -4.0708e-05
1:181351570 A G 0.939222 -1.3874e-05
1:181361308 A G 0.041073 7.5306e-06
1:181371393 G A 0.022971 -1.4502e-05
1:181374765 A G 0.053082 2.1367e-05
1:181376127 G A 0.081753 8.0362e-05
1:181378036 A C 0.050933 -4.6924e-06
1:181380159 G A 0.224514 -6.8849e-06
1:181387029 T C 0.063449 -4.0169e-05
1:181389092 C T 0.568610 -2.1436e-05
1:181390870 G A 0.300576 5.3555e-06
1:181391200 T C 0.080130 -6.2632e-06
1:181391377 A G 0.202234 -5.5222e-07
1:181394765 C T 1.072129 -4.2164e-05
1:181397143 G A 0.773886 -8.0671e-05
1:181408885 G T 0.069957 -3.8065e-05
1:181411247 G T 1.095456 -4.9604e-05
1:181415083 T C 0.079666 1.1239e-05
1:181424291 T G 0.362809 -2.7277e-05
1:181424533 A G 0.685096 -9.3780e-05
1:181426117 A C 0.042244 -3.9464e-06
1:181428503 C T 0.025493 5.5810e-06
1:181428508 C A 0.045331 5.8974e-07
1:181429754 G A 0.164849 -6.1316e-06
1:181435239 C T 0.044108 1.2218e-05
1:181437147 C A 0.304796 2.2411e-05
1:181441144 T C 0.068844 -3.7873e-05
1:181442330 C A 0.640525 -1.0224e-04
1:181442764 C T 0.053439 1.5044e-06
1:181443599 G A 0.215779 1.3121e-05
1:181446228 C T 0.078815 3.6289e-05
1:181446490 C T 0.687239 -2.9446e-05
1:181448580 G A 1.956499 -1.5188e-05
1:181449492 A G 0.024973 1.2510e-05
1:181455719 A G 0.070480 -2.7671e-05
1:181457045 C A 0.562158 -2.6525e-05
1:181458840 A G 0.194428 -4.0370e-05
1:181466550 A G 0.583557 7.8397e-06
1:181468417 G A 0.113182 1.3017e-06
1:181476430 T C 0.333350 -1.8707e-05
1:181477261 A G 0.029151 2.3737e-05
1:181477341 C T 0.150486 2.5385e-05
1:181485103 G A 0.142537 -3.0290e-05
1:181487249 G T 0.021345 1.8709e-05
1:181494041 G A 0.308733 -3.3120e-05
1:181494858 A G 1.072148 -7.1433e-06
1:181509718 C T 0.438657 -1.0692e-05
1:181513905 C T 0.040316 1.6067e-05
1:181520837 T C 0.034088 -4.6945e-06
1:181524858 C G 1.777184 7.5980e-08
1:181528408 A G 1.971862 -3.8131e-05
1:181528472 G A 1.866937 1.1020e-05
1:181539263 G A 0.982385 1.2319e-04
1:181542376 A G 0.033124 9.0852e-06
1:181553797 C T 0.155884 -2.0072e-05
1:181566045 C A 0.100296 -6.0729e-05
1:181577538 G C 0.051628 9.4185e-06
1:181587409 G A 0.119907 -1.2241e-05
1:181593301 A G 1.630632 5.5484e-05
1:181611380 T C 0.326306 -1.1358e-05
1:181621600 G A 0.050580 1.8442e-05
1:181629618 C T 0.122439 -3.9516e-05
1:181649893 A G 0.258663 -5.7308e-06
1:181656287 T C 0.042585 1.4972e-05
1:181667283 G A 0.272101 -2.4707e-05
1:181677222 T C 0.043692 -4.2880e-05
1:181681223 A G 0.044033 4.5966e-05
1:181695700 A G 0.023120 -4.9708e-06
1:181696031 T C 0.064719 -1.2044e-05
1:181696545 A G 0.038788 -1.6688e-06
1:181700838 T C 1.713747 2.3533e-05
1:181702616 A G 0.075699 -7.7404e-06
1:181704788 A C 0.276927 2.2239e-06
1:181712886 G A 0.239094 5.5903e-05
1:181716658 A G 1.190127 8.3937e-06
1:181721956 T C 0.249438 2.4060e-06
1:181727273 A G 0.928559 -2.4308e-05
1:181732695 G A 0.502714 -3.1046e-06
1:181733422 A G 0.142758 3.1084e-05
1:181734946 T C 0.083810 -1.7201e-05
1:181736189 G A 1.044026 -1.6452e-06
1:181744982 G A 0.058337 1.3058e-04
1:181745701 A C 0.096709 4.6859e-07
1:181750932 C T 0.397445 2.3286e-05
1:181751599 C T 0.070022 -1.3190e-05
1:181760749 T C 0.064128 -9.6400e-06
1:181772559 C T 0.081279 2.6257e-05
1:181774859 A G 0.036077 4.5331e-05
1:181777392 A G 0.611325 6.2926e-06
1:181780084 C T 0.703198 -2.9991e-05
1:181780103 C A 1.499984 -1.2164e-05
1:181780959 A G 0.057269 -3.9276e-05
1:181782953 A G 0.037359 9.9447e-06
1:181783444 A G 0.154076 -2.3526e-05
1:181787784 A C 0.331762 1.0524e-05
1:181811155 T C 0.033513 4.2219e-05
1:181813865 A G 0.095693 1.4188e-05
1:181816472 T C 0.059204 -8.4442e-06
1:181827111 T C 1.412635 1.1097e-05
1:181833269 G T 0.077225 1.2658e-05
1:181841395 A G 0.114363 7.6874e-06
1:181844486 C A 0.145150 3.1068e-05
1:181863222 T C 0.025535 1.7574e-06
1:181865925 T C 0.047652 1.8675e-05
1:181867812 C T 0.249984 3.9956e-05
1:181873229 G A 0.043884 2.0154e-05
1:181877537 C T 0.047899 1.7038e-05
1:181878629 G T 0.029800 -5.1938e-05
1:181879248 C G 0.020462 2.2783e-05
1:181879653 C T 0.246124 4.3922e-05
1:181884564 T C 0.341688 4.5734e-05
1:181887437 T G 0.026629 -3.8504e-05
1:181888188 T C 0.022481 5.2886e-06
1:181888775 C A 0.455474 -1.9650e-05
1:181894664 A G 0.182130 6.7041e-06
1:181900006 T C 0.077923 1.5611e-05
1:181906711 T C 1.613617 6.6556e-05
1:181907868 A G 0.129865 -1.4323e-05
1:181952711 C T 0.644543 -1.9937e-05
1:181966328 C T 1.964893 3.1450e-05
1:181968956 C T 0.055108 1.6434e-05
1:181970675 C T 0.329399 2.5672e-05
1:181983018 C T 0.207100 7.6909e-06
1:182021283 T C 0.029404 -4.4435e-05
1:182027022 T C 0.298275 3.0057e-05
1:182035309 T C 0.098024 2.9178e-05
1:182038718 A G 0.114613 2.4291e-07
1:182043030 C T 0.248595 -7.7986e-07
1:182045043 T C 0.081444 -2.9969e-05
1:182047845 T C 0.056701 -6.0545e-05
1:182047932 C T 0.664177 7.9311e-05
1:182053935 C T 0.802943 1.1143e-05
1:182056437 T G 0.076731 4.6882e-05
1:182074958 A G 0.052021 -2.8770e-05
1:182076149 A G 0.524548 2.2706e-05
1:182083252 A G 0.066124 -2.0281e-05
1:182097743 C T 0.045630 -7.6731e-06
1:182099815 T C 0.055741 -3.6518e-05
1:182101577 G A 0.951381 1.3809e-05
1:182109931 A G 0.746660 1.6046e-05
1:182114632 T C 0.063547 6.8088e-06
1:182115787 G A 0.755106 1.0295e-05
1:182131118 G A 0.714296 2.3519e-05
1:182131633 C G 1.764392 3.0022e-05
1:182133412 T G 0.260017 -1.5826e-05
1:182143934 G T 1.884588 -8.8635e-06
1:182153269 T C 0.060025 -2.6183e-05
1:182168885 G A 0.720148 -8.2227e-06
1:182176656 A G 1.702202 3.2857e-05
1:182177044 T C 0.045776 3.3983e-06
1:182177610 T G 0.023139 1.0225e-05
1:182178161 T C 0.122209 7.2439e-06
1:182178259 T G 0.191819 5.7173e-06
1:182183624 C A 1.433029 9.5342e-06
1:182197025 A C 0.920328 -9.8750e-06
1:182197078 T G 0.512792 2.0682e-05
1:182200417 C T 0.031952 -3.9656e-05
1:182212309 C T 0.268118 -2.7850e-05
1:182216854 A G 0.077741 -2.0671e-05
1:182225559 C T 1.258222 8.4281e-06
1:182229747 T C 0.057049 -3.4476e-05
1:182232015 C A 1.174054 2.3822e-05
1:182246165 C T 0.267729 1.7042e-05
1:182247649 G A 0.033500 7.2242e-06
1:182252175 T C 0.161973 4.4869e-05
1:182256110 C T 0.815387 -8.2932e-06
1:182257797 C T 0.932143 -1.0156e-05
1:182259752 A G 0.295977 4.9755e-06
1:182263495 T C 0.095882 -3.8614e-05
1:182263984 G T 0.071642 5.5353e-05
1:182264019 G A 0.964500 -1.3194e-05
1:182266679 C T 1.580639 4.0086e-05
1:182270803 G A 0.221034 4.1247e-05
1:182282160 T G 0.057746 -2.3846e-05
1:182289707 C T 0.042371 -6.2010e-06
1:182292522 C A 1.661516 -4.9997e-06
1:182292766 G A 0.153096 -4.5156e-05
1:182298784 A G 0.839442 1.5234e-06
1:182298872 C T 0.376785 4.4857e-06
1:182302530 C A 0.200108 4.8816e-05
1:182306324 A G 0.020309 -1.4211e-06
1:182312567 A G 0.067507 -4.0763e-05
1:182314582 T C 0.926076 1.4074e-05
1:182317005 C T 1.944558 1.4310e-05
1:182320110 A G 0.651353 -1.5567e-05
1:182323832 A C 0.307273 2.5159e-05
1:182327500 G T 0.325125 5.1421e-05
1:182370507 G T 0.135169 6.2636e-06
1:182377078 G A 1.552683 1.1913e-05
1:182378428 G A 0.304566 -4.6243e-05
1:182378731 T G 0.043030 -6.0209e-06
1:182383133 G A 0.534938 -8.1147e-06
1:182383564 A T 0.983437 2.3837e-05
1:182383656 A G 0.100264 5.9789e-06
1:182398201 C T 0.645744 -1.7716e-05
1:182403915 C T 0.315517 1.0151e-05
1:182405193 A C 1.621796 -2.8579e-06
1:182413420 G A 0.169189 2.1778e-05
1:182419624 C T 0.725588 -1.8700e-05
1:182423146 A G 0.085615 -1.3499e-05
1:182425047 T C 1.844888 -2.2976e-05
1:182425735 A G 0.054841 7.1761e-05
1:182426597 A C 0.375763 -9.5459e-05
1:182427355 A G 0.021812 2.1863e-06
1:182429995 A C 0.375078 -2.3926e-05
1:182443014 C G 0.112517 1.5706e-05
1:182446356 A G 0.679605 -2.4786e-05
1:182449249 T G 0.055263 -2.5895e-06
1:182454652 G A 0.151677 -2.3437e-05
1:182458855 T C 0.220616 1.0003e-06
1:182469739 A G 0.047337 1.8555e-05
1:182474160 T C 1.739652 4.0716e-06
1:182493268 T C 1.774201 8.0977e-06
1:182496829 G A 0.715218 -1.2165e-06
1:182508936 G A 1.081480 2.9940e-05
1:182521875 G T 0.274639 -1.4121e-05
1:182526839 A C 1.003645 3.6480e-07
1:182528427 G T 0.380924 -2.3066e-05
1:182529584 C T 0.165164 1.0923e-04
1:182538478 T C 0.596323 -2.2301e-05
1:182540149 C T 0.232443 -3.2530e-05
1:182542081 T G 0.952166 3.6898e-06
1:182543937 C T 0.595018 -3.9112e-05
1:182549172 C T 0.046600 -2.7799e-05
1:182551337 C A 1.114214 4.1561e-05
1:182554403 C T 0.026983 -3.1655e-07
1:182554557 T C 0.713712 1.2637e-05
1:182556036 G A 0.703211 1.8059e-05
1:182558137 C T 0.773643 7.1054e-06
1:182564062 T G 0.104214 2.5536e-05
1:182567440 A G 0.720827 1.6927e-05
1:182567519 T C 0.150983 -4.1046e-06
1:182569626 C T 1.939154 2.6216e-05
1:182579035 C T 1.179007 1.0706e-05
1:182598016 T C 0.258452 5.7006e-06
1:182598243 T C 0.261182 1.9898e-05
1:182600308 T C 0.042384 1.3575e-05
1:182600686 C T 0.404725 4.2464e-05
1:182611109 T C 0.064988 -2.0460e-05
1:182618981 T C 0.050327 -3.4905e-06
1:182623857 A C 1.587163 5.2152e-05
1:182631704 C T 0.833875 5.6246e-05
1:182640851 G T 0.090331 1.9879e-05
1:182640864 C T 0.090841 1.9264e-05
1:182641454 G A 0.031838 9.0320e-06
1:182645805 T G 0.028515 1.2985e-05
1:182651269 T C 0.246348 4.8886e-06
1:182653791 A G 0.041793 -3.8985e-05
1:182666435 G C 0.157364 2.3056e-05
1:182668043 C A 0.717863 1.8024e-06
1:182669041 C G 0.074125 1.0784e-05
1:182669772 C T 0.104941 8.0317e-06
1:182671769 G A 0.156757 6.8451e-06
1:182678007 T C 0.753785 2.2483e-05
1:182680402 G A 0.935570 2.7181e-05
1:182682811 C T 0.603873 2.0930e-05
1:182693604 A G 1.972550 3.9111e-05
1:182694498 A G 0.110183 -2.0229e-06
1:182694898 A G 0.071295 -4.0453e-06
1:182699886 T C 0.069477 -3.1148e-05
1:182701073 G T 1.175619 2.5163e-05
1:182701436 C A 0.127477 5.2976e-06
1:182704908 G C 0.066111 -3.4216e-06
1:182723936 C T 1.261257 -8.0715e-06
1:182724939 C T 0.536597 -6.3458e-06
1:182731499 A G 0.077393 1.9048e-06
1:182737108 C T 0.190598 3.2923e-05
1:182753838 T G 0.116123 -1.1529e-05
1:182756294 G A 0.071278 -5.7631e-05
1:182759494 A G 0.137782 1.2715e-05
1:182765104 T C 0.213991 2.2279e-05
1:182766308 G A 0.054618 2.8998e-06
1:182766848 G A 0.039521 2.4178e-05
1:182772804 C A 0.165008 3.6278e-05
1:182777405 G A 0.165657 2.1574e-05
1:182795092 A C 0.027411 -3.0982e-05
1:182812217 G A 0.111936 -1.0591e-04
1:182815217 T C 0.126837 3.6478e-05
1:182827156 A G 0.027859 4.0794e-06
1:182851204 G A 0.037775 7.2208e-06
1:182854017 A G 1.142381 -1.8152e-05
1:182855698 G A 0.174255 2.7678e-05
1:182873431 T C 0.064407 3.9455e-06
1:182888797 A G 0.071298 -2.2768e-05
1:182889100 T C 0.707801 -1.3247e-05
1:182922215 T G 0.094690 2.9728e-05
1:182924428 G A 0.095499 3.1756e-05
1:182930595 T G 0.123289 5.2183e-05
1:182934755 G A 0.246865 -7.3988e-05
1:182939544 A C 0.026155 4.8506e-05
1:182942202 A G 1.223826 -2.1679e-06
1:182944315 T G 0.295182 -3.1905e-05
1:182951864 T C 0.067140 1.8744e-05
1:182957879 G A 1.804173 1.4668e-05
1:182958504 T C 0.054150 2.7343e-05
1:182968563 T C 0.020906 1.3234e-06
1:182998253 A G 0.072856 -9.3052e-06
1:183015049 C T 0.047717 1.8979e-06
1:183028430 A G 0.824316 6.7851e-05
1:183031485 A G 0.069195 1.3568e-05
1:183045968 G A 0.032559 -6.4731e-05
1:183051933 T C 0.028459 2.2007e-06
1:183057933 A G 1.100880 2.7288e-06
1:183060818 G A 0.089935 -1.6555e-05
1:183065164 G A 0.045107 1.3039e-05
1:183067354 A G 0.023542 -1.5485e-05
1:183070864 A G 0.104103 1.0990e-05
1:183072786 T G 0.072242 -6.9232e-06
1:183084686 A C 0.037441 -1.9977e-05
1:183095765 G A 1.140483 -5.8012e-06
1:183099560 A G 0.148948 5.1177e-05
1:183101582 G A 0.029355 -1.3295e-05
1:183103503 A G 0.029281 -1.5946e-05
1:183104079 G C 0.255817 -9.4626e-05
1:183105105 A G 0.049505 -4.7182e-05
1:183108778 T C 0.020150 7.0569e-06
1:183109171 G A 0.205782 7.7851e-05
1:183110801 A G 1.134750 -9.7967e-06
1:183116896 C T 0.108732 5.8949e-07
1:183118282 C T 1.615947 3.1677e-05
1:183118438 G A 0.126613 -2.6045e-05
1:183130623 T C 0.463267 -3.6309e-06
1:183136030 G A 0.034883 2.3577e-06
1:183136196 G A 0.380901 -1.0437e-04
1:183152541 G A 0.085177 8.8321e-06
1:183153695 A G 0.023837 -1.9259e-05
1:183155305 A G 0.552449 8.2615e-06
1:183158025 A G 0.040716 -1.2614e-05
1:183159664 A G 0.650895 1.4027e-05
1:183169690 C T 0.681607 1.6350e-05
1:183176430 G A 1.045120 1.9625e-05
1:183178531 C T 0.040764 -4.5040e-07
1:183180542 C T 0.020465 -3.5727e-05
1:183184616 T C 0.377798 -2.4672e-05
1:183184690 T C 0.159575 -8.2067e-06
1:183191324 A C 0.076722 5.3480e-06
1:183201970 C G 0.282338 -1.9948e-05
1:183208058 G A 0.026389 7.3089e-06
1:183212548 G T 0.358310 -1.6755e-05
1:183214883 C T 0.275853 -2.5226e-05
1:183220862 T G 0.026700 -2.4751e-06
1:183220937 G A 0.369638 -2.1653e-05
1:183229163 T G 0.041287 2.0573e-05
1:183255908 C T 0.026389 -2.4427e-06
1:183259125 A G 0.700241 2.7207e-05
1:183260659 G A 0.243219 2.8247e-05
1:183264742 C T 1.265742 7.3063e-06
1:183270090 G C 0.517531 -7.4877e-05
1:183271154 C T 0.041826 2.8366e-05
1:183273348 A G 0.087105 -1.5410e-06
1:183277665 A G 0.062411 9.0900e-06
1:183279912 T C 0.387853 2.5156e-05
1:183286820 T C 0.043299 -3.9820e-05
1:183289020 T C 0.146932 1.0349e-06
1:183298610 C T 0.960443 -1.8546e-05
1:183298825 T C 0.055033 1.1845e-05
1:183300050 A T 0.093834 2.0652e-05
1:183301495 C T 0.020777 1.6694e-06
1:183314011 C T 1.389321 -1.3302e-05
1:183321877 T C 0.037220 2.4272e-05
1:183327866 T C 0.950154 -1.7923e-05
1:183328661 C T 0.082288 -2.6156e-05
1:183328859 C T 0.040894 3.0408e-05
1:183333084 T C 0.023737 -2.0775e-05
1:183334602 G A 0.049398 -2.7769e-06
1:183349952 T C 0.114162 9.5762e-06
1:183358405 T C 0.246014 -8.8783e-06
1:183363926 C G 0.029625 9.4284e-06
1:183388813 T C 0.020546 1.1899e-05
1:183391954 T G 0.232674 2.3089e-05
1:183395226 T C 0.027846 7.3232e-06
1:183398527 T G 1.402817 -4.5867e-06
1:183401532 A G 0.038294 -2.5774e-05
1:183402677 C T 0.045880 -3.4232e-05
1:183402792 T G 0.057036 2.4533e-05
1:183403843 G C 1.114993 1.0775e-05
1:183405920 G A 0.029683 -4.1540e-05
1:183406643 G A 1.898532 3.2286e-05
1:183415188 T C 0.904832 -4.1469e-06
1:183430794 A G 0.064465 -9.7334e-06
1:183449357 T C 0.655569 -1.2258e-05
1:183450536 G C 0.020299 -5.1126e-06
1:183458213 A G 0.034837 6.1988e-06
1:183459209 A G 0.028719 1.8827e-05
1:183480439 C T 0.033841 1.6403e-05
1:183486859 A G 1.770754 -2.0949e-05
1:183499649 G A 0.045610 8.3387e-06
1:183501350 T C 0.140642 -1.2705e-05
1:183501774 C A 0.115298 -1.5237e-05
1:183515428 A G 0.250162 1.0634e-05
1:183516241 T C 0.032705 -8.9713e-06
1:183517524 C T 0.048833 8.4529e-05
1:183534142 C T 0.063784 -1.6174e-05
1:183537826 T C 0.077640 -1.9470e-05
1:183542323 T C 0.104399 7.3263e-06
1:183542387 C T 0.983021 1.0185e-05
1:183545603 A G 0.098206 -3.5477e-05
1:183545665 T C 0.656900 -9.6478e-08
1:183549757 T G 0.556088 -9.1165e-06
1:183553124 T C 0.071833 6.8888e-06
1:183553560 T C 1.529634 1.5902e-05
1:183553870 T C 0.337725 -2.1084e-05
1:183555639 G A 0.051839 -3.3108e-05
1:183555779 T C 0.848998 -1.8385e-05
1:183558438 G A 0.159438 8.7442e-06
1:183562698 G A 1.934600 1.3579e-05
1:183563709 T C 0.922899 3.0165e-06
1:183564856 T C 0.046753 -1.8677e-05
1:183567132 T C 0.169461 2.4423e-05
1:183583993 G A 0.881222 -1.8968e-05
1:183589625 T C 0.057068 -5.1840e-06
1:183591847 A T 0.760630 -6.6576e-06
1:183592594 G A 0.057824 -6.0062e-06
1:183606159 A G 0.034071 -1.7300e-05
1:183615883 A G 0.060888 2.3209e-05
1:183616926 C T 0.819324 -1.1922e-05
1:183617311 A T 0.058652 -9.2602e-06
1:183617693 A G 0.058191 -8.2431e-06
1:183638597 G A 0.116204 9.8717e-06
1:183639883 C T 0.225410 3.3432e-05
1:183643542 C T 0.059214 -6.7176e-06
1:183643623 T C 0.057954 -9.5324e-06
1:183659298 G T 0.022808 5.8591e-06
1:183663149 C T 0.059233 -7.0591e-06
1:183663217 G A 0.047869 -1.0141e-05
1:183671283 G A 0.996832 2.6027e-05
1:183672732 T C 0.601231 1.0066e-05
1:183680019 G A 0.065111 -5.4348e-06
1:183684193 T C 0.029819 -3.5651e-06
1:183685414 G A 0.190202 -1.1159e-05
1:183691465 G A 0.133355 1.6485e-06
1:183722607 A G 0.022695 4.2598e-06
1:183728357 C G 0.108488 3.6177e-05
1:183743599 A C 0.086222 1.1637e-06
1:183746411 G A 0.035100 6.1583e-08
1:183751544 G T 0.134903 -2.8828e-05
1:183754301 T C 0.028534 -6.3138e-06
1:183763959 A G 0.054893 3.8701e-05
1:183764575 G C 0.403414 1.8700e-05
1:183765806 C T 0.840176 -2.2908e-05
1:183773074 C T 0.672009 -1.6521e-05
1:183775292 A G 0.429212 3.3294e-05
1:183779195 T G 0.093016 -1.2425e-05
1:183785892 G T 0.715065 -1.1766e-05
1:183786954 T C 0.067750 -1.0783e-05
1:183786970 G A 0.036765 -2.7336e-06
1:183787362 G T 1.942688 7.4144e-06
1:183787675 C T 0.743998 1.8309e-05
1:183790641 C T 0.093493 3.3063e-05
1:183792230 T C 0.648584 1.6504e-05
1:183796618 C T 0.694172 2.0553e-05
1:183797688 C T 0.108635 -2.0242e-05
1:183800347 G A 0.180218 -3.9282e-06
1:183802008 G A 0.928900 1.9013e-05
1:183803040 T C 1.667134 -1.9476e-05
1:183811229 A G 0.130940 -7.7572e-06
1:183811400 A G 1.106603 1.4254e-05
1:183817016 A G 0.405008 -5.8961e-05
1:183821349 G T 0.154988 1.3284e-05
1:183828662 C T 0.721304 -2.1999e-05
1:183830170 G A 0.044568 1.0684e-05
1:183830394 T C 0.063956 -1.1368e-05
1:183834515 T G 0.183107 4.4057e-06
1:183834662 A G 0.045760 -2.2581e-05
1:183835393 G A 0.879706 1.6175e-05
1:183837032 G A 1.455818 1.6604e-05
1:183839856 T C 0.022692 -4.2526e-05
1:183840240 G A 0.108495 3.3002e-05
1:183847718 C T 0.057347 -1.4048e-06
1:183852914 C G 0.886834 -2.5771e-05
1:183856605 C T 0.115142 -5.3165e-05
1:183874697 A G 0.057795 7.6947e-06
1:183875160 A G 0.075491 3.4708e-06
1:183876663 G C 0.075209 2.1541e-05
1:183880964 T C 0.194412 -6.2968e-06
1:183883498 A G 0.052491 -6.5912e-05
1:183889552 T C 0.521393 -4.5375e-05
1:183889607 C T 1.155193 -2.7798e-06
1:183892446 T C 0.040378 -3.1044e-06
1:183897885 A G 0.039122 -1.0780e-05
1:183898790 C T 0.628665 2.8964e-05
1:183903789 G C 0.096865 3.6568e-05
1:183907670 G A 1.541764 -1.4823e-06
1:183909717 A G 0.386912 9.9276e-06
1:183913540 T C 0.455019 -2.1015e-05
1:183920191 G T 0.053206 3.8280e-05
1:183922823 T C 1.518255 4.5106e-05
1:183928875 A G 0.048892 5.8730e-05
1:183929771 T C 0.783322 9.1821e-06
1:183930749 T C 0.289976 2.0470e-05
1:183931812 C T 0.187424 4.2887e-05
1:183932117 A G 0.024009 -1.5282e-05
1:183934407 C T 0.141447 6.5563e-07
1:183934949 C G 0.389006 2.3739e-05
1:183935353 G A 1.163603 1.8670e-05
1:183941164 A C 1.298473 8.4122e-06
1:183944444 T C 1.525288 -1.1654e-05
1:183947633 A C 0.036606 1.9178e-06
1:183952734 A G 0.226643 5.4082e-05
1:183959524 C G 1.951572 1.4246e-06
1:183960038 G A 0.103561 8.6976e-06
1:183974317 A G 0.051992 8.1206e-06
1:183979918 G T 0.137081 2.6917e-06
1:183982933 A G 0.042984 -1.0570e-05
1:183983580 A C 0.358170 1.6935e-05
1:183995216 A G 0.357839 1.1877e-05
1:184001499 C T 0.377944 1.2857e-05
1:184002874 G A 0.416936 7.0423e-06
1:184021975 G A 0.069779 2.2116e-06
1:184023529 C A 0.698648 1.0840e-05
1:184029795 T C 0.065725 2.1733e-05
1:184031561 C A 0.223485 1.5281e-05
1:184031921 T C 0.120053 5.6242e-06
1:184042058 C T 0.118985 -2.9277e-05
1:184047895 T C 0.419205 4.4443e-06
1:184051573 C A 0.961939 2.5589e-05
1:184058504 T G 0.065864 -2.5901e-05
1:184079094 G A 0.059723 1.7549e-05
1:184079729 G A 0.131602 -2.8699e-06
1:184080095 C T 0.081785 -5.6942e-06
1:184083077 T C 0.099400 -9.9963e-06
1:184113245 C T 1.009001 2.4459e-05
1:184113311 A G 0.692656 3.1408e-05
1:184113568 T C 0.531478 -2.1735e-06
1:184134131 G A 0.190238 1.5544e-05
1:184136600 C T 0.188800 -2.4227e-06
1:184141811 G T 0.399551 -7.7955e-06
1:184154580 A G 0.157663 -6.9844e-06
1:184158864 G T 0.081788 -6.4821e-05
1:184159619 G A 0.639028 4.6286e-05
1:184168764 G T 1.167946 5.2840e-05
1:184184262 C T 0.855924 5.9763e-05
1:184195746 G A 1.230684 1.5176e-05
1:184197227 G A 0.050417 -6.4520e-05
1:184197960 G C 0.091159 7.4396e-06
1:184210172 G A 0.385786 -1.0736e-05
1:184210776 T G 0.042507 -5.2869e-07
1:184210805 G A 1.321295 1.9629e-05
1:184218431 T C 0.089786 3.7872e-06
1:184219597 A C 0.845674 2.4067e-05
1:184225443 C T 0.192497 -3.2201e-05
1:184236618 A G 0.038580 1.1133e-05
1:184241970 T C 0.037204 -5.2550e-05
1:184252249 C T 0.022909 1.0588e-05
1:184262278 T C 0.029196 -1.2015e-05
1:184264423 C T 0.149334 2.4162e-05
1:184267546 T C 0.097420 -3.4540e-05
1:184270276 A G 0.064858 1.5691e-06
1:184270309 A G 0.025850 1.0891e-05
1:184290625 G T 0.375123 -1.3817e-05
1:184301629 T C 0.100413 5.7649e-05
1:184311932 G A 0.259663 -2.3217e-05
1:184321542 C A 0.136669 -4.8693e-06
1:184321930 A G 1.635286 -1.4944e-06
1:184331893 T C 1.044286 3.0028e-06
1:184336830 C A 1.489165 7.5624e-06
1:184337693 A G 0.042692 2.0761e-05
1:184350032 A G 0.091753 2.5817e-05
1:184352082 A G 0.103740 -1.5884e-05
1:184364513 T C 0.253090 1.7519e-06
1:184365124 T C 0.022192 1.2637e-06
1:184374685 G A 0.162635 -3.8863e-05
1:184385697 G C 0.035194 -2.6075e-05
1:184388655 A G 0.108294 2.3820e-05
1:184406635 C A 0.274149 7.1663e-07
1:184408478 C A 0.062498 9.8001e-06
1:184408610 T C 0.157221 2.8292e-05
1:184411575 T C 0.043718 5.2711e-06
1:184412206 G T 0.097492 1.5998e-05
1:184421192 T C 0.043332 -1.1998e-05
1:184440541 C T 0.158266 6.6112e-05
1:184440654 T C 0.023802 6.8331e-07
1:184443829 T C 0.242262 -7.2404e-06
1:184444981 A G 0.184376 -3.3015e-05
1:184452995 T G 0.071327 7.9976e-06
1:184459056 G T 0.753243 1.2242e-06
1:184459313 T C 0.060256 -1.0973e-05
1:184459879 G A 0.045033 2.6721e-05
1:184510498 G A 0.026989 -1.7810e-05
1:184520485 C T 0.073606 -1.2126e-05
1:184531486 G C 0.038466 -8.3339e-05
1:184534201 G A 0.346278 8.0564e-06
1:184539719 G A 0.884277 1.2738e-05
1:184543606 T A 0.046279 8.1216e-06
1:184543830 G T 0.333087 -1.3556e-05
1:184559788 G A 0.193467 1.7378e-05
1:184562159 C T 0.023607 -1.1478e-05
1:184564780 A G 0.043520 1.5810e-05
1:184567293 A G 0.024467 4.7575e-06
1:184576095 T C 1.227789 8.7292e-06
1:184577317 G T 0.261941 -9.5181e-06
1:184593989 G A 0.205321 -5.6798e-05
1:184596570 C T 0.121128 6.4135e-06
1:184596806 G C 0.626584 2.2799e-05
1:184597065 G A 0.274246 2.0440e-05
1:184598194 G T 0.036012 2.6029e-05
1:184601607 T C 0.576991 2.7705e-05
1:184602747 G A 1.623098 -1.0045e-05
1:184605681 A G 0.047022 4.6310e-06
1:184610160 T C 0.032439 -5.3864e-06
1:184610973 G A 0.203422 3.6269e-06
1:184621570 C T 0.094161 1.9302e-05
1:184624148 A G 0.687300 -5.0849e-05
1:184624232 C T 0.295948 -1.6091e-05
1:184625512 A G 0.058798 -1.8225e-05
1:184634042 T G 0.049759 -2.7742e-05
1:184635571 G T 0.045042 1.1047e-05
1:184636516 C A 0.024240 1.0684e-05
1:184638266 T C 1.034390 -3.2511e-05
1:184644321 G A 0.795627 7.3371e-07
1:184651273 G A 0.026268 1.9319e-05
1:184654365 T C 0.020637 8.3427e-07
1:184663581 C T 0.918595 1.7423e-05
1:184666044 T G 0.025168 2.5441e-05
1:184673317 A G 0.026892 5.3080e-05
1:184678038 C T 0.117849 -1.2573e-05
1:184694157 T C 0.025476 -6.1749e-05
1:184702008 A G 0.035948 -4.8284e-05
1:184710897 C G 0.042137 -4.6014e-05
1:184727741 C T 0.053423 5.7450e-06
1:184735970 A G 1.871037 -3.2625e-05
1:184738494 A G 0.632839 -6.2449e-05
1:184751680 A G 0.060246 6.4238e-06
1:184764740 T C 0.025804 -1.0250e-06
1:184764824 T C 0.145290 -4.1583e-06
1:184765000 A G 0.073456 -1.3314e-05
1:184765072 G A 0.155128 -9.9260e-06
1:184766130 A G 0.021543 1.0641e-05
1:184779394 G T 1.618278 2.4250e-05
1:184794644 C T 0.048999 -2.1268e-06
1:184799343 T C 1.458252 2.0197e-05
1:184801065 C T 0.697914 8.1209e-06
1:184802360 C T 0.022286 -2.6160e-06
1:184807390 A G 1.081337 -2.0603e-06
1:184810494 G A 0.156543 -7.4095e-06
1:184830048 C A 0.026846 -2.1585e-05
1:184830258 A G 0.030718 2.9779e-06
1:184840553 A G 0.065426 7.0010e-06
1:184848690 T G 0.536785 -2.3623e-05
1:184849148 C T 0.139583 -9.2097e-06
1:184849686 G A 1.919406 -1.3945e-05
1:184863330 A G 0.045763 -3.9056e-05
1:184864549 A G 0.080175 8.0219e-06
1:184866916 T C 0.032205 -9.7202e-06
1:184872450 T C 0.078254 1.0829e-05
1:184886854 T G 0.088050 -1.2642e-05
1:184890621 A G 0.142446 2.0465e-05
1:184899759 A C 1.024921 -1.9447e-05
1:184910915 A G 0.668189 -5.4563e-06
1:184913690 A G 0.142265 1.1300e-05
1:184921581 C T 1.158714 -6.8060e-07
1:184922844 A G 1.299622 3.8325e-06
1:184929501 T C 0.107583 -1.7016e-05
1:184936189 A G 0.118778 5.5907e-05
1:184937727 A G 1.636117 -1.4707e-05
1:184941196 A C 0.079321 -1.4506e-05
1:184949319 T C 0.975293 2.3182e-05
1:184955111 C T 0.215922 1.2736e-06
1:184955480 C T 0.186226 3.7708e-06
1:184957514 A G 0.039774 -1.5202e-05
1:184986464 G A 0.134098 -1.6814e-05
1:184989330 T C 0.113205 -2.7065e-06
1:185005626 A G 0.065231 -6.2467e-05
1:185015534 C A 0.114905 -1.8566e-06
1:185023526 T C 0.039472 -1.3277e-05
1:185026813 G A 0.899629 -4.2144e-06
1:185026908 A G 0.053494 -1.0078e-05
1:185035865 C T 0.037752 -1.0804e-05
1:185036507 G C 0.571541 -1.1697e-05
1:185042400 G T 0.249672 3.6407e-05
1:185045003 T C 0.221391 4.5583e-06
1:185048466 G A 0.063703 1.2732e-06
1:185048755 A G 0.775301 -2.3299e-05
1:185069561 G A 0.117593 -3.5658e-06
1:185072762 C T 0.023974 -6.9081e-06
1:185096221 G A 0.052608 -2.4634e-06
1:185121752 A G 0.114678 -1.5939e-06
1:185123630 T C 0.817672 -3.4044e-06
1:185123749 G A 0.283471 -2.5383e-05
1:185126044 A G 0.115548 -7.2032e-06
1:185139864 A G 1.952273 -3.8519e-05
1:185143721 G A 0.716162 1.2331e-05
1:185147456 C G 0.038791 1.9282e-05
1:185157182 G A 0.050758 2.1710e-05
1:185171869 G A 0.714007 1.0025e-05
1:185184161 C T 0.043549 -1.5463e-05
1:185192294 C T 0.720362 1.1066e-05
1:185240474 G A 0.852020 -1.0321e-05
1:185263310 C G 0.263000 7.2537e-06
1:185264401 C T 0.032536 -1.3135e-05
1:185281278 A G 0.053839 -2.7756e-05
1:185297343 C T 1.188862 -1.0831e-05
1:185302380 T G 0.037032 -1.0707e-05
1:185318814 G A 0.838783 -2.3842e-05
1:185328140 A G 1.135361 -1.7621e-05
1:185346633 G A 0.252899 1.3241e-05
1:185354114 C T 0.195003 -2.2986e-06
1:185359010 G A 1.326274 -1.4273e-05
1:185359403 G A 0.840929 -2.4953e-05
1:185364515 C T 0.058467 -8.5979e-05
1:185369581 G A 1.057250 -2.2122e-05
1:185371215 A G 0.024250 -7.8448e-06
1:185374848 T C 1.770127 -1.9023e-05
1:185377310 T C 0.057542 -6.0195e-06
1:185381508 C T 0.037058 -3.3555e-06
1:185382653 T C 0.063569 -1.7372e-05
1:185386211 T G 0.067322 1.0340e-05
1:185387395 G A 1.977753 1.1099e-05
1:185387673 T C 0.023000 3.5138e-06
1:185389564 A G 1.284883 2.7371e-06
1:185392623 T C 0.078455 -6.0797e-06
1:185397866 A G 0.063495 -1.8286e-05
1:185406532 C T 0.580613 4.3916e-06
1:185414745 G A 0.668160 -5.4767e-05
1:185420876 T C 0.034493 -1.0257e-05
1:185426280 A G 0.073807 1.4070e-05
1:185426382 C T 0.826809 2.8579e-06
1:185427067 T C 0.402547 5.8366e-06
1:185430494 T G 0.470158 2.8674e-05
1:185432260 A G 0.038947 7.0376e-06
1:185433179 C T 0.075118 -4.8740e-06
1:185437112 G A 0.057906 1.1154e-05
1:185438271 A G 0.023811 -2.0301e-05
1:185440596 T C 0.094025 -4.2135e-05
1:185442929 A G 0.948242 -5.9843e-06
1:185451824 G A 0.797415 -6.1912e-05
1:185466005 C T 0.071918 -3.4461e-05
1:185469747 T C 0.914463 -4.9571e-05
1:185496020 T C 0.159373 -2.1883e-05
1:185496498 T C 0.651798 -5.9381e-05
1:185503179 G A 0.088929 -2.3631e-05
1:185503281 C T 0.819123 -7.3778e-05
1:185504330 A G 0.030228 2.5722e-06
1:185511967 G C 0.081175 3.3689e-05
1:185515193 C T 0.109462 1.7545e-05
1:185517712 T C 0.917712 -5.5273e-05
1:185518543 T G 1.065468 -2.8127e-05
1:185519992 G A 0.523802 -4.6556e-05
1:185521365 A G 0.044374 4.7071e-06
1:185521497 A C 0.419656 9.9707e-05
1:185522944 T C 0.071658 -4.8599e-05
1:185526043 C A 0.113812 8.7084e-06
1:185526443 G A 0.768082 1.2605e-04
1:185530814 A G 0.067046 -2.0747e-05
1:185537472 A G 0.773464 1.2322e-04
1:185541872 T C 0.034828 2.6507e-05
1:185563814 C T 0.087215 1.9649e-05
1:185569989 G A 0.040242 5.8342e-05
1:185571933 A G 0.709551 3.0520e-04
1:185572585 C T 0.094499 -3.2261e-05
1:185572819 T G 0.040388 -8.5404e-07
1:185573883 A C 0.026217 -9.0021e-06
1:185592586 C A 0.040816 -2.6496e-06
1:185596050 T C 0.020462 2.6901e-05
1:185597393 C A 0.037161 -3.5377e-05
1:185599983 G T 0.041498 7.2425e-08
1:185600235 T C 0.026194 -3.7830e-06
1:185603136 C A 0.048181 -5.8768e-06
1:185603772 G T 0.467318 8.1909e-05
1:185616935 C T 0.106869 4.3210e-06
1:185618884 A G 0.442296 7.2925e-05
1:185630573 T G 0.033474 -1.0993e-05
1:185636980 T C 0.037671 -5.5552e-06
1:185638395 G A 0.045497 2.4460e-06
1:185644401 T C 0.042092 1.8219e-05
1:185655365 T C 0.083888 -1.6477e-05
1:185668597 G A 0.161441 6.8089e-06
1:185669201 A G 0.536344 6.1952e-05
1:185672363 T C 0.032387 1.2479e-05
1:185682863 T G 0.066981 2.6170e-06
1:185696451 C A 0.027301 -3.6350e-05
1:185712608 G A 0.050216 -5.2017e-06
1:185715394 T C 0.157822 3.3075e-05
1:185716964 C A 0.571989 5.3112e-05
1:185718112 C T 0.081473 -1.3506e-05
1:185732338 G A 0.081941 -9.4160e-07
1:185734846 G A 0.059350 5.4357e-06
1:185744143 G A 1.944136 -1.8926e-05
1:185788944 A G 0.035162 -2.6049e-07
1:185789393 C T 0.047740 -1.3401e-05
1:185794315 T G 0.584122 5.1762e-05
1:185818265 G A 0.089069 1.7801e-05
1:185820752 A G 0.151145 -5.6255e-06
1:185833565 C A 0.897357 5.8854e-06
1:185854271 A G 0.483738 4.0846e-05
1:185863728 G A 0.096518 -2.7225e-05
1:185864906 A C 0.022490 -4.9759e-06
1:185868500 T C 1.940653 -1.9511e-05
1:185870250 A G 0.044237 1.0118e-05
1:185873883 A C 0.033013 2.1656e-05
1:185882740 T C 0.023487 1.5943e-05
1:185885631 T C 0.153596 4.2116e-06
1:185903764 C T 0.134588 1.9395e-05
1:185904629 T C 0.142209 -4.2210e-05
1:185906206 T C 0.498981 8.2439e-06
1:185911474 T C 0.109943 3.8214e-05
1:185913278 G A 0.022890 3.0346e-06
1:185915438 T C 0.078591 -1.0298e-05
1:185917401 G A 0.039154 -7.6578e-06
1:185923575 A G 0.040183 -6.1977e-06
1:185958737 G A 0.039982 -9.7015e-06
1:185985526 A G 0.079383 8.5940e-07
1:185988128 T C 0.273516 5.4896e-05
1:185993328 T C 1.048269 1.2335e-05
1:185995450 G A 0.040066 -1.7180e-05
1:185997316 A G 0.038606 -5.1518e-06
1:186000108 G T 0.043419 -1.9106e-05
1:186024643 A G 0.033166 -4.1292e-07
1:186034655 C T 0.041027 -1.6847e-05
1:186036527 A G 0.109057 -1.3818e-05
1:186047150 T C 0.134806 -1.5254e-05
1:186050417 G A 0.981083 7.2397e-06
1:186071731 C T 0.070662 -9.3183e-05
1:186073181 A C 0.994427 6.3866e-06
1:186090370 G A 0.706435 -1.0445e-05
1:186092103 T C 0.033140 1.4477e-06
1:186095360 G A 0.041923 3.9787e-06
1:186101539 G A 0.496650 -1.9949e-06
1:186104811 T C 0.492333 -6.0857e-06
1:186105796 A G 0.034656 1.0361e-05
1:186106861 T C 0.084073 -3.5240e-06
1:186113727 A G 0.033403 -1.0726e-06
1:186118096 A G 0.043669 -2.0418e-05
1:186120139 G T 0.402823 1.7448e-05
1:186123845 G A 0.027570 -2.6365e-05
1:186133323 A G 0.145332 -1.0624e-05
1:186134246 T A 0.033964 -1.0220e-06
1:186141301 A G 0.857963 2.8688e-06
1:186143082 C T 0.696324 1.4830e-05
1:186147404 G A 0.033614 -7.4506e-08
1:186154768 C T 0.033636 -1.4210e-05
1:186155692 T C 0.443010 1.6510e-05
1:186156351 C A 0.066935 2.7865e-06
1:186157184 G T 0.165764 3.5020e-05
1:186160666 C T 1.977776 5.5786e-05
1:186161190 A G 0.437901 1.9317e-05
1:186161769 G A 0.080509 1.6420e-05
1:186171160 G T 0.454760 2.0948e-05
1:186172720 T C 1.484229 7.6075e-05
1:186175533 G C 0.058155 9.8767e-06
1:186176963 A G 0.380959 3.3774e-06
1:186178238 C T 0.579487 -6.6552e-06
1:186182019 A G 0.221219 4.7632e-06
1:186182156 C T 0.271348 2.1542e-05
1:186188215 A G 0.054728 6.7137e-06
1:186194924 T G 0.046253 1.6225e-05
1:186197746 G A 0.448369 1.0597e-05
1:186199071 A C 0.211959 4.0973e-07
1:186204524 A C 0.071278 -2.5463e-05
1:186207260 A G 0.043426 3.9760e-05
1:186208249 A G 0.046113 -6.9000e-06
1:186210950 C T 0.057269 -1.3723e-05
1:186212998 A G 0.058866 -7.0898e-06
1:186223143 G A 0.131177 1.4090e-05
1:186225570 G T 1.432454 6.9374e-06
1:186232110 G C 0.169013 -6.1920e-05
1:186245619 T C 1.960274 9.4148e-06
1:186246783 T C 0.033435 2.2921e-05
1:186251023 C T 0.836018 9.6971e-06
1:186259800 C T 0.308500 -2.0095e-05
1:186267100 A C 1.070038 -1.0129e-05
1:186271179 C T 0.143245 -4.3482e-05
1:186275564 T C 0.101578 5.1544e-06
1:186281400 T C 0.101627 8.0509e-06
1:186290495 G C 0.343571 8.4018e-06
1:186299078 G A 0.197953 3.3911e-06
1:186304298 T C 0.197362 -5.2889e-05
1:186306569 C T 0.068688 -3.0458e-05
1:186310128 T C 0.058331 1.9818e-05
1:186311750 T C 1.325229 -1.8060e-05
1:186313249 G A 1.969320 -2.0447e-05
1:186316488 T C 0.342990 8.4035e-06
1:186347975 T C 0.363542 2.9702e-06
1:186368092 C A 0.054507 1.0484e-06
1:186374412 G A 0.685690 2.0635e-07
1:186376799 G A 0.020225 -4.4978e-05
1:186379733 A G 0.070142 -2.3030e-05
1:186390303 C A 1.224842 -2.2442e-05
1:186410752 G C 0.045448 3.4823e-05
1:186418303 G C 0.028261 -7.3288e-06
1:186447368 A G 1.903943 2.3710e-05
1:186456075 A C 0.047590 2.4800e-05
1:186487951 A G 0.245926 -3.4644e-05
1:186503871 T G 0.069126 -2.7906e-06
1:186504184 A G 0.171769 -1.4528e-05
1:186508738 A G 0.518388 -3.6778e-05
1:186510916 G A 0.055595 1.6450e-05
1:186521965 T C 0.069272 2.0649e-05
1:186525039 G T 0.046656 3.0976e-05
1:186528930 A G 0.026924 -3.4202e-05
1:186531920 T G 0.051359 3.3955e-05
1:186536543 C T 1.687813 -2.5215e-05
1:186547952 T C 0.243430 -4.6520e-05
1:186550738 T C 0.274428 -9.2123e-07
1:186577461 C T 0.273860 -1.9652e-07
1:186578636 T C 0.072151 2.9102e-05
1:186578757 C T 0.037694 -2.3226e-05
1:186581361 A G 0.168208 -1.3335e-05
1:186614827 A C 0.173233 -2.2133e-05
1:186627929 T G 0.044572 3.2560e-05
1:186632317 T C 0.398519 2.5785e-06
1:186634883 T G 0.245294 -4.2616e-05
1:186643058 G A 0.691140 -1.0813e-05
1:186651876 T G 0.502577 -5.0427e-06
1:186658072 T C 1.882397 -1.1236e-05
1:186675527 G A 0.079214 1.3191e-05
1:186701891 G A 0.034302 2.4553e-05
1:186713467 T C 0.052511 -3.4259e-06
1:186725003 A G 1.872929 -2.4252e-05
1:186732170 A G 0.206908 2.3192e-05
1:186732916 T G 0.058000 -2.9854e-06
1:186734612 T G 0.373497 -1.0296e-05
1:186739431 C T 1.823528 -2.2974e-05
1:186762329 A G 0.071288 -1.0809e-04
1:186770336 A G 0.128798 -2.7715e-05
1:186786065 T C 0.238938 6.6413e-06
1:186792971 G A 0.547697 -5.1317e-05
1:186802142 A G 0.068516 2.1603e-05
1:186806053 C T 0.123403 -1.2683e-05
1:186808343 T G 0.658205 1.1004e-06
1:186810854 C T 0.046295 6.0175e-05
1:186816702 T A 0.171195 3.3260e-05
1:186817041 G T 0.558425 -6.8364e-06
1:186818328 T C 0.036214 -3.0746e-05
1:186822150 C T 1.609858 6.6392e-05
1:186830564 T C 1.625545 5.3635e-05
1:186832086 A G 0.028690 4.0985e-05
1:186835137 G A 0.968532 7.5698e-08
1:186844926 T C 1.478899 1.1144e-05
1:186846598 T C 0.790634 -2.4489e-06
1:186849186 G A 0.186051 -3.6125e-05
1:186849416 A G 0.140473 5.6188e-06
1:186851036 T C 1.822216 -1.6710e-05
1:186852597 A G 0.105564 1.0471e-05
1:186852651 G T 0.049557 -4.4513e-07
1:186858497 G A 1.181737 -2.1005e-05
1:186870072 T G 0.558003 -9.4514e-07
1:186873925 A G 0.029070 2.0672e-06
1:186893001 T C 0.120832 -1.9973e-05
1:186896603 G A 0.557558 1.2133e-07
1:186912695 A G 0.349407 -5.5760e-05
1:186913192 A G 0.050323 9.4286e-06
1:186915664 G A 1.871021 -1.3942e-05
1:186924801 A C 1.870073 -1.1119e-05
1:186929619 G A 0.056383 -4.5992e-06
1:186931504 T C 0.138944 -1.4836e-05
1:186933265 A G 0.037671 -8.8709e-06
1:186938104 T G 0.032773 -1.9450e-05
1:186946641 G C 0.456340 4.3949e-06
1:186946912 A G 1.946652 7.0606e-07
1:186949829 C T 0.123250 -5.7381e-05
1:186952510 T G 0.079769 -4.4833e-05
1:186954854 A C 0.191315 -1.0933e-05
1:186957017 G A 0.164560 -3.8291e-06
1:186968263 G A 1.964770 7.2205e-06
1:186968711 G A 0.414362 -5.1351e-06
1:186968927 G T 1.952338 -1.8447e-06
1:186968984 C T 0.118538 -4.7648e-05
1:186969740 A G 0.088235 2.8664e-05
1:186973775 C T 0.034253 -9.7282e-06
1:186974444 C T 0.023665 -6.8934e-06
1:186977818 C T 0.288460 -8.2035e-05
1:186981353 C T 0.390255 2.9113e-06
1:186990916 T C 0.084314 -7.7769e-06
1:187007181 T C 0.330139 -1.2441e-05
1:187012961 C T 0.026849 -2.2296e-05
1:187017662 T C 1.059340 -6.5352e-05
1:187022193 T C 0.392355 -7.0222e-05
1:187033016 T G 0.282325 -1.1479e-05
1:187033813 T C 0.028602 2.4436e-05
1:187034651 G A 0.562317 -2.3331e-05
1:187048474 G A 0.024360 -3.1837e-05
1:187049294 C T 0.626104 5.4265e-05
1:187050762 G T 0.086582 -1.9705e-05
1:187057636 C A 0.182617 -7.0807e-05
1:187058417 G A 0.562313 1.9586e-05
1:187061437 A G 0.140330 1.6266e-05
1:187063269 T C 0.263600 2.7685e-05
1:187064038 C T 1.148376 1.4793e-05
1:187070355 T G 1.533088 5.6800e-05
1:187077229 G A 0.104895 1.0804e-04
1:187081095 C A 0.217801 -4.8970e-05
1:187087112 G A 0.470168 3.8121e-05
1:187106306 C T 0.078945 -5.9882e-06
1:187113562 A G 1.423006 1.9300e-05
1:187132145 G A 0.583317 3.1364e-05
1:187136829 T C 0.274753 2.5130e-05
1:187149462 A G 0.142394 3.9755e-05
1:187158589 G A 0.154141 9.3118e-06
1:187177598 A C 0.315170 -7.5855e-06
1:187186444 C T 0.079016 -5.4181e-05
1:187204401 T C 0.177699 2.5767e-05
1:187213483 A C 0.776012 -1.1003e-05
1:187229189 G T 0.064615 -8.6454e-06
1:187233123 C T 1.421298 4.0541e-05
1:187234258 A G 0.094642 1.3592e-05
1:187236958 A G 0.119239 1.0117e-05
1:187239230 C A 0.183915 2.8504e-06
1:187243169 C T 0.095797 1.6688e-05
1:187253716 G A 0.028018 -1.9708e-05
1:187254982 T C 0.055384 -5.7586e-05
1:187256485 G A 0.037704 9.9289e-06
1:187270867 G A 1.403365 5.4247e-05
1:187278341 T C 0.271981 5.6001e-05
1:187287322 G A 0.250516 5.0700e-05
1:187300242 G A 0.174083 -4.8320e-06
1:187319619 G A 0.081211 4.7819e-05
1:187331364 A G 0.259004 2.6820e-05
1:187334418 C A 0.043802 2.6546e-05
1:187342526 C A 1.425002 8.7941e-05
1:187346950 G A 0.020702 3.3641e-06
1:187348378 A G 0.072541 -2.1607e-06
1:187362820 C T 0.253032 3.3508e-05
1:187363117 G A 0.196496 -1.5726e-05
1:187363621 A G 1.495858 -2.4164e-05
1:187384691 G A 1.198002 -3.4897e-05
1:187387678 G A 0.029349 6.5588e-06
1:187394955 C A 0.317990 1.8811e-05
1:187395901 G C 0.077991 2.9792e-05
1:187398439 G A 1.568318 -6.6295e-06
1:187402854 G A 0.020075 1.6402e-05
1:187405684 G A 0.097982 1.2421e-05
1:187406935 A G 0.025814 8.2777e-06
1:187413635 C T 0.236260 -6.4578e-06
1:187415099 A C 0.113464 -5.5514e-05
1:187418404 A G 0.613633 5.6302e-05
1:187419139 T C 1.542030 7.1165e-05
1:187422872 A C 0.270332 1.8212e-05
1:187425380 G A 0.079993 7.7915e-06
1:187427372 C T 0.213348 1.1450e-05
1:187430096 T C 0.103694 -4.0010e-05
1:187431624 G C 0.051235 -1.2265e-05
1:187432848 T C 0.114831 6.9049e-06
1:187435132 C T 1.311275 3.6449e-05
1:187435517 T C 0.086316 6.2135e-05
1:187440548 C T 0.055361 3.2508e-06
1:187441371 G A 1.012247 -2.4373e-05
1:187453627 C T 1.613205 -2.9933e-05
1:187456215 T C 0.160425 2.4843e-06
1:187456216 G A 0.117019 -4.6578e-06
1:187459147 A G 1.547587 -1.8591e-05
1:187468987 G A 0.036223 -1.8670e-05
1:187470343 T C 0.059593 -1.0790e-05
1:187473190 T C 0.077205 -3.8275e-05
1:187477436 A C 0.428952 9.7748e-06
1:187483206 T C 1.053877 6.4052e-06
1:187488144 A C 0.029099 -1.6479e-05
1:187522674 C T 0.024659 1.8840e-05
1:187524280 A G 1.110050 -2.0310e-05
1:187524438 G A 1.595181 1.5702e-06
1:187534698 G C 0.071519 -1.5446e-08
1:187535239 A G 0.035769 -1.8493e-05
1:187539588 T C 0.088605 1.6965e-05
1:187543154 A G 0.754181 2.1916e-05
1:187545056 T G 0.370514 -1.0111e-05
1:187547587 A G 0.326803 4.3657e-05
1:187552665 C T 1.287561 2.0601e-05
1:187596559 A G 0.371770 -4.6411e-06
1:187597420 C A 0.417335 -2.2608e-05
1:187599592 T C 0.107460 2.3857e-05
1:187600825 G A 0.701387 1.9706e-05
1:187601186 A G 0.510783 -8.9347e-06
1:187601600 C A 0.020095 -1.0080e-05
1:187604295 G A 0.025999 3.5313e-06
1:187605805 T C 0.043306 2.7772e-05
1:187606051 T C 0.958411 -1.3998e-06
1:187607223 A G 0.704458 -1.6736e-06
1:187607259 T C 0.338773 3.1872e-05
1:187616070 C T 0.617561 -2.6255e-06
1:187622838 C T 0.053975 -1.7348e-05
1:187623928 T C 0.111270 1.4566e-05
1:187624470 G A 1.330863 -2.0689e-06
1:187632933 A G 0.113662 1.2752e-05
1:187638220 G A 0.632443 3.0495e-05
1:187652403 G A 0.293124 6.5326e-06
1:187676729 G C 0.149048 1.0736e-05
1:187682174 A G 1.812274 -8.6314e-06
1:187691481 C T 0.054316 -6.1891e-06
1:187697642 C G 1.368239 2.3736e-05
1:187701026 T G 0.046983 9.8714e-06
1:187711717 A G 0.252509 -2.2619e-05
1:187714135 C T 1.394780 1.8370e-05
1:187723907 C T 0.214838 -2.7851e-05
1:187724066 A C 0.045279 2.5227e-05
1:187724115 G A 0.232326 2.1204e-05
1:187729284 C A 1.650509 1.1945e-05
1:187734391 A G 0.575258 -2.6461e-05
1:187743264 A G 1.579692 4.1863e-05
1:187751180 C G 0.239513 1.3964e-05
1:187756342 G A 0.065290 6.0519e-06
1:187756384 G T 0.620907 8.0222e-06
1:187758485 T G 0.600919 2.6022e-06
1:187759861 T G 0.062158 -3.2549e-06
1:187763860 G T 1.022247 3.0063e-05
1:187763882 C T 0.107443 -1.1663e-05
1:187765584 T G 0.177651 4.8338e-05
1:187789436 C T 1.925401 3.9950e-05
1:187808950 T C 0.867827 -7.5870e-06
1:187815456 G C 1.049265 2.7939e-05
1:187820873 C T 0.148824 4.6603e-05
1:187822931 G A 1.436408 6.7664e-05
1:187830392 T C 0.026759 -3.0757e-06
1:187832346 C T 0.724676 -3.7318e-06
1:187840139 C T 0.129401 1.9746e-05
1:187840539 G A 0.038492 2.6283e-06
1:187845517 T G 0.149474 -8.5408e-06
1:187846028 C T 1.768654 4.2046e-05
1:187846268 C T 1.007491 2.7682e-05
1:187857971 G C 0.129697 1.8700e-06
1:187860685 T C 0.179251 1.8147e-05
1:187870311 G C 0.049453 1.3775e-06
1:187872477 T C 0.118739 -6.9168e-06
1:187874471 A G 0.066815 2.0939e-05
1:187878855 A C 1.876081 -6.1886e-06
1:187881436 C T 0.367067 1.2185e-05
1:187881862 A G 0.073573 -3.5649e-06
1:187882526 A G 0.056786 1.0294e-05
1:187882740 T C 0.067750 -5.3624e-06
1:187891919 G A 0.095262 2.9126e-05
1:187892096 T C 0.035256 -2.9389e-05
1:187892569 C G 0.171221 -2.5481e-05
1:187892605 C G 0.536048 4.7281e-05
1:187897389 G A 0.326063 -1.1878e-05
1:187900285 T C 0.127658 2.7194e-05
1:187901304 T C 0.793877 1.0489e-05
1:187902981 G A 1.747893 8.5128e-07
1:187903176 C T 1.122325 2.0429e-05
1:187903721 C A 0.066169 3.8037e-05
1:187903798 C A 1.849063 -1.6571e-05
1:187912258 T C 1.495109 -1.0330e-05
1:187930152 A G 0.651603 -3.3928e-06
1:187940825 C A 0.056237 3.4833e-06
1:187942253 A G 0.137110 -7.3882e-06
1:187954825 A C 0.044663 6.3485e-06
1:187960472 C T 1.640028 -1.0407e-05
1:187963670 G A 0.151249 4.5120e-06
1:187965842 A G 0.068409 1.0607e-05
1:187968574 T C 0.115522 4.6593e-05
1:187969208 G T 0.109975 -2.7800e-05
1:187974220 C T 0.054153 -3.8040e-05
1:187976201 A G 0.027551 3.2832e-05
1:187978878 T C 0.090753 2.5749e-05
1:187987695 T C 0.036681 -1.8607e-05
1:187992993 G A 0.519640 6.6503e-05
1:188005033 A G 0.052310 1.3750e-05
1:188018893 A G 0.027908 -4.0608e-05
1:188022695 A G 0.068269 -3.0696e-05
1:188024594 C T 0.246472 1.2344e-05
1:188027885 A G 0.025171 1.6913e-05
1:188029272 C T 0.040745 -3.5990e-05
1:188031595 A G 0.048308 -2.2577e-05
1:188035395 C T 0.850130 -6.3713e-05
1:188046803 T G 0.073258 -1.9354e-05
1:188047957 A G 1.366168 -1.2282e-06
1:188051469 G A 1.952767 -1.6393e-05
1:188076020 C T 0.627606 -2.3064e-05
1:188097334 G A 0.052868 1.5776e-05
1:188114450 G A 0.046931 -1.2055e-05
1:188117396 G A 0.029982 3.8557e-05
1:188118269 G A 0.355411 2.2341e-05
1:188120914 G A 0.261107 -1.4946e-05
1:188135274 G A 1.661567 2.2329e-05
1:188148725 T C 0.174801 9.9056e-06
1:188150523 A G 0.030871 4.6419e-05
1:188155305 T C 0.409919 8.2206e-06
1:188164185 A G 0.265931 2.3776e-05
1:188164487 G A 0.699599 -4.7749e-05
1:188165995 A G 0.158692 -7.6209e-06
1:188166240 A G 0.254057 1.1293e-05
1:188172384 C T 0.144423 8.9944e-06
1:188196474 T C 0.058915 1.1266e-05
1:188202568 A G 0.286395 3.0774e-05
1:188209948 T C 0.688962 -4.4135e-05
1:188214249 A G 0.025921 -2.0636e-05
1:188236010 C T 1.582980 8.0237e-06
1:188238424 A C 0.025528 2.8068e-05
1:188239361 G A 0.263019 1.8666e-05
1:188241514 G A 1.317990 -1.3290e-05
1:188246944 A G 0.101685 7.8021e-06
1:188254744 G A 0.156290 1.7016e-05
1:188264134 G C 0.042358 3.5219e-05
1:188265731 A C 0.058740 3.3367e-05
1:188270276 T C 0.026664 3.8642e-05
1:188270584 A G 0.040735 -1.0495e-05
1:188272520 C T 0.173710 -3.1801e-06
1:188285804 C T 0.462683 2.0772e-05
1:188290082 T C 0.084560 -1.7865e-05
1:188298285 G A 0.422262 -9.4223e-06
1:188327343 T G 0.713163 3.0158e-06
1:188334185 G C 0.037833 -1.8297e-05
1:188343910 C T 0.021358 -7.3011e-06
1:188345335 A G 0.057536 -8.4619e-07
1:188347894 G C 0.021825 -1.6924e-05
1:188361326 A G 0.021218 2.0770e-05
1:188361514 G A 0.028268 2.3170e-05
1:188363130 A C 0.029800 1.5943e-05
1:188375680 C T 1.697307 -1.2090e-05
1:188379428 A C 0.527255 4.9046e-06
1:188396385 A G 0.257878 -1.4184e-05
1:188413159 T G 1.025337 -3.2093e-06
1:188415067 A G 0.155865 6.8750e-06
1:188421935 T C 0.190270 -4.8873e-06
1:188424374 G A 0.233888 2.2329e-05
1:188424775 A G 0.037694 -1.9021e-05
1:188425358 C T 0.053034 -1.7739e-07
1:188433150 T C 0.887350 4.7399e-06
1:188452001 T C 0.107284 2.2495e-05
1:188455083 G A 0.275785 -1.1273e-05
1:188455373 G A 0.159230 1.0822e-05
1:188464278 C A 0.159753 1.5327e-05
1:188472942 T C 0.228675 -8.6421e-08
1:188473041 C T 0.048213 2.7073e-05
1:188479331 G T 0.061275 1.4837e-05
1:188479846 G T 1.127798 -1.9242e-06
1:188479973 A G 0.244235 5.5693e-05
1:188486980 T C 0.038343 -2.5012e-05
1:188488348 T C 0.037785 2.4237e-05
1:188491933 A C 0.028745 2.4237e-06
1:188505048 C T 0.243778 -5.1101e-06
1:188508167 T G 0.039414 -2.4604e-06
1:188539291 A G 0.029050 -3.4674e-06
1:188542394 A T 0.034863 -2.3584e-05
1:188543135 C T 1.861124 9.3273e-06
1:188547856 T C 1.052040 -1.9581e-06
1:188557043 A G 0.044611 -3.5452e-05
1:188562223 A G 0.249922 3.9070e-05
1:188565245 G A 0.531394 -1.9947e-05
1:188566897 G A 1.200362 -9.1313e-07
1:188574631 G A 0.067624 -3.9443e-06
1:188589890 G A 0.104467 3.1669e-05
1:188595444 G T 0.066731 4.4613e-05
1:188608797 G A 0.102493 2.5619e-05
1:188617797 A G 1.285039 -1.7796e-05
1:188618010 A C 0.168760 2.2444e-06
1:188618482 T C 0.166644 1.5043e-05
1:188621556 T C 1.783520 -3.2614e-05
1:188622144 T C 0.141528 1.1467e-05
1:188626111 G A 0.112997 -2.0969e-05
1:188631858 G C 0.566991 -2.2679e-05
1:188635803 C T 0.114347 -2.2966e-05
1:188636942 T C 0.064361 2.8413e-05
1:188639322 C T 0.339952 2.1522e-05
1:188640013 T C 1.704831 -4.7080e-05
1:188645490 T C 0.237565 1.6909e-05
1:188650160 T C 0.831662 2.0103e-05
1:188654488 C G 0.077702 -1.3754e-06
1:188655208 G C 0.065455 2.3615e-05
1:188656522 T C 0.057338 -2.9573e-07
1:188656978 G A 0.637990 2.2560e-05
1:188670269 T G 0.076475 -9.5258e-06
1:188670969 T C 0.104704 3.0291e-05
1:188671290 T C 0.027012 9.2259e-06
1:188673548 G A 1.579990 6.2328e-05
1:188680371 G T 0.083044 1.5579e-05
1:188680471 C A 0.052839 1.1696e-05
1:188680706 T C 0.109956 -1.7716e-05
1:188681386 A G 0.862065 8.3615e-06
1:188688134 T C 0.510536 2.5673e-05
1:188702420 G A 0.134961 -1.8682e-05
1:188705079 G A 0.365084 2.5782e-05
1:188706129 A G 0.341276 1.5690e-05
1:188712005 T C 0.083846 6.4871e-06
1:188716518 T C 0.061479 -4.2156e-05
1:188719165 C T 0.032218 8.6406e-06
1:188733258 A G 1.014236 3.5823e-05
1:188734157 C T 0.090977 1.1370e-05
1:188734440 T C 0.085420 1.9408e-05
1:188747983 A G 0.244093 4.6651e-05
1:188752683 C T 0.024892 -5.2112e-06
1:188753777 T C 0.071074 -3.4015e-05
1:188756182 C T 0.026940 -5.6670e-06
1:188760628 G A 1.904303 1.0496e-05
1:188760941 T C 0.855684 1.5845e-05
1:188761359 G A 0.944185 3.2536e-05
1:188768371 A C 0.040592 -9.8610e-06
1:188770589 A G 1.006985 3.2841e-05
1:188773803 A C 0.104350 2.6401e-05
1:188775274 T C 0.088436 2.0808e-06
1:188775517 C A 0.046675 -9.4965e-06
1:188775748 A G 0.045279 1.6710e-05
1:188788268 G A 0.059765 -3.8955e-06
1:188797461 G A 0.026158 -2.3475e-05
1:188802116 T C 0.045334 -3.8009e-06
1:188802952 G A 0.037385 -6.3752e-06
1:188840303 T G 0.058519 -2.8988e-06
1:188840844 G A 0.042452 1.3439e-05
1:188840953 T C 0.044689 9.7882e-06
1:188847514 G A 0.113679 -2.4327e-08
1:188847883 T G 0.133163 1.9649e-05
1:188856696 C T 0.032841 -2.6100e-05
1:188876082 T C 0.035775 -3.4603e-05
1:188878878 C T 0.040167 -2.5541e-06
1:188893139 T C 0.026470 -1.4331e-05
1:188894184 G A 0.031098 9.2391e-06
1:188899931 G A 0.055335 1.2274e-05
1:188906813 G A 0.026872 -2.0269e-07
1:188911606 A G 0.023811 -7.5146e-06
1:188913888 T C 0.027096 1.3751e-05
1:188922870 G A 0.020403 -2.0752e-06
1:188928660 T G 0.088689 1.9403e-05
1:188930766 G A 0.033049 1.6567e-05
1:188931828 A C 1.252593 -5.0901e-07
1:188934835 A C 0.036723 -2.0128e-05
1:188934886 A G 0.062868 2.8308e-05
1:188934924 T C 0.098618 2.2230e-05
1:188936580 G A 0.023016 3.9362e-06
1:188939289 G A 0.031864 -2.2996e-06
1:188959172 A G 0.085816 1.4038e-05
1:188971648 T C 1.146263 -1.5744e-05
1:188972581 G A 1.894582 -3.1374e-06
1:188993996 G A 1.146718 -1.7937e-05
1:189002729 G A 0.047649 3.0691e-05
1:189016070 T C 0.025350 -2.5474e-06
1:189033510 T C 0.077023 1.4083e-05
1:189033544 G A 0.048772 9.5403e-06
1:189034349 A C 1.070808 2.1910e-07
1:189045413 C A 0.077760 -9.7994e-06
1:189048296 A C 1.037645 -1.5217e-06
1:189064144 T C 0.107742 6.5165e-06
1:189081342 G T 0.062680 5.7593e-05
1:189098474 T C 0.022588 7.1133e-06
1:189119524 G C 0.340046 -2.0624e-05
1:189123275 G T 0.079945 5.6920e-06
1:189127593 A C 0.064653 2.2627e-05
1:189138755 G T 0.064462 4.8961e-05
1:189147126 G A 0.615555 -1.2102e-05
1:189149624 T C 1.073625 3.5476e-06
1:189159261 A G 1.112082 -8.0993e-06
1:189175561 G T 0.039274 -3.5902e-05
1:189181097 A C 1.841545 3.8539e-06
1:189188538 T C 0.720093 7.1155e-06
1:189211031 G A 0.040622 1.0410e-05
1:189225106 T G 0.124562 2.3549e-05
1:189239949 T G 0.024441 -2.4794e-05
1:189241230 C T 0.126341 -2.7664e-05
1:189252736 C G 0.025752 -9.9077e-06
1:189273330 G T 0.037110 -3.2573e-05
1:189282802 A G 1.055283 3.9435e-06
1:189284520 G A 1.163768 -2.7043e-05
1:189289339 T G 0.059106 1.5556e-05
1:189308226 T C 0.024558 -6.2974e-06
1:189315747 G A 1.106346 -1.1603e-05
1:189332108 A G 0.104451 3.3841e-05
1:189335990 T C 0.025824 2.0722e-05
1:189336097 C A 0.068075 -3.0840e-06
1:189340204 T A 0.049119 2.1022e-05
1:189350273 G A 0.041741 4.2337e-06
1:189354212 T C 0.245842 4.0677e-06
1:189359949 T C 0.071119 -4.0038e-06
1:189370666 A G 0.069467 2.7357e-05
1:189370891 A G 0.024146 1.6804e-05
1:189399751 A C 0.115506 2.5672e-05
1:189401066 A G 0.048616 1.7898e-05
1:189402112 T C 0.034698 -2.9952e-05
1:189407063 A G 0.065072 1.3210e-05
1:189466267 C T 0.158276 1.5254e-05
1:189467946 C A 0.039563 -2.2359e-05
1:189478593 A G 0.051774 1.6367e-05
1:189491904 T C 0.997663 -1.3397e-06
1:189492149 C G 0.067903 1.4594e-06
1:189494129 G A 0.034708 7.3023e-07
1:189499915 T G 0.042014 -7.4732e-06
1:189518031 A G 0.030293 -1.2506e-05
1:189518210 G A 1.035597 -1.8790e-05
1:189519474 C T 0.056766 2.3850e-05
1:189524761 C T 1.089263 -8.4181e-06
1:189526172 C T 0.062693 -6.7739e-05
1:189527020 A G 0.042387 2.3927e-05
1:189532623 T C 0.110439 -7.4268e-05
1:189533463 A G 1.076926 -3.2198e-05
1:189546249 T C 0.074157 -4.2882e-05
1:189552817 T G 0.102153 1.8296e-05
1:189555573 C G 1.164025 -3.0566e-05
1:189566812 G A 0.050979 5.7971e-06
1:189578977 C G 0.056471 2.9777e-06
1:189584978 T C 0.035113 8.7607e-06
1:189587464 C A 0.054663 2.5583e-05
1:189589339 T C 0.039434 -3.4251e-05
1:189620278 C T 0.961011 -3.5811e-05
1:189621757 G A 0.034136 -5.2333e-06
1:189642442 A G 0.127723 1.1222e-05
1:189646772 C T 0.957645 -3.7082e-05
1:189654512 A G 1.884092 -1.6872e-05
1:189660368 G A 0.039161 1.6049e-05
1:189672228 G A 0.992255 -7.1080e-05
1:189705795 C T 0.024139 -1.2075e-05
1:189723623 G A 0.989737 -8.0714e-05
1:189735093 A G 0.028382 -5.5922e-06
1:189736833 C T 0.899649 7.0129e-05
1:189739563 A G 0.246485 -3.3689e-05
1:189741525 A G 0.063680 -5.2376e-06
1:189744773 T C 0.081201 -1.9324e-05
1:189755091 C T 0.149399 1.8820e-05
1:189755774 G A 1.087657 3.3087e-05
1:189758533 A G 0.044218 -1.2069e-05
1:189758772 T C 0.126026 4.9313e-06
1:189758979 G A 0.021984 -2.8187e-05
1:189761240 G C 0.028696 2.8843e-05
1:189768510 C A 0.099582 1.4752e-05
1:189768826 A C 0.067072 2.5170e-05
1:189770705 C G 0.103172 -1.4356e-05
1:189773471 G C 0.079347 1.7360e-05
1:189779531 A C 1.687268 -1.2540e-05
1:189788412 T C 0.144485 1.3253e-05
1:189788695 T C 0.048593 2.4812e-05
1:189789092 G T 1.787609 -5.2211e-06
1:189790404 T C 1.580526 -1.5898e-05
1:189798583 T C 0.083836 -3.0927e-06
1:189815193 C T 0.042926 1.1024e-05
1:189817070 T C 0.100400 2.0619e-05
1:189817107 G A 0.208843 2.0546e-05
1:189830133 T G 1.763847 1.6619e-06
1:189833971 G A 0.060742 -8.0542e-07
1:189837640 G T 0.083574 1.3619e-06
1:189841077 T G 0.079059 1.5939e-05
1:189841516 C A 0.519332 7.3653e-06
1:189857875 T C 0.132332 4.1861e-06
1:189866323 A G 0.092652 1.4993e-05
1:189879509 A C 0.056529 -7.7372e-06
1:189883637 T C 0.481518 -1.5965e-05
1:189896297 C T 0.073567 -1.5555e-05
1:189900802 G A 0.034591 2.6327e-05
1:189903618 T C 0.193078 -2.0916e-05
1:189911084 T C 1.079922 -1.8397e-06
1:189911396 C G 0.030290 -1.3154e-05
1:189919978 G A 0.117561 1.5003e-05
1:189928568 A G 0.094411 2.3899e-05
1:189933557 C T 0.485874 -7.3584e-06
1:189953701 A C 0.978925 -3.5524e-06
1:189958593 T C 0.029797 -1.3570e-05
1:189959106 T G 0.609167 1.6004e-06
1:189962256 T C 0.032978 -1.1875e-05
1:189970368 A G 1.050112 -3.8339e-06
1:189970529 G A 0.201011 -3.6283e-05
1:189972222 T C 0.042890 6.1599e-06
1:189974688 A G 0.041413 1.2272e-05
1:189977858 A G 0.294906 1.0773e-06
1:189990878 G A 1.294504 7.7146e-06
1:190012333 C A 1.048136 -1.2870e-05
1:190015313 G T 0.053134 -2.9174e-05
1:190019375 G A 0.025321 -1.9266e-05
1:190045236 A C 0.029313 -4.9319e-05
1:190046196 A G 0.282400 -5.8889e-05
1:190050405 G C 0.059123 3.6068e-06
1:190050727 T G 1.058960 -1.8781e-05
1:190063567 T C 0.312622 -2.4941e-06
1:190072003 T C 0.219590 -2.9861e-05
1:190078136 C T 0.091422 1.9561e-05
1:190084020 G A 1.072713 -3.2883e-05
1:190085509 C A 0.148273 2.1749e-05
1:190090032 G A 0.063748 -2.7831e-05
1:190091352 G T 0.950926 -1.0429e-05
1:190099810 A G 0.087144 -3.8979e-05
1:190113029 G A 0.168075 1.2736e-05
1:190128855 T C 0.046931 1.8625e-05
1:190135227 G A 0.216117 8.0935e-06
1:190145123 C T 0.097040 -2.4899e-05
1:190167274 C T 1.908948 -1.9772e-06
1:190205828 T G 1.122884 2.8872e-05
1:190206079 C T 0.049707 -2.6607e-05
1:190213532 T C 0.470732 2.6948e-05
1:190258584 C T 0.065394 -9.2630e-06
1:190265079 G T 0.096745 -7.1637e-06
1:190288297 T C 0.971145 3.7465e-05
1:190288439 C T 0.045036 3.4561e-06
1:190309013 T G 0.151960 -9.0939e-06
1:190312059 T C 0.025201 1.3046e-05
1:190314051 G A 0.057698 5.5267e-05
1:190323189 G C 0.044815 -1.1339e-05
1:190325823 A G 0.072457 3.3957e-05
1:190337300 C A 0.887337 9.4874e-07
1:190351677 T C 0.382196 -1.3467e-05
1:190368184 T C 0.021543 -2.0916e-05
1:190369969 T C 0.322629 3.0151e-07
1:190373819 C T 0.076666 -1.3618e-05
1:190385521 C G 0.158043 -2.1499e-05
1:190412764 T G 0.256089 -2.7079e-05
1:190422774 A G 0.022510 1.2811e-05
1:190437188 A G 0.410104 9.5559e-06
1:190449380 A C 0.358057 5.1136e-06
1:190455705 A G 0.073161 -8.1167e-06
1:190458947 T C 0.030433 1.1692e-05
1:190465357 T C 1.384539 -6.3487e-05
1:190467481 G T 0.126246 -1.4182e-05
1:190471107 A G 0.035263 -6.5194e-06
1:190484298 A C 1.462735 -5.4062e-05
1:190490513 A G 0.046516 1.0662e-05
1:190496960 A G 0.060070 -1.9971e-05
1:190497818 C T 0.067059 1.1306e-05
1:190500184 G A 0.045825 -1.7725e-05
1:190509003 G T 0.037616 -7.7757e-06
1:190518072 A G 0.098310 -3.7351e-05
1:190520424 A G 0.048097 -4.8235e-05
1:190531999 T C 0.965640 -8.6051e-06
1:190536952 T C 0.317714 -3.5092e-06
1:190551145 C T 0.413132 -2.4791e-05
1:190559288 A G 1.760007 -4.0955e-06
1:190564863 T C 0.361731 -1.5077e-05
1:190569483 G A 0.294244 1.0248e-05
1:190569947 A G 0.717759 -1.0962e-05
1:190575274 T C 0.100643 -3.1886e-06
1:190603094 T C 0.054536 -3.9501e-05
1:190615007 G A 0.047970 -1.3818e-05
1:190622633 G A 1.678741 -1.5787e-08
1:190634201 T C 0.157559 1.6051e-05
1:190644722 A G 0.275223 -2.1109e-05
1:190647191 C T 0.891080 1.0751e-05
1:190649974 C T 0.034049 -9.3642e-06
1:190650449 G T 0.319045 1.8423e-05
1:190653611 G A 1.041154 1.8386e-05
1:190656580 G A 0.072155 -2.4631e-05
1:190657080 A G 1.815530 1.5339e-05
1:190673947 G A 0.051527 -1.8269e-05
1:190682691 C T 0.062807 -1.3144e-05
1:190685428 G A 0.034714 -1.5269e-05
1:190697483 C G 0.987883 -1.2442e-05
1:190709894 G A 0.064757 -1.2245e-05
1:190716478 G T 0.068328 1.7423e-05
1:190716629 C T 0.258712 -4.4322e-05
1:190722671 C T 0.095336 1.0579e-05
1:190734074 C A 0.046126 -5.0072e-06
1:190756370 T C 0.135127 2.1597e-05
1:190757385 A C 0.159198 -2.7590e-05
1:190764292 C T 0.208755 3.7023e-05
1:190793872 C A 0.039184 -1.3894e-05
1:190799336 C T 0.208242 3.3895e-05
1:190801615 G A 0.922623 4.9927e-06
1:190822422 T C 1.668157 -1.1178e-05
1:190827714 A G 0.051265 -8.8609e-05
1:190841673 C T 1.648094 -8.4983e-06
1:190850550 G A 0.222904 4.2112e-05
1:190862758 C T 0.044043 -1.8915e-05
1:190868520 C T 0.711793 -1.7381e-05
1:190877573 A G 0.032536 1.3376e-05
1:190882939 G T 0.555539 -4.5368e-05
1:190892555 A G 0.036421 2.1706e-05
1:190893348 C G 0.096190 -4.5074e-05
1:190897760 C A 0.051677 -1.3736e-05
1:190929003 T C 0.173051 3.1213e-05
1:190934383 G A 0.844444 2.2489e-05
1:190976358 C T 0.066569 -1.2797e-05
1:190977369 A G 1.849689 1.6747e-05
1:190985448 A G 0.135815 -1.2436e-06
1:190988857 C A 1.613971 -5.4475e-06
1:190996835 A G 0.111598 2.6051e-05
1:191004325 T C 0.215318 -2.0152e-06
1:191016403 G A 0.454679 -2.0809e-05
1:191027328 T G 0.262733 -1.4562e-05
1:191031656 G A 0.186989 -2.4852e-05
1:191044104 G A 0.401642 6.7142e-05
1:191056437 C T 0.064151 1.8558e-05
1:191075229 A G 0.031631 -2.9657e-06
1:191115099 T C 0.134832 2.8593e-05
1:191116755 T C 0.069039 1.0162e-05
1:191123940 A C 0.299320 -8.5608e-06
1:191124666 C T 0.027109 1.3546e-05
1:191137155 C T 0.042939 -6.1516e-06
1:191141001 C T 0.432902 -2.1578e-06
1:191142841 A C 0.020114 3.2820e-06
1:191145445 A G 0.041829 -2.8053e-05
1:191146392 C T 0.953753 -3.1180e-05
1:191151321 C T 0.026554 -2.4335e-07
1:191151923 C T 0.084749 -4.6386e-06
1:191156476 A G 0.572057 -3.0797e-05
1:191157872 T C 0.967834 -4.5108e-06
1:191159104 C T 0.021293 -1.0153e-05
1:191173502 A C 0.081918 -5.8570e-06
1:191175347 T C 0.070331 7.2115e-06
1:191178157 A G 0.387529 2.3231e-06
1:191187230 C T 0.035013 -2.7826e-05
1:191195151 T C 0.051394 -9.4861e-06
1:191204765 A C 0.156306 2.5164e-06
1:191211257 G A 0.053822 4.7302e-05
1:191231062 T C 0.637776 1.0184e-06
1:191249774 T C 0.026460 6.3743e-06
1:191251709 G A 0.037898 1.1370e-05
1:191274436 G T 0.094168 -1.0710e-06
1:191284063 C T 0.092188 1.3642e-05
1:191286162 A C 0.026940 3.6181e-06
1:191286974 C T 0.216802 2.0152e-05
1:191295901 G C 0.042829 -1.4924e-06
1:191298169 A G 0.108612 1.4559e-05
1:191325352 A G 0.030491 7.5196e-06
1:191331003 G A 0.969252 4.0121e-06
1:191352885 A C 0.321119 3.4757e-06
1:191363667 G C 0.027456 -1.7510e-06
1:191376124 A G 0.442997 2.6352e-05
1:191384980 A G 0.075060 7.3765e-06
1:191387932 C T 0.051722 -1.0446e-05
1:191394203 C G 0.196957 -2.5466e-06
1:191410431 G A 1.960313 2.0447e-05
1:191420181 C A 0.108407 1.3214e-05
1:191422804 T C 0.115772 -7.3424e-05
1:191423745 T C 0.165836 -1.4212e-05
1:191424963 T C 0.194480 1.6609e-05
1:191427302 T C 0.051015 -5.3728e-06
1:191429759 G C 0.075073 6.6011e-06
1:191431169 A G 0.586456 -1.9678e-05
1:191432085 T C 1.409334 4.6276e-05
1:191433463 C A 0.077325 4.3735e-05
1:191433809 T C 0.060463 3.6127e-05
1:191435049 G A 0.997803 -6.1760e-05
1:191437899 C T 1.567948 2.3305e-05
1:191448288 T C 0.079315 2.6712e-05
1:191449983 G T 1.400298 1.9455e-05
1:191453259 C T 0.834057 -1.1909e-05
1:191455389 A G 0.045688 7.0663e-06
1:191460132 A G 0.173885 7.3476e-06
1:191470624 A G 0.285480 4.9051e-05
1:191471282 C A 0.190806 1.8725e-05
1:191502113 T C 0.064699 9.5981e-06
1:191516242 A G 0.203844 3.7582e-05
1:191528820 T C 0.106567 -1.3399e-06
1:191529098 A C 0.111517 -2.8345e-05
1:191535383 A G 0.038895 -1.5438e-05
1:191546478 T C 0.699411 -1.9141e-05
1:191554938 G A 0.075754 -1.3264e-05
1:191559356 T A 1.850981 -1.3099e-05
1:191564107 A G 0.299083 -1.1536e-05
1:191586972 T C 0.302887 3.0253e-05
1:191594883 C T 0.029803 -1.9695e-05
1:191614636 C T 0.199511 6.9275e-06
1:191622901 T C 0.049048 -9.1778e-06
1:191624744 T C 0.059431 -1.7117e-06
1:191687256 C A 0.073216 5.7355e-06
1:191691144 T C 0.037353 1.1829e-05
1:191697493 C A 0.044575 1.4187e-05
1:191705989 A C 0.021630 1.4076e-05
1:191706849 C T 0.382073 -3.6849e-07
1:191709926 T C 0.108255 -3.0156e-05
1:191710623 C T 1.601912 -2.5670e-05
1:191712635 A G 0.787554 5.5287e-06
1:191714607 A G 0.326092 -1.2065e-05
1:191729785 G A 0.066066 2.4584e-06
1:191758108 T C 0.153842 1.2829e-06
1:191764628 A G 0.026395 1.7201e-05
1:191768109 G A 1.878392 2.0255e-05
1:191768243 A G 0.042894 4.8019e-06
1:191778671 A G 1.460956 5.0360e-06
1:191802809 C G 0.176719 4.5170e-06
1:191840933 G T 0.058538 -2.6274e-05
1:191849764 G A 0.823489 1.9269e-05
1:191861128 A G 0.152667 9.6799e-06
1:191864848 G A 0.130862 6.5746e-06
1:191867973 T C 1.428128 -9.8772e-07
1:191869281 G A 0.031121 -2.4939e-05
1:191871350 C A 0.150486 -7.6704e-06
1:191871488 A G 0.021078 2.0938e-05
1:191885200 G A 0.914421 -5.4778e-05
1:191885994 C T 0.022562 -1.6830e-05
1:191888200 G A 0.098076 1.6871e-05
1:191889902 A C 0.075047 1.0134e-05
1:191895899 C A 0.030004 -2.9669e-05
1:191912403 A G 0.041024 1.4036e-05
1:191922512 T C 0.032328 -1.4749e-05
1:191924125 C T 0.652573 -4.3546e-05
1:191928394 G A 0.027268 -5.7193e-06
1:191942671 C T 0.334872 -2.5791e-05
1:191965724 A G 0.030680 -1.5693e-05
1:191969983 A G 0.194373 -1.0777e-05
1:191975046 A G 0.193672 -1.8470e-05
1:191989112 C T 1.009322 1.5139e-05
1:191990174 A G 0.085151 6.1761e-06
1:191991341 A G 0.044854 1.0960e-05
1:191991548 A G 0.060642 -3.1710e-05
1:192001819 C T 0.069207 9.6355e-06
1:192018375 C A 1.002613 8.9692e-06
1:192039568 A G 0.167475 -8.1348e-06
1:192040083 A G 0.027567 -1.8098e-05
1:192041763 T C 0.089195 -2.4078e-05
1:192049145 T C 0.109836 1.5328e-05
1:192050674 A C 0.419958 5.5827e-06
1:192053552 C T 0.061002 -4.0057e-05
1:192061500 T C 1.000756 8.8798e-06
1:192072520 A G 1.198534 2.5349e-06
1:192074414 A C 0.040456 1.9751e-05
1:192079871 A T 0.220486 -3.9869e-05
1:192097366 T C 0.330276 -3.3348e-05
1:192099203 G T 0.031861 -1.9252e-05
1:192101505 T C 0.199716 -5.7206e-06
1:192121004 A G 0.957749 1.5617e-05
1:192121839 T C 0.033033 2.7939e-05
1:192138277 C T 0.024938 -1.4751e-05
1:192151237 A G 0.110381 -3.1632e-05
1:192172946 A G 0.097742 -1.0643e-05
1:192175547 T C 0.095979 1.1257e-04
1:192182572 A C 0.030521 -4.3240e-06
1:192187527 A G 0.056727 -1.0279e-05
1:192190678 C T 0.442809 5.9367e-06
1:192194917 T C 0.031459 -2.4229e-06
1:192196442 C T 0.042180 1.0785e-05
1:192205460 G T 0.093713 -1.3489e-05
1:192205562 A C 0.941465 -1.5721e-05
1:192206094 C A 0.110621 -2.1959e-06
1:192225979 C T 0.369829 1.8239e-05
1:192248543 A G 0.021211 -1.1089e-05
1:192249116 A C 0.497014 -2.8300e-05
1:192263746 T G 1.758433 2.8057e-05
1:192285539 A G 0.858589 -2.4818e-07
1:192295467 A C 0.080126 -3.4268e-05
1:192306425 C T 0.160827 -3.2634e-05
1:192309947 T C 0.030676 1.8330e-05
1:192318284 A G 0.062995 -4.3759e-06
1:192321189 T C 0.030040 -2.1783e-05
1:192322451 G C 0.083161 -3.3530e-06
1:192323753 A G 0.436288 4.8989e-05
1:192351673 A G 0.058707 2.4633e-05
1:192353896 C T 0.587796 4.7869e-05
1:192361465 T C 0.034588 -2.4607e-05
1:192370251 C T 1.886552 3.8348e-05
1:192375010 T C 0.097761 5.9747e-05
1:192379292 T C 1.566066 -1.5149e-05
1:192388797 T C 0.107697 5.1905e-06
1:192391008 T C 0.024282 -3.4156e-06
1:192393937 A T 0.027505 5.6597e-06
1:192406023 T C 0.024727 -6.5778e-06
1:192407423 T C 0.196846 1.4818e-05
1:192413924 A G 0.950680 -1.2981e-05
1:192421201 A G 0.036808 -1.4869e-06
1:192422496 C T 0.027820 -1.3946e-05
1:192423895 A G 0.025301 -2.2153e-06
1:192427102 C T 0.605775 3.7882e-05
1:192427329 C G 0.419809 -2.6143e-05
1:192430497 C T 0.641524 5.2984e-05
1:192445473 A G 0.035019 2.1070e-06
1:192449716 A G 0.028748 -5.9984e-06
1:192462574 G A 0.374468 1.1402e-06
1:192485919 G A 1.399376 4.8338e-05
1:192489602 C T 0.047490 -1.6769e-05
1:192489975 G A 0.091883 -1.7471e-05
1:192492895 G A 1.565829 4.9853e-05
1:192495027 T C 0.067964 -5.7342e-06
1:192502647 T G 0.166310 -1.0297e-05
1:192504625 C A 0.026470 1.1290e-05
1:192509829 G A 0.031150 -3.9358e-05
1:192511183 C T 0.453838 2.2321e-04
1:192515174 T C 0.060025 1.6194e-04
1:192521676 T C 0.032543 -1.3028e-05
1:192531645 A C 0.200810 -3.3888e-05
1:192535238 C T 0.064842 -1.5324e-05
1:192537157 T G 0.032835 2.5652e-05
1:192537686 T C 1.440313 5.5115e-05
1:192541021 A G 1.635305 4.9544e-05
1:192546142 G A 0.225251 4.7872e-06
1:192547791 C T 0.112994 1.6397e-05
1:192548045 C T 0.256570 -2.2797e-05
1:192550968 C A 0.180474 -1.1065e-05
1:192551624 A G 0.560200 -3.2065e-06
1:192552600 A G 0.433811 4.0487e-05
1:192552802 T G 0.625782 -2.7348e-06
1:192553287 T C 0.031277 1.6788e-05
1:192554439 T C 0.209869 1.5937e-05
1:192559253 T C 0.040157 1.2233e-05
1:192559719 A G 0.107489 -5.8106e-06
1:192561179 C T 0.431276 8.0152e-08
1:192563580 A G 0.267138 1.6772e-05
1:192564358 A C 0.091312 -1.7276e-06
1:192566347 C G 0.143131 2.9646e-05
1:192571244 A G 0.282932 -2.5262e-05
1:192574491 C G 0.081827 3.8980e-05
1:192578763 C T 0.795747 -2.0335e-05
1:192580408 T C 0.377269 -7.5343e-06
1:192588493 T G 0.410133 1.1954e-05
1:192589752 G T 0.933142 4.3057e-06
1:192597872 A C 0.575186 1.5581e-05
1:192598266 G A 0.466925 -3.6511e-05
1:192599836 C T 0.948265 -1.0539e-05
1:192604314 A C 1.898445 -2.2645e-05
1:192606772 G A 0.043439 -4.1212e-06
1:192618028 C G 0.097070 -2.5342e-05
1:192620942 T C 0.061875 1.2743e-05
1:192621580 T C 0.739743 7.8016e-05
1:192627952 G A 0.942565 -5.4041e-05
1:192630872 G A 0.049703 -3.9653e-05
1:192646833 G A 0.069422 -4.8209e-07
1:192647139 A G 0.025470 1.9485e-05
1:192647340 A G 0.080711 -3.6559e-05
1:192664002 A G 0.496099 4.7739e-06
1:192666096 G C 0.059713 -1.0918e-05
1:192675711 G A 0.068919 -1.0069e-05
1:192691331 C T 0.062988 4.0964e-05
1:192706797 A G 0.034078 -5.7402e-06
1:192708103 A G 0.068321 -7.7322e-06
1:192722108 C G 0.950728 -6.6521e-05
1:192725125 C T 0.134906 -5.0157e-06
1:192726060 C A 0.020108 -2.1989e-05
1:192732188 A G 0.082730 3.9894e-05
1:192736625 T C 0.026674 -1.3975e-05
1:192736716 A G 0.044737 1.3598e-07
1:192742523 G A 0.046126 2.3957e-06
1:192756895 T G 0.773477 -1.8914e-05
1:192757128 C T 0.107560 2.1914e-05
1:192758615 C A 0.914271 -3.3191e-05
1:192767833 T C 0.134861 -1.9263e-05
1:192768324 A G 0.141223 -1.4374e-05
1:192768710 G C 0.549113 -3.7315e-05
1:192777117 A C 0.026970 -1.7770e-05
1:192789977 T C 0.099874 1.9196e-05
1:192790972 T C 0.152875 -2.2525e-07
1:192800241 C T 0.065566 2.1791e-05
1:192808766 A G 0.032315 9.0798e-06
1:192809225 A G 1.433334 -2.2848e-05
1:192810565 T C 0.114415 9.4598e-07
1:192814574 C A 0.733411 -5.8740e-06
1:192815682 A G 0.680001 -2.1009e-05
1:192819235 T C 0.031971 3.3249e-05
1:192824142 G C 0.053098 -4.1104e-05
1:192835293 C T 0.109878 2.2494e-05
1:192843391 T C 1.412950 2.5404e-05
1:192875675 A G 0.033393 1.4054e-05
1:192877721 A G 0.553261 -3.0275e-05
1:192880701 G T 0.450826 -1.4838e-05
1:192883135 T G 0.038074 -4.2433e-05
1:192884021 G A 0.802456 -2.2475e-05
1:192886782 C T 0.765210 -2.4710e-05
1:192900182 A C 0.906773 -2.6407e-05
1:192900657 T C 0.191978 8.5138e-06
1:192923175 T C 0.226581 2.7541e-05
1:192929032 C T 0.057019 -5.5999e-05
1:192940642 A G 1.212621 -2.9160e-06
1:192942008 T C 0.043027 8.2219e-06
1:192947351 G A 0.223225 2.7260e-05
1:192952704 A G 0.086991 -1.1092e-05
1:192957219 G A 0.076903 -1.1625e-05
1:192965520 A G 0.076585 5.7610e-06
1:192982703 C T 0.051102 1.0079e-06
1:192987925 T C 0.038710 -2.4962e-05
1:193021970 G A 0.063372 -1.8503e-05
1:193024643 T C 0.089705 -2.2240e-05
1:193029046 A C 0.057813 -8.1382e-06
1:193030600 A G 0.453124 5.3441e-05
1:193035013 G A 0.068906 3.0112e-05
1:193037742 C T 1.679981 2.1907e-05
1:193039072 G A 0.037252 2.6217e-05
1:193039459 A G 0.031183 1.1740e-05
1:193054088 T C 0.148876 5.2604e-05
1:193054154 A G 0.892083 -7.3755e-05
1:193069869 T C 0.022692 2.3595e-05
1:193071903 T C 0.032328 2.3667e-05
1:193074511 G A 0.041329 1.1281e-05
1:193078262 T C 0.055659 -4.4060e-06
1:193082149 G A 1.956353 -5.3585e-06
1:193083022 T C 1.471791 -1.0965e-06
1:193083097 C T 0.092016 1.9851e-05
1:193096624 G T 0.025460 -5.5807e-05
1:193102589 A G 0.068107 3.9524e-05
1:193114402 G A 0.082379 -3.5365e-05
1:193115066 G A 0.058214 -4.9237e-07
1:193117505 T C 0.059970 -1.4302e-06
1:193134159 A G 0.074576 1.3709e-05
1:193135598 G A 0.449490 1.0867e-04
1:193158380 G A 1.922168 3.4322e-05
1:193166683 G A 1.357735 -2.3105e-05
1:193174838 G A 0.065958 -9.8623e-06
1:193178277 G A 0.055500 -6.1046e-06
1:193178577 T C 0.077186 2.2631e-05
1:193180101 T C 0.049518 1.6441e-05
1:193186626 T C 0.229587 -8.7901e-06
1:193204942 T C 0.048603 2.4327e-05
1:193214829 A G 0.036012 8.2865e-06
1:193218843 G C 0.189702 -3.0330e-05
1:193228075 A G 0.092107 1.8409e-05
1:193233099 A C 0.033614 -1.2436e-06
1:193253702 A G 0.450816 1.2823e-04
1:193258813 A G 0.107197 -8.9970e-06
1:193259107 G A 0.055883 8.8361e-06
1:193260360 G A 0.022137 1.7176e-05
1:193262059 A G 0.062067 -2.2501e-05
1:193263354 A T 0.027275 1.3282e-06
1:193265547 T C 0.033873 -1.5176e-05
1:193270780 A G 0.036892 3.2228e-05
1:193274529 A G 0.025454 -5.4215e-05
1:193278535 A G 0.020163 2.6466e-05
1:193282883 T C 0.522231 -5.2004e-06
1:193289417 T C 0.060726 -3.9174e-06
1:193290562 A G 0.065829 -1.6724e-05
1:193299093 T C 0.152755 5.5541e-05
1:193331558 C T 0.072768 -7.9311e-06
1:193334867 T C 0.654644 3.4181e-06
1:193340019 T C 0.404521 -3.7282e-05
1:193345099 A G 0.022951 -3.1931e-05
1:193356684 C T 1.199622 6.7268e-05
1:193359502 T G 0.058474 4.1088e-06
1:193383827 A G 0.024331 3.3951e-05
1:193384856 C T 0.069763 -1.8122e-05
1:193399574 T C 0.044052 1.0521e-05
1:193422766 G A 0.154923 4.8719e-05
1:193424164 C T 0.502214 9.7119e-07
1:193427087 A C 0.323972 -2.0367e-05
1:193427841 G A 0.073839 -1.1969e-05
1:193437106 A G 0.288492 1.8880e-05
1:193440876 T C 0.186852 3.0029e-05
1:193441154 G A 0.472040 -3.9819e-06
1:193446592 T C 0.070068 2.6110e-07
1:193449044 T G 0.436096 -1.5204e-05
1:193450048 G C 0.674694 8.7357e-06
1:193450413 T C 0.096976 1.8108e-05
1:193451336 G C 0.096875 1.7324e-06
1:193455875 A G 1.041209 4.7083e-06
1:193459006 T G 0.081029 1.5409e-05
1:193463850 A G 1.934515 3.7865e-05
1:193464485 G A 1.177089 -5.2487e-07
1:193466341 G A 0.558321 -3.3235e-06
1:193469660 C T 0.613386 1.8353e-05
1:193482911 G A 0.029995 -1.2092e-05
1:193487466 A G 0.512899 -4.7432e-05
1:193493440 A G 0.051398 -1.1309e-05
1:193494656 A C 0.122011 9.9148e-05
1:193502053 G A 0.077923 -2.4172e-05
1:193503444 C T 1.954325 3.3813e-05
1:193504005 G A 1.199901 1.9624e-05
1:193511150 A G 0.060275 1.5953e-06
1:193514167 G T 0.997751 6.3546e-05
1:193520316 C G 0.032328 6.7496e-06
1:193536166 A G 0.083733 5.3607e-05
1:193537583 A C 0.095836 7.7419e-06
1:193545403 G T 0.176274 5.6633e-05
1:193546676 A C 0.167319 -2.2402e-06
1:193548522 T C 0.231557 8.7410e-06
1:193548970 C T 0.022916 -8.8238e-06
1:193564497 A C 0.116168 -3.5410e-05
1:193567975 T C 1.098176 9.9521e-06
1:193570334 G A 0.164550 -1.5280e-05
1:193571465 T A 0.072853 2.1046e-05
1:193572398 C T 1.046866 -2.8086e-06
1:193575312 T C 0.049535 -2.7429e-05
1:193576184 T C 0.059227 3.4043e-05
1:193592394 G A 0.304377 -3.9763e-06
1:193594794 T C 0.274759 4.0607e-05
1:193599144 A G 0.074774 2.0361e-05
1:193621541 G A 0.038375 1.3521e-05
1:193625305 T G 0.056643 -3.3644e-05
1:193631501 G A 0.170234 2.1278e-06
1:193636323 A G 1.087754 -1.0059e-05
1:193640208 A G 0.061038 3.2439e-05
1:193645287 A G 0.030942 -6.3735e-06
1:193665026 T C 0.261101 5.6428e-06
1:193674124 A C 0.042199 4.5057e-06
1:193679397 G A 0.075381 -1.2004e-05
1:193682630 G A 0.269261 3.0431e-05
1:193706122 A G 1.813579 4.6091e-05
1:193707234 G A 0.158130 -2.2089e-05
1:193715749 T C 0.091983 -1.5447e-05
1:193716739 C A 0.112198 -1.7046e-05
1:193720679 C G 0.073080 5.5916e-06
1:193722635 G A 0.021195 4.3832e-07
1:193725592 T C 0.076511 1.8749e-05
1:193729907 A G 0.240162 -1.2017e-05
1:193734900 A G 0.109855 -1.9455e-05
1:193736023 G A 0.293705 3.5721e-05
1:193738316 A G 0.083184 1.8393e-05
1:193738660 T C 0.998646 2.8666e-06
1:193738699 T C 0.032572 8.6868e-06
1:193740898 T C 0.052456 7.4755e-06
1:193742984 C T 1.269621 2.3687e-05
1:193756625 G T 0.052121 -1.4788e-05
1:193758766 A G 0.060645 3.2740e-05
1:193759596 T C 0.132959 -3.5931e-06
1:193763292 G A 1.545140 3.0502e-05
1:193763899 G A 0.270118 -9.9758e-06
1:193769491 T G 0.050450 1.4743e-05
1:193771677 T C 0.105736 3.0598e-05
1:193777949 T G 0.089257 4.5513e-06
1:193778021 T C 0.055458 -3.1519e-06
1:193780066 A G 0.111442 3.4748e-06
1:193787201 T C 0.071113 -2.2549e-05
1:193788485 A G 0.331545 -3.6484e-05
1:193791610 G A 0.039573 -9.7038e-06
1:193798605 C A 1.647568 -1.0490e-06
1:193800259 T C 0.545919 -3.5301e-05
1:193806511 T C 0.183402 1.2036e-05
1:193815221 G A 0.039894 -1.2506e-05
1:193820766 C T 0.060340 -5.2275e-06
1:193820890 G A 0.335359 -2.2058e-05
1:193826798 A G 0.041378 -1.4341e-05
1:193835484 C T 0.129739 1.6676e-05
1:193849819 T C 0.061171 -8.3513e-06
1:193850820 G A 1.629716 1.7738e-05
1:193860718 C A 0.031692 2.4987e-05
1:193863165 T G 1.633465 1.4185e-05
1:193864246 G T 0.105398 -3.8888e-05
1:193875236 T G 0.150947 9.1814e-06
1:193876342 G A 1.111426 5.1298e-05
1:193878858 G A 0.530900 -2.8698e-05
1:193879922 A C 0.760267 6.7954e-05
1:193901127 A G 0.038732 -3.1565e-06
1:193904497 T C 0.490321 -2.6680e-06
1:193908559 C G 0.061687 4.5208e-06
1:193908726 T G 0.101981 -1.4232e-05
1:193909189 T C 0.027612 -3.3486e-06
1:193914818 C T 0.361101 -3.5367e-05
1:193921548 T C 0.914180 2.7122e-05
1:193922330 A G 0.387694 -3.5184e-05
1:193924249 T C 0.024733 -2.1670e-05
1:193930305 T C 0.390064 -3.3322e-05
1:193934464 A G 0.040573 -2.0067e-05
1:193934750 C T 0.222170 -1.0339e-05
1:193942506 C T 0.172931 -6.6659e-06
1:193945081 G A 0.392190 -3.1483e-05
1:193946018 A G 0.088699 -4.4628e-05
1:193952059 T C 0.069876 4.0684e-05
1:193958320 T C 1.156121 3.7753e-05
1:193960610 A G 0.037470 1.5422e-05
1:193961911 T C 0.058603 -2.7810e-05
1:193968580 G A 0.039236 -1.7425e-06
1:193974716 C T 0.091516 -4.9524e-05
1:193983836 T C 0.028174 -9.1428e-07
1:193991229 G A 0.054702 2.6001e-06
1:193994459 A G 0.131385 -5.9833e-06
1:193996368 C T 1.694279 4.4548e-06
1:193998886 A C 0.061310 -1.2356e-05
1:194008668 C T 0.261367 -2.1622e-05
1:194009385 T C 1.643894 -4.7566e-07
1:194010312 C T 0.214348 1.2961e-05
1:194015337 G T 0.075066 -1.4810e-06
1:194026099 G A 0.050917 -1.4515e-05
1:194026413 A C 0.055595 -4.0734e-06
1:194030168 C T 0.045812 7.7646e-06
1:194030338 A C 0.130369 9.7036e-06
1:194032874 C T 0.093308 6.2875e-06
1:194037221 C G 0.332077 8.0176e-06
1:194040018 A G 0.114084 -1.0249e-05
1:194053230 T C 0.060398 3.1652e-06
1:194053933 T G 0.037622 9.2647e-06
1:194054361 T C 0.029673 -8.1965e-07
1:194070081 T G 0.642320 1.5324e-05
1:194072769 T C 0.152843 -9.2402e-06
1:194074046 G A 0.081227 -2.9082e-05
1:194077212 A C 0.039680 8.1957e-06
1:194079963 T C 0.106291 1.6742e-05
1:194080827 T G 0.394098 4.6136e-06
1:194087520 A G 0.041527 6.9335e-06
1:194095645 T C 0.029063 -6.4381e-07
1:194098639 A G 0.035188 3.5891e-06
1:194102934 A C 0.044594 9.9035e-07
1:194106280 T C 0.266927 3.8089e-05
1:194109419 C G 0.231642 -6.4033e-06
1:194109503 A C 0.033786 2.1143e-06
1:194118455 A C 0.569565 2.1475e-05
1:194125320 G T 0.107307 -3.8331e-07
1:194125739 C T 0.030845 -8.1614e-06
1:194127430 T C 0.029667 3.8886e-06
1:194133036 C T 0.091409 -1.1085e-05
1:194134714 C T 0.302563 -4.2698e-06
1:194145754 G A 0.056341 -3.1175e-05
1:194147462 T C 0.171996 -1.6284e-05
1:194154914 T C 0.215974 -1.6284e-05
1:194165152 A G 0.066416 -2.8820e-05
1:194187702 T C 1.953715 -7.2531e-06
1:194212515 G T 0.038252 1.2157e-05
1:194218779 G A 0.049255 3.0277e-05
1:194221178 C T 0.025934 -5.1801e-06
1:194234958 A G 0.064488 -1.0384e-06
1:194250703 G A 0.204805 -2.3647e-05
1:194262018 T C 1.291475 5.4196e-06
1:194265583 T C 0.116970 2.7268e-05
1:194266041 A C 0.047194 1.1845e-06
1:194266626 G A 0.037733 1.6572e-05
1:194270704 T C 1.920948 3.6882e-05
1:194274835 C T 0.020832 5.0631e-07
1:194286818 A G 1.477107 -2.0188e-06
1:194289990 C T 0.089835 -7.9418e-05
1:194296329 C A 1.816212 7.5901e-05
1:194308527 A G 1.965821 1.5348e-05
1:194310421 C T 1.944714 1.4365e-05
1:194314227 G A 0.039989 -6.0307e-06
1:194320491 T C 0.087929 1.0523e-05
1:194324826 A G 1.735111 1.7360e-04
1:194339854 A G 0.030472 6.2402e-07
1:194347795 A G 0.128071 -5.4032e-05
1:194347955 G A 0.022857 -9.8749e-07
1:194353761 C T 0.433879 6.5157e-06
1:194356127 A G 0.283984 4.9851e-05
1:194356260 C T 0.091617 4.3887e-05
1:194368842 T C 1.399941 1.1932e-05
1:194368935 G A 0.065838 -1.5756e-05
1:194369308 G A 1.964893 1.0553e-05
1:194377232 G A 0.223563 7.8802e-06
1:194382825 T C 0.252292 7.7725e-06
1:194387377 C T 0.124581 3.9692e-06
1:194390467 G A 1.298087 -1.7413e-06
1:194394426 C T 1.764973 -6.8848e-06
1:194413150 G A 0.043085 -9.8057e-06
1:194420305 G A 0.087589 -1.2599e-05
1:194422151 A G 0.237753 2.6631e-05
1:194423101 G A 0.252649 1.4647e-05
1:194456237 G A 0.041378 -4.2717e-06
1:194464040 G A 1.305825 1.6272e-06
1:194467168 T C 0.074008 -2.4434e-06
1:194470975 A G 0.092259 4.1050e-05
1:194474263 C T 0.026070 4.7441e-06
1:194482268 T C 0.046182 3.6520e-06
1:194482366 A G 0.030916 -5.0159e-05
1:194488293 G A 0.049187 -1.8523e-06
1:194489088 G A 0.215007 -7.1636e-06
1:194509372 C A 0.042144 -7.6560e-06
1:194519923 C T 1.146296 1.0195e-05
1:194531101 G A 0.131245 -9.5600e-06
1:194537085 C T 1.656183 -1.9089e-05
1:194538208 C A 0.199557 -3.3923e-05
1:194550938 A C 1.658500 -2.4757e-05
1:194558050 A C 1.467074 1.1018e-05
1:194568333 C A 0.366541 -1.0486e-05
1:194581685 C A 0.150616 3.1553e-05
1:194590401 C A 0.598504 5.8512e-06
1:194593636 G A 0.111066 -1.0005e-05
1:194602038 C T 0.036165 3.9198e-05
1:194640129 T C 0.173399 1.2319e-05
1:194644709 G A 1.066510 1.7145e-05
1:194665178 G A 0.070068 -1.3316e-05
1:194671380 G A 0.072681 8.9537e-06
1:194671773 C A 0.059363 4.6864e-06
1:194676825 T C 1.672029 3.5526e-05
1:194689617 A G 0.048019 3.8343e-05
1:194707268 T G 0.113023 1.4174e-05
1:194707591 A G 0.462384 1.5155e-05
1:194709793 A G 0.055117 3.6531e-07
1:194717979 C T 0.360183 -6.4922e-06
1:194734802 C G 0.055990 -1.3637e-05
1:194736059 G A 0.046591 -5.1759e-05
1:194748202 G A 0.670516 2.2734e-05
1:194751481 T C 0.064030 4.0267e-06
1:194759579 A G 0.046750 2.3168e-06
1:194764958 G T 0.083116 -1.2029e-05
1:194766579 T C 0.755771 -1.1276e-04
1:194778013 C T 0.581678 -3.4954e-05
1:194788236 A G 0.068708 7.4708e-06
1:194799465 G T 0.261308 1.6813e-05
1:194804246 C T 0.335816 -1.5881e-05
1:194812816 G A 0.599881 -2.8851e-05
1:194819688 A G 0.070795 1.2694e-05
1:194823612 C G 0.059272 1.2124e-05
1:194838945 A G 0.817322 -1.3068e-05
1:194839289 A G 1.260004 -1.9459e-06
1:194850451 T C 0.055906 4.5263e-06
1:194850696 C T 0.052491 5.2347e-06
1:194853385 G C 0.181776 -5.0105e-05
1:194859967 A C 0.029832 -6.8715e-05
1:194862648 A G 0.051485 -5.8919e-05
1:194863671 G A 0.236218 2.9794e-05
1:194872178 G A 0.720145 -3.3581e-05
1:194884655 G A 0.022558 -5.2075e-07
1:194898940 A G 0.060570 -8.7781e-07
1:194899839 T G 0.952494 -1.0950e-05
1:194911758 C G 0.452400 5.0492e-06
1:194939903 C T 0.030916 1.5030e-05
1:194940699 G A 0.965851 -4.2868e-05
1:194941337 G A 1.400772 -3.4922e-05
1:194949718 C T 0.052900 -1.3626e-05
1:194963167 A G 0.058415 1.9524e-05
1:194973520 T G 0.055215 1.0318e-05
1:194974689 T C 1.160009 -1.3410e-05
1:194978642 G T 1.895621 6.4005e-06
1:194985264 C T 0.238013 -3.1181e-05
1:194985470 C T 0.296435 -1.5887e-04
1:194986006 G A 1.398036 -3.6147e-05
1:195010385 G A 0.082470 9.8236e-07
1:195017692 T A 0.046506 8.6511e-06
1:195031109 A G 0.446983 4.9252e-06
1:195038022 G T 0.415333 3.4389e-05
1:195038957 T C 0.114665 7.5709e-05
1:195042525 G A 0.752895 -5.9624e-05
1:195043810 T G 0.377107 1.3104e-04
1:195045183 A C 1.166011 -1.5141e-05
1:195049565 A C 0.413989 3.9553e-05
1:195050283 C G 0.053069 -1.1968e-05
1:195065874 T C 0.271371 -5.6209e-05
1:195069542 A G 0.030563 2.0078e-06
1:195072693 G A 0.676346 -4.9856e-05
1:195102538 T C 0.057545 1.4977e-06
1:195107310 G A 0.056224 2.4251e-05
1:195108615 T C 0.045383 -1.5593e-05
1:195113302 C T 1.073307 -3.0632e-05
1:195135737 T C 1.580798 -1.0133e-05
1:195136183 G A 0.051385 1.6259e-05
1:195139293 A G 0.505226 2.7358e-05
1:195145840 C T 0.025259 4.3073e-05
1:195154228 C A 0.286512 -3.1949e-05
1:195154309 C T 0.039378 1.5933e-06
1:195155293 G A 1.709966 -8.5233e-06
1:195161563 T C 0.069870 2.3427e-06
1:195172258 C T 0.099115 3.3907e-05
1:195186181 C T 0.830389 6.2005e-07
1:195191753 A G 0.038109 2.2591e-05
1:195210587 T G 0.101124 2.1703e-05
1:195212738 T G 0.324547 4.0924e-05
1:195224506 A G 0.097618 -4.4243e-06
1:195226251 G A 0.425774 7.7279e-05
1:195229043 T C 0.049908 -1.6248e-06
1:195241106 C T 0.729970 -2.3069e-06
1:195243598 T C 0.052887 -1.7570e-05
1:195244941 A G 0.054049 1.4747e-05
1:195245063 A G 0.094184 1.1397e-05
1:195245149 C T 0.570259 -1.5805e-07
1:195249999 G A 0.117853 -5.2133e-06
1:195273096 G T 0.302858 -8.0145e-05
1:195279977 G A 0.207710 3.0917e-05
1:195280379 G A 0.037308 -2.3004e-05
1:195280424 C T 0.355668 -6.5371e-05
1:195298550 T C 0.387623 1.5688e-05
1:195303069 C G 0.056776 -2.7165e-05
1:195325269 C T 1.582989 5.3264e-05
1:195337628 G C 0.107755 3.8822e-05
1:195343827 A G 0.533432 1.4849e-05
1:195350153 C T 1.082749 3.8555e-05
1:195355477 A G 0.022727 9.3656e-06
1:195379624 A G 0.035392 -1.2825e-06
1:195381965 A G 0.035649 2.1126e-05
1:195384958 C G 0.110079 2.8404e-06
1:195386897 C T 0.293721 1.8043e-05
1:195404265 T G 0.489707 2.7739e-05
1:195404348 G T 0.063135 6.0395e-05
1:195422266 T C 0.219901 -3.7702e-06
1:195430887 G C 0.096615 2.1415e-05
1:195437941 C T 0.028943 -6.0193e-06
1:195438453 T C 0.094327 -1.8145e-05
1:195438742 G A 0.055030 -2.2716e-05
1:195439716 T C 1.585716 2.9749e-05
1:195444855 G A 1.611101 3.9228e-05
1:195450219 C T 0.060392 3.2316e-05
1:195453587 A G 0.326387 -1.8422e-05
1:195455595 T C 1.217503 2.4292e-05
1:195458694 C T 0.066179 -8.8595e-05
1:195458697 G A 0.046490 -4.6532e-05
1:195468577 C T 0.060616 2.6364e-06
1:195468849 A C 0.046802 1.4984e-05
1:195477281 T G 0.045338 2.1309e-05
1:195506117 C A 0.321759 3.3475e-05
1:195527078 C T 0.949703 9.1872e-06
1:195531423 C T 0.655686 1.2734e-06
1:195540124 G A 1.605405 1.4531e-05
1:195547293 T C 1.586164 2.0905e-05
1:195547504 G C 1.898574 -7.2387e-06
1:195561843 A G 0.655287 5.6281e-06
1:195566158 T C 0.340429 -3.2310e-05
1:195567049 C T 1.005745 1.0009e-06
1:195568793 C T 0.027654 -5.0656e-06
1:195589012 T A 0.138720 1.2376e-06
1:195606377 C T 0.053615 -2.0673e-05
1:195619403 A G 0.050807 -1.8956e-06
1:195631098 C A 0.130453 4.2548e-05
1:195632118 C T 0.750899 -2.8182e-06
1:195632382 C T 1.443273 1.9951e-06
1:195637256 A G 1.647666 2.4066e-05
1:195643222 T C 0.028291 -5.1863e-05
1:195645668 C T 0.080337 -3.5562e-05
1:195656401 C G 0.070009 -7.1837e-07
1:195659696 C T 0.059223 -1.2941e-05
1:195668836 G T 0.206370 2.4189e-05
1:195672584 G A 1.611329 1.7804e-09
1:195675341 C T 0.235085 -3.3345e-06
1:195675776 T C 0.737263 6.1928e-05
1:195701750 G A 0.982206 6.2596e-05
1:195711412 A G 0.496222 -7.6937e-05
1:195714869 T C 0.051982 -7.7758e-06
1:195723574 G T 0.076442 4.0860e-06
1:195728561 C T 0.739535 6.6306e-05
1:195732532 C T 0.030443 2.9913e-05
1:195743368 C G 0.198963 -1.3004e-05
1:195750292 A C 0.121780 1.4060e-05
1:195754174 A C 0.036593 -1.1497e-05
1:195761306 C T 0.255034 -2.4630e-05
1:195769052 C T 0.067974 7.4063e-06
1:195781102 T C 1.188953 -5.5613e-06
1:195786666 T C 0.288612 2.0656e-05
1:195803702 A G 0.037489 1.0824e-05
1:195804546 T G 1.171733 -2.0500e-06
1:195821403 A G 1.171717 -5.0170e-07
1:195825276 A G 1.942244 -2.3727e-05
1:195832997 G A 0.736812 -1.5941e-05
1:195836536 A G 0.765148 -2.5619e-05
1:195851314 T C 0.119602 9.8750e-06
1:195852964 C T 0.576478 3.4499e-05
1:195853910 A G 0.950495 1.1962e-05
1:195858052 T C 0.149503 1.0232e-05
1:195859179 C T 0.412343 8.1467e-06
1:195862052 G A 0.032101 1.8783e-06
1:195862727 T C 0.049723 -3.9494e-06
1:195863337 C T 0.335193 1.4869e-05
1:195863415 T C 0.244628 -8.0459e-06
1:195867743 C T 0.880963 -1.3251e-05
1:195868725 G A 0.080918 -1.6632e-05
1:195869839 C T 0.038768 2.6036e-05
1:195870305 A G 0.544659 -2.7738e-05
1:195881459 A G 1.537626 -1.0242e-05
1:195881866 G T 0.072950 -1.1388e-06
1:195886171 A G 0.044250 6.6569e-06
1:195903405 A G 0.059064 2.4069e-05
1:195911568 C A 0.288934 2.5060e-05
1:195914273 G A 0.814563 -3.0496e-07
1:195916417 T C 0.313063 1.5103e-05
1:195918628 C T 0.440228 5.2186e-06
1:195920345 C T 1.361007 -2.0574e-05
1:195922462 A G 0.064887 -1.7415e-08
1:195923004 G A 0.022802 4.7241e-05
1:195923203 C A 0.127632 2.1434e-05
1:195927526 C A 0.444863 1.9343e-05
1:195931980 G A 0.074910 9.4863e-07
1:195937560 A G 0.144001 2.8050e-05
1:195937702 G A 1.006333 -2.9908e-05
1:195937811 C A 0.072070 -5.3757e-06
1:195939829 T C 0.667897 4.1123e-05
1:195941873 T G 0.426933 -5.9271e-05
1:195943172 A G 0.040956 4.4234e-05
1:195944091 A G 0.081577 -4.4450e-05
1:195954505 G T 0.577699 1.2415e-05
1:195969713 C A 0.491457 9.4596e-06
1:195974678 T C 0.034575 -3.0250e-05
1:195978714 G T 0.021364 1.4942e-05
1:195985616 A C 0.165609 -1.7841e-05
1:195986150 T C 0.302787 1.4223e-05
1:195988607 T C 0.113526 -3.7598e-06
1:195991301 T C 0.058396 -5.5637e-05
1:195996954 A G 0.034282 -5.1203e-06
1:195998089 T C 0.029076 4.3880e-05
1:195999508 C T 0.249354 7.7115e-06
1:196003100 T C 0.742437 -9.2465e-05
1:196012896 G A 0.041219 -1.4662e-05
1:196014376 A G 0.252012 1.1400e-05
1:196014544 T C 0.476951 -3.6512e-06
1:196017413 T C 0.383157 6.7609e-05
1:196026346 A G 0.087150 -3.3374e-06
1:196026853 A C 0.029005 -3.6039e-05
1:196035449 C G 0.041056 4.1771e-05
1:196042662 A T 0.426521 3.6410e-05
1:196050476 A G 0.084112 3.6599e-05
1:196050876 T C 0.229353 -6.0066e-05
1:196054861 A G 0.065098 2.5323e-05
1:196057899 A G 0.253775 7.8428e-04
1:196061849 G A 0.115886 -7.0923e-06
1:196068302 A G 0.114360 1.0635e-05
1:196069691 A G 0.030361 -5.7489e-05
1:196080988 G A 0.890126 -6.4478e-05
1:196082250 C T 0.034532 -1.1666e-05
1:196091770 G T 0.398542 2.1774e-05
1:196096194 T G 0.146267 -4.1520e-05
1:196098961 G A 0.487627 7.6473e-07
1:196105316 G A 0.029300 2.1912e-05
1:196119348 T C 0.119372 -3.5617e-05
1:196119369 A G 0.129372 -5.1202e-05
1:196120763 A C 0.201702 1.1288e-05
1:196124309 T C 0.081840 1.5792e-04
1:196137377 C T 0.173259 5.3082e-05
1:196154898 T C 1.803060 9.6560e-06
1:196163784 T C 0.075663 1.9456e-04
1:196166502 C A 0.058389 1.9611e-05
1:196170439 C T 0.925232 -6.4959e-05
1:196170801 G A 0.036668 -2.2732e-05
1:196177312 A G 0.052714 -1.7912e-06
1:196179074 C A 0.039651 -2.3097e-05
1:196180018 C T 0.145572 -3.5059e-05
1:196183282 C T 0.051813 -1.7328e-05
1:196209945 T G 0.608709 -1.2320e-05
1:196221130 T C 0.100202 1.2722e-05
1:196227832 C A 0.049307 3.0973e-05
1:196241504 A C 0.068591 3.3691e-05
1:196246922 C T 1.806546 5.1170e-05
1:196250413 T C 1.669367 5.3078e-05
1:196258591 C A 0.033955 -4.0532e-05
1:196267532 G A 0.023000 4.5187e-06
1:196270326 T C 0.079312 -5.8179e-06
1:196276744 G A 0.039589 -2.4607e-05
1:196281802 C T 1.097560 -3.2810e-05
1:196290251 A G 0.051417 -6.5416e-05
1:196314140 G A 0.209684 -4.3250e-06
1:196314973 C A 1.921905 -5.9211e-06
1:196322394 A C 0.074923 1.6678e-05
1:196326298 C T 0.082973 8.9432e-07
1:196331529 C T 0.054708 1.6172e-05
1:196359639 T C 0.104016 -4.6698e-05
1:196360962 G A 0.027703 8.6605e-06
1:196363561 A G 0.036937 1.3991e-05
1:196370384 A G 0.099751 3.9060e-05
1:196376140 G C 0.091704 -2.5216e-05
1:196378910 A G 0.026385 2.0303e-06
1:196384549 G A 0.085716 2.1947e-05
1:196386376 T C 0.167618 -2.0333e-05
1:196387741 A C 0.624760 1.2910e-05
1:196412070 G A 0.034948 -3.1637e-05
1:196422826 G A 0.174778 1.6986e-05
1:196424797 C G 0.083963 -5.3847e-05
1:196430377 C T 0.035058 7.5555e-06
1:196435417 A G 0.040946 -2.7036e-05
1:196438293 A G 0.050869 -1.4763e-05
1:196448149 A G 0.056198 1.1663e-05
1:196448676 A G 0.079013 1.3247e-05
1:196448876 A G 0.167634 -1.6174e-05
1:196472985 G T 0.043832 2.5681e-05
1:196494547 C T 0.612650 -3.1816e-06
1:196502836 A T 0.115951 -3.4875e-05
1:196512722 C A 0.090760 -2.5256e-05
1:196529723 T C 0.031595 3.4836e-05
1:196535416 A G 0.045575 1.5452e-05
1:196539338 A C 0.057678 3.0384e-05
1:196547974 C T 0.090013 -1.8558e-05
1:196568270 T G 1.819256 1.0250e-05
1:196569434 G A 0.047094 4.7279e-06
1:196570706 G A 0.620281 9.5934e-06
1:196573038 G T 0.044669 3.7587e-06
1:196591471 C T 0.096927 3.5395e-05
1:196600605 G A 0.033289 -1.4967e-05
1:196620917 T C 0.563164 1.7379e-05
1:196620941 T C 0.026012 1.4725e-05
1:196623337 C T 0.323210 1.1386e-07
1:196642233 A G 0.459998 4.7316e-06
1:196643762 T C 0.024237 7.5967e-06
1:196652834 T C 0.298885 -3.0037e-05
1:196656617 A G 0.042718 1.4279e-05
1:196660261 G A 1.229863 -6.9430e-06
1:196672385 A G 1.228396 -6.1050e-06
1:196675680 A G 0.067951 -3.2535e-05
1:196686918 A G 0.385604 -1.3344e-05
1:196687117 C T 0.035061 -1.9374e-05
1:196692940 C T 0.118265 1.9791e-05
1:196693075 T C 0.034013 -3.9419e-05
1:196693159 A G 0.041112 -2.1622e-06
1:196693761 T C 0.043316 1.0919e-05
1:196696857 G A 0.086066 5.3808e-05
1:196696875 T G 1.743281 3.3569e-05
1:196700295 G T 0.045153 3.3443e-05
1:196701051 C G 1.148123 1.0797e-06
1:196702810 T C 0.805078 6.1300e-06
1:196709359 A C 0.058285 3.2495e-05
1:196709774 T G 0.344071 -9.7547e-06
1:196712596 T A 0.041391 1.4012e-05
1:196716998 A G 0.022987 1.4114e-05
1:196718179 A G 0.131018 4.7762e-05
1:196761790 A G 0.020105 3.1420e-05
1:196837021 T C 0.050135 4.3715e-05
1:196852518 C T 0.044023 1.1869e-05
1:196883265 A G 0.176700 3.9096e-06
1:196918741 A G 0.049642 -2.9184e-05
1:196920148 T C 0.456116 3.1985e-05
1:196920299 A T 0.457071 3.1591e-05
1:196920901 T G 0.047808 -2.7477e-05
1:196927185 T G 0.022445 1.7769e-05
1:196928188 G A 0.034318 2.9672e-05
1:196941274 T C 0.096713 2.2854e-05
1:196946775 C T 0.197836 -6.6486e-05
1:196955060 A C 0.451907 6.8910e-05
1:196955354 G A 0.041865 -1.1021e-05
1:196973077 C G 0.051982 1.1260e-05
1:196982027 T C 0.065303 -2.2436e-05
1:196993339 G A 1.804390 5.9834e-05
1:197005447 C A 0.048522 4.9310e-06
1:197017942 A G 0.034873 -5.1334e-06
1:197020658 G T 0.625841 1.3381e-05
1:197028686 T C 0.078766 1.3956e-06
1:197037552 A C 0.066783 -8.1671e-06
1:197047297 T A 0.072940 1.7720e-05
1:197061086 C A 0.094736 5.6799e-05
1:197070521 G C 0.160915 -2.5914e-06
1:197070697 C T 0.867239 1.4921e-05
1:197096480 G T 1.803047 4.9514e-05
1:197098326 A G 0.039976 -2.9725e-05
1:197102174 T C 0.035483 -1.0135e-05
1:197108946 G A 0.122572 5.0981e-05
1:197119778 G C 0.125360 -1.9829e-05
1:197126649 A G 0.318513 -1.2656e-05
1:197127578 G A 0.210119 2.5933e-05
1:197133267 C T 0.026470 -5.5452e-06
1:197150638 G A 1.793621 3.6496e-05
1:197150731 G A 0.034506 5.8622e-05
1:197151776 T C 0.105681 -2.7162e-05
1:197162563 C A 1.424340 7.7271e-05
1:197167465 T C 0.465958 1.6029e-05
1:197171088 G A 0.033198 -1.0710e-05
1:197186449 G A 0.071233 -2.5680e-05
1:197194271 A C 0.034052 -1.2468e-05
1:197198558 C T 1.788606 3.0882e-05
1:197201860 A G 0.036405 6.4597e-05
1:197204142 G A 0.028966 -3.2077e-06
1:197217206 G T 0.054121 -1.4676e-05
1:197219127 C T 0.544302 6.6664e-05
1:197219577 G C 0.041813 -3.6073e-05
1:197236152 T C 0.050369 -2.9699e-05
1:197243571 C A 1.864393 1.4162e-05
1:197244197 C T 0.436268 -2.0309e-05
1:197246490 C T 0.042416 -1.6432e-05
1:197253267 C T 1.789460 3.6777e-05
1:197264372 G T 0.024581 -4.7379e-06
1:197275153 A G 0.112160 7.4612e-05
1:197289793 T A 0.061794 4.6284e-05
1:197304081 G T 1.353665 -3.8156e-05
1:197304361 G C 0.725851 -3.0967e-06
1:197308507 A G 0.372442 -9.4953e-06
1:197310367 G A 0.445847 -1.4388e-05
1:197310747 A G 0.102367 -1.3984e-05
1:197310777 T G 1.571736 1.8003e-05
1:197313189 T C 1.324729 3.9118e-05
1:197319799 G A 0.074644 -9.7062e-06
1:197321451 G A 0.216542 -1.0517e-05
1:197329041 T A 1.561168 3.2982e-05
1:197329774 A G 0.084508 -2.2053e-05
1:197337036 T C 0.035659 5.3322e-06
1:197341587 T A 0.131583 1.4038e-05
1:197341901 A G 0.217029 -1.5323e-05
1:197350704 A G 0.646043 -1.5203e-05
1:197361571 A G 0.649425 -1.4398e-05
1:197376813 A G 0.071080 -4.6676e-06
1:197394947 G T 0.051200 3.0468e-05
1:197415455 G T 0.079552 -2.5919e-05
1:197420724 G A 0.038943 2.4043e-06
1:197428429 C T 0.133267 2.3836e-05
1:197431246 C T 0.040342 6.9084e-05
1:197438606 T G 0.681182 3.3074e-05
1:197445879 C T 0.067520 1.4584e-05
1:197449902 A G 0.093116 -9.1425e-07
1:197465128 G A 0.064261 -5.8694e-06
1:197468341 A G 0.051716 1.0532e-05
1:197472070 A G 0.880421 2.9348e-05
1:197474654 A G 0.289287 -1.1565e-05
1:197477879 C T 0.042501 2.1316e-05
1:197480986 T C 0.213134 -2.2594e-05
1:197482265 G A 1.096255 1.7365e-05
1:197499003 T C 0.048590 1.0014e-05
1:197505460 T C 0.075423 2.3399e-05
1:197508901 A G 1.556065 -2.5460e-05
1:197512404 C T 0.469418 -5.3496e-06
1:197512851 T G 0.055786 1.3336e-05
1:197512914 T C 0.109332 2.3853e-05
1:197555860 G A 0.469067 -5.9492e-06
1:197570517 A G 0.029839 -2.0169e-05
1:197585077 C T 0.049807 -2.6662e-05
1:197589088 A G 0.085693 5.2853e-06
1:197607538 T C 0.043546 -9.7654e-06
1:197618445 C T 0.033400 1.2137e-05
1:197652602 C T 1.579357 -2.4970e-06
1:197661576 C T 0.041047 -3.4267e-06
1:197683734 C A 0.191718 -2.0080e-05
1:197693266 T C 0.173025 -8.9021e-06
1:197695451 C T 0.052628 6.5332e-06
1:197727642 G A 0.645579 -3.8198e-05
1:197743274 C T 0.047295 2.4508e-06
1:197775931 G A 0.406773 1.2725e-05
1:197780168 T C 0.028294 -6.7939e-06
1:197781198 T C 0.412395 -2.6931e-05
1:197782332 G A 0.028625 2.7330e-05
1:197785420 G A 0.368489 -3.1110e-05
1:197793482 C T 0.059162 6.2918e-05
1:197793998 A G 0.076653 4.5596e-06
1:197812669 A G 1.622163 4.1835e-05
1:197828609 T C 0.044802 2.1240e-05
1:197830838 C T 0.198674 -5.7530e-06
1:197832749 T C 0.060106 9.9994e-06
1:197839402 T G 0.033630 -4.3340e-05
1:197842458 T C 1.000354 -7.6163e-06
1:197865112 C A 0.054777 -6.1545e-06
1:197877103 G A 1.003729 2.3723e-05
1:197878087 T C 0.029858 8.5243e-06
1:197880773 A G 1.102529 -3.4609e-05
1:197887266 T C 0.068675 3.1137e-05
1:197887584 G A 0.058019 5.1670e-05
1:197888308 A G 0.073696 -2.8803e-05
1:197897189 G A 0.079727 -1.1055e-05
1:197897263 C T 0.380180 3.0069e-05
1:197910120 G T 0.434545 2.7575e-05
1:197910455 T C 0.100640 3.3193e-06
1:197912090 A G 0.159763 -5.8459e-05
1:197912389 G A 1.064105 -1.4705e-04
1:197913101 T C 0.824057 6.3001e-05
1:197913768 C T 0.050736 5.8497e-06
1:197916864 C T 0.085235 1.3792e-05
1:197924770 A G 0.042488 -1.9521e-05
1:197927517 A C 0.144813 -1.3662e-05
1:197938330 T C 1.131118 3.9152e-05
1:197939323 T A 0.408075 -2.7263e-05
1:197953742 G C 0.060716 1.7740e-05
1:197956286 T C 0.135747 -1.7616e-05
1:197956976 T C 0.044669 4.4031e-05
1:197958740 C T 0.755992 1.0435e-05
1:197958900 C T 0.031290 1.4538e-05
1:197963452 A G 0.048496 -1.9087e-05
1:197964326 T C 0.034347 2.0505e-05
1:197966145 G A 0.160380 4.1181e-05
1:197966796 T C 0.077062 -2.6392e-05
1:197968590 A G 1.521604 3.7166e-05
1:197970853 G A 0.025022 1.9989e-05
1:197975734 C A 0.139272 2.4176e-05
1:197982554 T C 1.600935 1.7155e-05
1:197986686 T C 1.077997 -1.9074e-05
1:197988207 C T 0.122757 -2.2931e-07
1:197992373 T C 1.104899 -1.6246e-05
1:197994392 G T 0.045438 2.0045e-05
1:197999908 G A 0.266778 3.6465e-05
1:198001491 C T 0.026418 3.2085e-06
1:198003546 T C 0.081052 5.5771e-05
1:198011890 A G 0.077936 3.2537e-05
1:198013635 T C 1.042089 -2.1187e-05
1:198022138 T C 1.618239 1.7895e-05
1:198040234 A G 0.037113 9.3115e-07
1:198040978 T C 0.283364 1.9228e-05
1:198049020 C T 0.344418 8.7329e-06
1:198050729 G T 0.050723 5.9921e-05
1:198063771 T C 0.134257 1.8706e-05
1:198067358 A C 0.033143 4.4863e-05
1:198076012 T C 0.404751 6.5883e-05
1:198083107 A G 0.142859 -3.0843e-05
1:198087973 G C 0.191130 4.6121e-05
1:198088979 A G 0.964731 -1.9577e-05
1:198097051 T C 1.343613 -1.7737e-05
1:198099838 T C 0.165385 -3.5823e-06
1:198117538 T C 0.276346 -1.3699e-05
1:198128084 A G 0.025171 -3.9383e-07
1:198145878 T C 0.713695 5.4070e-05
1:198152431 G A 0.173645 -5.5953e-06
1:198152998 C A 0.035165 6.9160e-06
1:198166108 G C 0.216497 1.1495e-05
1:198176860 G T 0.171104 -5.3414e-06
1:198185193 T C 0.058688 -1.9674e-05
1:198201062 G T 0.451111 1.1822e-04
1:198201701 T G 0.034643 9.5188e-06
1:198210570 A G 1.372088 -6.9434e-05
1:198211443 A G 0.026100 8.9272e-06
1:198217330 A G 0.082817 -5.3630e-06
1:198225478 A G 0.102915 -1.0409e-05
1:198237879 T C 0.208395 8.3181e-05
1:198247229 A C 0.057597 3.6522e-06
1:198254389 T C 0.242557 2.7029e-05
1:198276799 T C 0.411519 3.6146e-05
1:198285175 G A 0.072960 5.9520e-05
1:198286840 C T 0.660879 7.2078e-05
1:198299057 A G 0.270423 6.0578e-05
1:198299549 C G 0.076666 -4.0058e-05
1:198302489 C T 0.145689 7.7712e-06
1:198320168 A G 0.050658 1.9019e-05
1:198323377 C T 0.251194 4.8430e-05
1:198336607 T C 0.155777 -2.0307e-05
1:198356345 A G 0.029612 1.2993e-05
1:198370682 G C 0.045276 9.2533e-07
1:198370859 T G 0.054153 1.0538e-05
1:198377460 T C 0.552952 5.9365e-05
1:198387751 T C 0.053361 4.6670e-05
1:198387752 A G 0.120352 5.6894e-05
1:198406354 G A 0.034941 -1.8116e-06
1:198406402 C T 0.060723 -1.7377e-05
1:198412006 A C 0.279044 -1.6161e-06
1:198433606 G A 0.951540 -1.7279e-05
1:198434064 A C 0.076767 -1.1580e-05
1:198438537 G A 0.201806 2.1132e-06
1:198442457 G A 0.069552 1.4592e-05
1:198458658 A G 0.061625 -1.3143e-05
1:198474867 C G 0.073193 1.1113e-05
1:198483954 T C 0.042803 4.3534e-05
1:198490350 T C 0.110391 2.3145e-05
1:198496756 G A 0.143173 -1.7595e-06
1:198501796 C T 0.568295 -1.0737e-05
1:198501934 G A 0.106349 -1.5045e-05
1:198505830 T C 0.060898 1.9156e-05
1:198510790 T C 0.059188 5.4612e-06
1:198513946 G A 0.458509 5.9139e-05
1:198515714 C A 0.069165 9.2923e-06
1:198518958 C A 0.071876 1.9599e-05
1:198519142 C T 0.147964 4.5779e-05
1:198520920 G A 0.027349 -9.2819e-06
1:198538502 A C 0.061804 2.8773e-05
1:198541652 C T 1.221794 2.4471e-05
1:198543996 C T 0.437589 2.2092e-05
1:198547818 C T 0.597125 1.9638e-05
1:198557610 A G 0.123526 -8.6717e-07
1:198567830 G A 1.886159 -4.1214e-05
1:198568798 G A 0.041095 6.1817e-05
1:198572333 T C 0.020796 -1.4630e-05
1:198572649 A G 0.121495 -4.9553e-05
1:198574863 A G 0.217821 -1.1725e-05
1:198577263 G A 0.036811 -2.0399e-05
1:198582088 T C 0.089325 1.7962e-05
1:198589459 T C 0.034591 2.3965e-05
1:198590454 C A 0.134056 -8.4267e-06
1:198598663 A G 0.235199 2.5805e-05
1:198598829 C T 0.185113 3.1969e-05
1:198600231 A G 0.095447 5.9240e-05
1:198601148 G A 0.047275 5.7648e-07
1:198605878 T C 0.034734 2.5599e-05
1:198613504 C A 0.059425 1.9313e-05
1:198627652 A G 0.682834 -7.3271e-05
1:198630882 G T 0.033951 1.4296e-06
1:198633691 C T 0.098550 6.3365e-05
1:198635853 G T 0.033607 1.2269e-05
1:198645051 A G 0.200232 2.0297e-05
1:198645459 T C 0.054656 -1.5557e-05
1:198658856 T C 0.154761 2.5552e-05
1:198668761 C G 0.032773 2.4537e-05
1:198675683 C T 0.067224 -2.1633e-05
1:198676063 C A 0.037837 5.3781e-06
1:198680254 A G 0.058977 -2.1298e-05
1:198686614 C T 0.028833 2.3630e-05
1:198695546 C G 1.293734 2.2496e-05
1:198700442 A G 0.257352 1.8936e-05
1:198714895 T C 0.257904 2.1432e-05
1:198733214 T C 0.058513 2.0264e-05
1:198737907 G A 1.972589 2.9958e-05
1:198745000 T C 0.031004 1.2544e-05
1:198745722 C A 0.241506 7.4963e-06
1:198746650 C T 0.058603 2.9893e-08
1:198758216 G A 0.073291 -2.5949e-05
1:198766881 T C 1.198976 1.7326e-05
1:198768617 G A 0.028917 1.7063e-05
1:198769899 A G 0.547866 5.0987e-05
1:198779234 C T 0.260857 3.4715e-05
1:198784714 C T 0.072684 -1.2067e-05
1:198795389 T C 1.031695 3.2144e-05
1:198806659 T G 0.245479 7.5704e-06
1:198810628 T C 0.138912 -2.4900e-05
1:198816209 C G 0.125234 -5.4555e-05
1:198822345 A C 0.181046 3.1053e-05
1:198824509 T C 0.026577 1.2845e-05
1:198825746 T C 1.821359 -7.9511e-06
1:198833047 T C 0.143044 2.4226e-06
1:198835658 A G 0.035539 1.5390e-05
1:198848834 A G 0.152706 2.4461e-05
1:198869514 C T 1.268638 1.5263e-05
1:198876258 C T 0.368434 -3.4942e-05
1:198889074 C T 0.385146 -6.7374e-06
1:198889086 C T 0.046905 1.6098e-05
1:198892129 C T 0.089536 -3.7245e-05
1:198912551 T C 0.103344 -3.6395e-06
1:198914427 A G 1.506404 -6.6986e-05
1:198917448 C T 0.039498 2.9199e-05
1:198918084 T C 0.040605 -5.7224e-06
1:198959525 A G 0.067270 -9.6543e-06
1:198974065 G A 0.054468 5.4551e-05
1:198974904 T C 1.515242 -7.7541e-05
1:198996308 C T 0.449969 -8.0203e-06
1:199012985 T C 0.062784 -8.7532e-06
1:199013542 A C 0.029443 9.3739e-06
1:199019342 T A 0.449745 3.1825e-05
1:199027228 T C 0.038622 -6.6581e-06
1:199038043 C T 0.339377 2.4851e-05
1:199068218 G C 0.261331 3.3131e-05
1:199070327 T C 0.038035 2.2697e-05
1:199087871 T G 0.046380 -2.9399e-05
1:199092693 C T 0.059496 1.5062e-05
1:199093884 C T 0.069977 3.6445e-05
1:199098166 A C 0.049249 2.2088e-05
1:199102610 T C 0.966811 6.3005e-05
1:199114140 A C 0.045234 3.7822e-06
1:199119573 C T 0.613610 -1.4669e-05
1:199122765 T C 0.877084 -9.4158e-06
1:199126631 G A 1.155014 4.2890e-06
1:199132779 T G 0.037765 2.5507e-06
1:199132983 T C 0.030803 -1.7036e-05
1:199134034 G A 0.199070 -6.9757e-06
1:199134820 C T 0.035454 3.1835e-06
1:199150453 T C 0.607985 -9.6079e-06
1:199164909 A G 0.049148 -8.3039e-06
1:199169102 T C 0.064741 -4.7305e-05
1:199192368 T C 0.080049 2.4253e-05
1:199193075 C T 0.104496 1.5533e-05
1:199195892 C T 0.427910 5.7585e-05
1:199201296 A G 0.062135 3.2511e-05
1:199213107 A C 0.058129 1.5870e-05
1:199218108 C T 0.024529 1.1450e-05
1:199219576 G A 0.108414 -1.5110e-05
1:199227721 C T 0.063829 1.4960e-05
1:199229628 G A 1.790388 -3.8830e-06
1:199233239 T C 0.208135 -3.7518e-05
1:199240320 A G 0.103928 1.3493e-05
1:199240424 C T 0.363016 -2.6158e-06
1:199243829 C T 0.571561 1.8308e-05
1:199244383 T C 0.032887 2.3250e-06
1:199247142 A G 0.421604 4.5742e-05
1:199248661 G A 0.692231 1.1488e-05
1:199257785 C A 1.130356 4.8178e-05
1:199265717 T C 0.027271 -1.9844e-05
1:199265747 A G 0.574294 -1.4148e-05
1:199266874 G A 0.435220 2.1184e-05
1:199268740 G A 0.339883 -3.6152e-05
1:199270369 T C 0.325241 2.6116e-05
1:199273011 A G 0.142949 -8.4368e-05
1:199281617 T C 0.106437 -1.0856e-05
1:199286231 G A 0.528112 -1.6841e-05
1:199287233 C T 0.047224 -2.3152e-05
1:199292238 G A 0.057062 -1.1825e-05
1:199299739 C T 0.155228 -9.9742e-05
1:199312525 A C 0.908172 -5.0837e-05
1:199317643 A G 0.034295 4.2576e-05
1:199320785 C A 0.680562 2.6245e-05
1:199323826 T A 0.050317 -4.1987e-05
1:199327251 G C 0.047571 -6.5315e-05
1:199328942 T C 0.132349 3.4081e-06
1:199340829 T G 0.236416 5.9342e-05
1:199347592 A G 0.020556 2.8642e-05
1:199350042 T C 0.035500 6.5290e-06
1:199350257 G A 0.025882 -1.6594e-05
1:199362737 A G 0.159617 9.1457e-06
1:199369533 A C 0.346401 2.0412e-05
1:199375865 C T 0.106044 -3.9216e-05
1:199377114 T C 0.710859 7.0452e-05
1:199383678 G A 1.259699 4.5098e-05
1:199391505 C T 0.043562 9.8218e-06
1:199407133 C T 0.032896 -2.7104e-05
1:199407277 C A 0.036554 -4.2284e-06
1:199419227 T G 0.057938 2.7181e-05
1:199420499 G C 0.066478 4.5330e-05
1:199428381 G A 0.351422 -6.4814e-05
1:199443634 A G 0.053326 7.3738e-06
1:199448482 G A 0.033724 -1.2411e-05
1:199449373 C T 0.023279 -4.0069e-05
1:199449610 A G 0.599786 3.4419e-05
1:199451256 A G 0.020744 -6.6852e-06
1:199452656 T C 0.079714 3.5511e-05
1:199456050 G A 0.023052 -2.1317e-06
1:199460300 C T 0.168676 -1.2816e-04
1:199463156 A G 0.237030 1.3566e-04
1:199469217 A G 0.030099 5.2125e-05
1:199470036 C T 0.125704 -1.2158e-05
1:199470684 G A 0.072768 3.5370e-05
1:199479614 T C 1.091967 -2.6060e-05
1:199481478 G T 0.729087 -1.7998e-05
1:199485155 T C 0.045610 1.2226e-05
1:199486821 C T 0.328429 9.2816e-07
1:199487284 C T 0.071460 -1.5236e-06
1:199491808 T G 0.144796 -7.5371e-06
1:199504062 A G 0.099413 -2.1131e-05
1:199506475 C T 0.114136 -4.6837e-05
1:199516164 C T 0.075232 6.3664e-05
1:199529535 A C 0.394303 -2.5611e-05
1:199539269 T G 0.159471 -1.8937e-05
1:199539861 T C 0.022348 6.1594e-05
1:199542956 C A 1.209148 -4.4339e-05
1:199545339 T G 0.070509 -2.1131e-06
1:199545344 C T 0.136195 -3.0233e-05
1:199547225 C A 0.315040 8.5975e-06
1:199552645 T C 1.522507 -4.3849e-05
1:199554886 C T 0.114649 -7.0121e-05
1:199555717 C T 0.033451 -3.1667e-05
1:199558418 T C 0.052044 -3.5192e-05
1:199563761 T C 0.623393 1.0068e-05
1:199581581 G A 0.666809 2.3522e-05
1:199581632 T C 0.021932 -1.6881e-05
1:199581902 C A 0.057055 -2.6050e-05
1:199588458 T C 0.812959 -3.5897e-05
1:199593347 C T 0.150071 -3.4066e-05
1:199598535 A G 0.327858 -2.9861e-05
1:199628071 C T 0.319220 1.7060e-05
1:199630263 C G 0.057399 -2.2367e-06
1:199637202 C T 0.100442 -8.5178e-05
1:199659661 T C 0.342230 3.3836e-05
1:199659779 G A 0.100676 -2.0010e-05
1:199664554 T C 0.126272 6.4624e-06
1:199689355 G A 0.970518 4.8766e-05
1:199690977 G C 0.122660 -4.0188e-05
1:199691414 T C 0.595762 1.1943e-05
1:199691458 T C 1.104444 5.2539e-05
1:199695619 T C 0.100669 -1.5521e-05
1:199707512 G A 0.302537 2.2840e-06
1:199726114 C T 1.055721 2.7241e-05
1:199762778 C T 0.037314 3.4299e-05
1:199765359 C T 0.241493 -4.3474e-06
1:199785082 T G 0.076920 -6.3534e-06
1:199786008 G T 0.124903 -1.2472e-05
1:199787465 A G 0.105168 2.1282e-05
1:199787741 A C 0.244547 -1.4937e-05
1:199790140 A G 0.899363 3.7798e-07
1:199801036 A G 0.043595 2.7730e-05
1:199801302 A G 0.064290 -1.1774e-06
1:199829791 T C 0.029871 3.7578e-06
1:199836987 C T 0.190449 -2.4355e-05
1:199846300 G C 0.091539 1.7795e-05
1:199849551 C T 0.159808 -3.8464e-05
1:199866467 C T 0.068867 -3.3365e-05
1:199877026 A G 0.979957 5.8277e-06
1:199880479 T C 0.052621 6.3593e-06
1:199903646 C T 0.077546 5.5467e-06
1:199911423 A G 0.102308 3.9811e-06
1:199914051 C G 0.273117 3.2008e-05
1:199926077 C T 0.095103 -9.3280e-06
1:199943572 A C 0.069360 -2.6645e-05
1:199945630 G A 1.256979 -1.2723e-05
1:199947887 T C 0.055695 -6.7015e-07
1:199952893 C T 0.087381 -2.8065e-05
1:199966662 G A 0.156199 1.2566e-05
1:199971261 A G 1.714001 1.2065e-05
1:199980772 C T 0.201709 -3.8941e-05
1:200005245 A G 0.059960 1.7764e-05
1:200005611 G A 0.034549 8.5013e-06
1:200007432 G A 0.459044 2.7230e-05
1:200015730 G A 0.067789 3.8725e-05
1:200016146 C T 0.649525 6.7908e-06
1:200017002 T C 0.109034 1.3586e-05
1:200020261 T C 0.176563 -1.3853e-06
1:200020780 G T 0.064501 -2.4721e-05
1:200022667 A G 0.380619 -3.3510e-06
1:200023663 C T 0.039375 1.4473e-05
1:200028431 T C 0.230025 -2.7626e-05
1:200031873 G A 0.123228 -8.9497e-07
1:200034969 G A 0.531351 -4.8519e-06
1:200044988 C A 0.038369 -3.3228e-05
1:200052623 T G 0.060866 5.4678e-05
1:200053219 T C 0.948956 -1.0255e-06
1:200056504 G C 0.165690 3.2581e-05
1:200059397 T C 0.114578 1.1611e-05
1:200061056 T C 1.160389 1.2239e-05
1:200062389 A G 0.458294 4.7652e-06
1:200065617 G A 0.874205 -2.4689e-05
1:200066197 C T 0.033237 -2.4693e-05
1:200067845 T G 1.709908 -7.8566e-07
1:200084893 A G 0.886854 1.9322e-07
1:200085792 A G 0.167916 -6.9834e-06
1:200089872 T C 0.868856 -2.7896e-06
1:200098584 T C 0.085881 3.8402e-06
1:200101433 T C 1.024649 2.2731e-05
1:200101481 A G 1.688157 -2.4863e-05
1:200104995 C T 0.643277 -5.0867e-05
1:200113077 A G 1.293867 3.1004e-05
1:200117926 C T 0.020329 3.3262e-06
1:200118131 A C 0.027911 -1.2143e-05
1:200126078 C T 0.030757 -1.1422e-05
1:200126127 G A 0.099339 1.5618e-06
1:200131235 T C 0.230616 2.8885e-05
1:200136068 A G 0.526778 2.5364e-06
1:200136760 C G 0.107963 -3.6481e-07
1:200138774 C T 0.238773 2.2996e-05
1:200139864 A G 0.760507 -3.7359e-05
1:200142304 G A 0.046055 -1.4886e-05
1:200145506 A G 0.266109 -4.5417e-05
1:200146403 C T 0.136474 -2.0486e-05
1:200147649 C T 1.394838 3.1205e-05
1:200149495 G C 0.152969 -1.1821e-05
1:200152167 G A 0.709499 -4.5852e-05
1:200152323 A G 0.029170 5.5368e-06
1:200161148 C T 0.768388 -1.8588e-05
1:200161458 T C 0.171756 -2.0292e-05
1:200161964 A G 0.450683 -1.3171e-05
1:200162783 A G 0.226734 3.1676e-05
1:200164518 G A 0.076812 4.5429e-05
1:200165884 T C 0.430117 -1.7863e-05
1:200171437 G T 0.086287 2.1827e-05
1:200176152 C T 0.699193 -4.2763e-05
1:200177620 A G 0.059746 -2.0784e-06
1:200182834 G A 0.701303 -3.6518e-05
1:200192690 T C 0.082457 1.9722e-05
1:200192730 G A 0.045653 1.4817e-05
1:200197538 G A 1.017748 1.2112e-05
1:200205826 T C 1.404358 2.5704e-05
1:200213790 A G 0.343584 7.1441e-06
1:200227941 C T 0.031585 -1.9982e-05
1:200233628 T C 0.046581 2.5627e-05
1:200239446 T C 0.083100 -2.2332e-05
1:200244796 C T 0.063294 -4.4003e-07
1:200246944 A G 0.241590 -1.2569e-05
1:200251210 T C 0.048337 1.5519e-05
1:200263154 G A 1.567364 1.2035e-06
1:200272845 G A 0.195999 4.6006e-06
1:200278260 T G 0.054916 3.6964e-06
1:200281227 T G 1.353626 1.7017e-05
1:200300299 A G 1.358170 -2.9048e-06
1:200303492 T C 1.466649 -8.9851e-06
1:200304353 C T 0.579081 -2.1259e-05
1:200322948 C T 0.054387 -1.1559e-05
1:200358114 C G 0.381654 -1.6929e-05
1:200364891 C T 0.096359 -1.3664e-04
1:200367088 G A 0.752490 3.1023e-05
1:200376695 T C 0.090000 1.8072e-05
1:200387206 C T 1.916449 3.1254e-06
1:200390000 A C 0.085674 3.3063e-05
1:200403095 C T 0.774990 -2.4519e-05
1:200406038 C T 0.066030 -9.9276e-06
1:200436428 G A 0.187875 -6.8870e-07
1:200441091 G A 0.081918 -3.9123e-05
1:200447344 G T 0.195600 -1.0581e-06
1:200447395 T C 1.201627 -2.1404e-05
1:200450304 T C 0.056367 -2.8862e-05
1:200452498 A G 1.103058 -2.6099e-05
1:200455896 A G 0.027060 2.0038e-05
1:200464803 T C 1.295568 -3.2551e-05
1:200466223 C T 0.443808 2.4277e-08
1:200466405 C T 0.045539 -7.0581e-06
1:200467316 A G 0.827202 7.1712e-05
1:200467395 G A 1.357119 2.0780e-05
1:200468045 C T 0.223605 2.0163e-05
1:200469505 C T 0.335245 2.2855e-06
1:200470069 G A 0.453890 1.3699e-05
1:200471464 A C 1.750493 1.3810e-05
1:200475185 G A 0.164236 1.6796e-05
1:200476218 C T 0.071788 -5.2424e-05
1:200476655 C T 0.064780 -1.1845e-05
1:200478352 C T 0.187609 -2.0247e-05
1:200480707 C T 0.065975 -2.3574e-05
1:200481820 C T 0.851322 -2.1910e-05
1:200500617 G A 0.220768 -1.7234e-05
1:200500655 T C 0.150577 -1.6647e-05
1:200500707 G A 1.122611 7.0619e-06
1:200505802 G T 0.022312 1.7284e-05
1:200511522 T G 0.092341 -3.0029e-05
1:200514008 G A 1.953101 -1.7477e-05
1:200518341 A G 0.274883 5.2732e-05
1:200520021 A G 1.524986 -1.1419e-05
1:200522566 C G 0.829669 -4.4109e-05
1:200537851 C T 0.042588 -2.3446e-05
1:200554691 C T 0.200297 9.0231e-06
1:200557187 G T 0.054488 -2.4780e-05
1:200558784 A G 0.082282 8.3955e-06
1:200560516 A G 1.227399 -6.1940e-05
1:200563971 G A 0.158776 -2.7709e-05
1:200570660 C T 0.819795 -4.5459e-05
1:200577276 A C 0.048142 1.8342e-05
1:200581953 A C 1.928141 3.0000e-05
1:200589171 T G 1.926748 3.0991e-05
1:200595128 A C 0.055728 -3.1031e-05
1:200595273 A G 0.882511 -3.0593e-05
1:200596981 G A 0.072655 -1.0506e-05
1:200597650 T C 1.191374 -5.4706e-05
1:200599126 T C 0.036532 -1.9064e-05
1:200601229 C T 0.029732 1.4680e-05
1:200635560 C T 0.102471 -4.9134e-06
1:200635617 A G 0.211050 4.7105e-05
1:200645919 C T 0.072018 -1.0308e-05
1:200646073 T C 0.944542 -3.1412e-05
1:200650239 C G 0.842477 4.1942e-05
1:200650468 C T 1.859248 8.8428e-06
1:200653982 T G 0.050950 8.7847e-07
1:200659854 G T 0.964526 4.4180e-05
1:200662374 T C 0.272873 -8.0736e-06
1:200662525 A G 0.800518 -2.1592e-05
1:200664589 G A 1.760838 2.6081e-05
1:200666739 T C 1.944883 1.9282e-05
1:200672906 T G 1.131988 -7.7095e-06
1:200676448 T G 0.271325 1.2012e-06
1:200680082 G T 0.049427 -5.7578e-06
1:200684877 T C 0.045666 8.7386e-07
1:200694973 A G 1.169718 1.9959e-05
1:200696085 A G 0.023263 -1.9856e-05
1:200701271 A T 0.025042 -4.5924e-06
1:200709130 T C 0.037593 -7.8320e-06
1:200709425 T C 0.077751 4.6004e-06
1:200739465 G C 0.036866 -2.9120e-05
1:200749827 A G 0.137383 1.2852e-05
1:200772175 C T 0.800008 3.3943e-06
1:200780333 C T 0.243836 1.9274e-05
1:200795233 A G 0.054760 -2.5303e-05
1:200801935 G A 0.027830 5.5850e-06
1:200815734 A C 0.076887 6.7242e-07
1:200818980 G C 0.021377 -1.1507e-05
1:200822372 C G 0.032857 2.0473e-05
1:200826587 G A 0.034724 -1.3240e-05
1:200826769 G A 0.245748 1.8174e-05
1:200832537 A G 0.130063 -4.6127e-05
1:200847224 T C 0.104610 1.2170e-05
1:200852790 A G 0.323437 1.5683e-05
1:200853503 A G 0.815040 6.3355e-06
1:200858315 G T 1.010169 1.4960e-05
1:200861595 T C 1.819172 3.6549e-05
1:200863451 A G 0.810145 -1.6886e-05
1:200863772 T C 0.881261 9.6364e-06
1:200864982 T C 0.736640 8.4830e-07
1:200867552 T C 0.071165 6.5564e-06
1:200867572 A T 0.022864 -1.0254e-05
1:200877562 A C 0.592795 8.3023e-06
1:200878026 T A 0.029618 -3.7942e-06
1:200881595 A G 0.589065 3.5055e-06
1:200881940 C T 1.637315 -8.6723e-06
1:200892137 C T 1.269215 9.4538e-06
1:200896708 T C 0.233761 1.1458e-05
1:200901543 A G 0.031871 2.2440e-05
1:200902033 C A 0.092276 -1.8902e-05
1:200903490 C T 0.020374 1.6894e-05
1:200906473 A G 0.451812 -6.8022e-06
1:200916660 A G 0.075452 -1.6312e-05
1:200928907 T C 0.100403 8.5019e-07
1:200929375 T C 1.959051 1.1323e-05
1:200930005 C T 0.369076 1.4767e-05
1:200935866 C T 0.619128 -3.8588e-06
1:200951307 A G 0.352539 -2.1839e-05
1:200955885 G T 0.033510 -1.0645e-05
1:200957412 A G 0.038768 -8.2703e-07
1:200959302 A G 0.350578 8.5169e-06
1:200964109 T C 0.113656 -1.2858e-05
1:200971049 A G 0.179024 8.2621e-07
1:200978027 A G 0.042881 1.2025e-05
1:200978379 C G 0.054679 -4.5137e-06
1:200990617 T C 0.131346 -7.6618e-06
1:200990759 C T 0.248569 7.4935e-06
1:200991752 C T 0.087683 4.5457e-06
1:201001698 C T 1.787833 7.6751e-06
1:201009182 G A 0.254655 -2.3775e-06
1:201012484 T C 0.093454 -4.9447e-06
1:201016296 A G 0.237166 4.0899e-05
1:201024586 T C 0.020971 -3.7366e-06
1:201025682 A C 0.904888 4.9224e-06
1:201029187 T C 0.066767 3.6484e-06
1:201029939 C T 0.029693 -3.6648e-10
1:201034536 C T 0.130408 1.6209e-05
1:201036936 A G 0.100423 9.1353e-06
1:201037069 C T 1.184071 4.1086e-06
1:201037712 C G 0.339948 -1.9848e-06
1:201038501 C T 0.051641 -4.1987e-06
1:201041364 A G 0.790336 -2.7055e-05
1:201041480 G A 1.555153 2.5100e-05
1:201044344 T C 0.759913 5.9779e-05
1:201047774 T C 0.449252 2.9943e-06
1:201050568 G A 0.093866 1.4549e-05
1:201051032 T C 0.874701 -3.4321e-05
1:201052310 T A 0.781910 -5.1925e-05
1:201059830 A G 0.206973 -2.2231e-05
1:201066284 G A 1.928449 -1.1040e-05
1:201066880 A G 0.728321 -1.7347e-05
1:201066983 C T 0.301654 -3.9334e-06
1:201068696 A G 0.193562 -1.3973e-05
1:201073555 C T 0.249821 -4.6327e-05
1:201073691 T C 0.311878 -1.5119e-05
1:201074927 C T 0.799742 -2.1768e-05
1:201076769 T G 0.076403 6.5953e-06
1:201076860 T C 0.057318 1.2391e-05
1:201077667 G A 0.763529 -2.0089e-05
1:201079344 C G 0.111715 1.6275e-05
1:201085420 A G 0.507196 3.8071e-05
1:201085521 T C 0.802602 -1.3029e-05
1:201085996 G A 0.199125 5.5564e-05
1:201091572 T C 0.076352 1.2533e-05
1:201093883 G A 0.287269 -8.9370e-05
1:201096710 A G 0.205227 2.0880e-05
1:201098071 A G 0.035480 1.0211e-05
1:201103404 T C 0.537554 5.8866e-05
1:201103982 T C 0.069591 6.1359e-06
1:201104589 G A 0.973751 8.4523e-05
1:201108447 C A 0.057568 4.4184e-05
1:201108503 A G 0.230937 -1.8896e-05
1:201108859 A G 0.049716 7.1358e-06
1:201117268 A G 1.526986 -3.9768e-05
1:201117812 C T 0.218847 -1.7457e-05
1:201120062 G A 1.902297 -5.2099e-05
1:201124410 T C 0.887256 2.6074e-06
1:201125326 C T 0.756920 1.9303e-05
1:201125945 G A 0.022808 -6.1280e-06
1:201130814 G T 1.763483 3.7456e-07
1:201139317 T G 0.958333 4.8167e-05
1:201141285 A C 0.091737 -4.7982e-05
1:201142674 A G 0.024577 -3.2726e-05
1:201144538 A G 0.136503 -6.5847e-07
1:201146593 C G 0.023922 -7.5363e-07
1:201146810 T G 0.237474 -4.5789e-06
1:201148020 A G 1.320934 1.7766e-05
1:201157847 T C 0.247040 -8.1053e-06
1:201159461 C T 0.690244 1.4962e-05
1:201160137 G A 0.044043 -2.7526e-05
1:201160496 C G 1.613305 2.3638e-05
1:201166124 C T 0.812414 1.7156e-05
1:201166383 A G 1.114152 1.4229e-05
1:201166992 G C 0.726698 3.7389e-06
1:201168589 C T 0.241055 2.7017e-06
1:201168803 T G 0.079812 -1.1457e-05
1:201170571 G A 0.666154 1.3578e-06
1:201170772 G A 1.857025 2.7803e-05
1:201171283 T C 1.161243 -3.3162e-06
1:201174215 A C 0.121511 2.2256e-05
1:201175274 G A 0.936580 3.4219e-06
1:201175715 T G 1.437395 -2.9262e-05
1:201175768 C G 0.080656 8.6696e-06
1:201181217 G A 0.697960 -1.0361e-06
1:201182609 A G 0.029868 -2.1221e-05
1:201182693 A G 0.033072 -2.3259e-05
1:201183424 A G 0.122153 1.1733e-05
1:201185752 A G 0.032608 -2.6713e-05
1:201187954 T C 1.771296 1.3930e-05
1:201188328 A G 0.021182 -2.1691e-06
1:201191065 T C 0.032887 -3.7184e-06
1:201192884 T G 0.179069 -1.0281e-05
1:201193225 C G 0.047256 2.7142e-05
1:201193613 T C 0.025879 -2.7493e-05
1:201195119 T C 1.373130 2.9724e-05
1:201196994 A T 1.088410 -1.9317e-05
1:201197781 T C 0.692234 2.4510e-05
1:201198425 T C 0.335885 6.5759e-06
1:201214003 G T 1.781692 4.9817e-06
1:201215259 A C 0.035269 5.2792e-06
1:201217556 A G 0.240610 -1.2637e-05
1:201218256 A C 1.541754 1.3805e-05
1:201221178 A G 0.846992 -7.0330e-06
1:201223608 C A 0.351948 3.5232e-05
1:201229470 G T 0.041391 5.1896e-06
1:201235047 C T 0.580740 1.7040e-05
1:201236141 A G 0.297973 -2.7712e-06
1:201247121 G A 0.145118 8.0252e-06
1:201248200 A G 1.747387 -6.4581e-06
1:201250108 A G 1.959950 -3.3438e-06
1:201252866 T C 0.167877 3.0662e-05
1:201253656 A G 0.159987 -8.3270e-07
1:201255199 C T 1.610715 -1.4551e-05
1:201260084 C T 0.026307 1.3950e-05
1:201262432 T C 0.545029 -1.9533e-05
1:201264241 C A 1.757287 -5.0047e-05
1:201264902 T C 1.207489 -7.9729e-06
1:201267462 A G 1.890486 -2.5209e-05
1:201279340 T C 0.097901 -3.7147e-06
1:201280945 T C 1.284198 -1.3704e-05
1:201280956 T C 0.435986 3.6984e-05
1:201282573 G A 0.108589 2.5355e-05
1:201286204 T C 0.043160 -1.5966e-05
1:201288955 A G 0.435051 3.6102e-05
1:201288982 A C 0.040407 2.1970e-05
1:201294910 T C 0.030796 1.1974e-05
1:201297368 T C 0.130203 2.8432e-05
1:201298352 A G 1.587842 -1.2513e-06
1:201298668 C T 0.172350 -4.6317e-05
1:201313782 A C 0.072207 -2.5341e-05
1:201314624 G A 1.451082 -1.4498e-05
1:201315182 G A 0.130950 -5.9095e-05
1:201315520 T C 0.194905 3.7953e-06
1:201316765 A G 0.057675 -2.1867e-06
1:201322261 A G 0.214358 6.6302e-05
1:201328705 A G 0.063862 -3.2791e-05
1:201329173 A G 0.063566 -3.4967e-06
1:201330429 C T 0.028716 -3.2155e-06
1:201334382 A G 1.412898 -4.6375e-05
1:201336386 C T 1.629505 -1.0958e-06
1:201337838 T G 0.153440 -4.1306e-05
1:201340813 A G 0.182363 -3.8151e-05
1:201345352 G A 1.241736 -2.5374e-05
1:201345487 A G 0.396065 2.3714e-05
1:201347048 A G 0.096635 3.2930e-06
1:201347315 G A 1.822278 3.3245e-05
1:201348343 C T 0.472677 4.6515e-06
1:201348672 T C 0.065491 2.6900e-06
1:201350983 T C 0.052229 -2.6102e-05
1:201351421 A T 0.179361 8.8356e-05
1:201355522 C T 0.987812 2.8206e-05
1:201355653 T G 0.044049 2.6668e-06
1:201355669 C T 0.166835 -6.2608e-08
1:201355761 G A 0.044887 1.4692e-07
1:201355943 T C 0.983816 2.9274e-05
1:201358304 A C 0.226666 2.4770e-05
1:201364570 C A 0.874289 3.0436e-05
1:201365889 T C 0.548597 9.4628e-06
1:201369248 G A 1.219207 5.2420e-05
1:201369279 T C 1.136876 4.1320e-05
1:201372100 C T 0.023574 -1.9277e-06
1:201373844 A G 0.494356 -8.1057e-06
1:201373850 A G 0.040336 -8.4679e-06
1:201375751 C T 0.877386 -3.8262e-05
1:201376549 A G 0.058026 -8.0356e-06
1:201385061 C T 1.745193 -2.4569e-05
1:201385868 A G 0.379164 1.8631e-05
1:201386916 T C 0.072622 3.1026e-05
1:201390362 A G 0.056750 4.4381e-06
1:201391213 G A 0.200251 -3.4081e-05
1:201392063 A G 1.151083 1.0578e-06
1:201398228 T C 1.332736 6.8118e-06
1:201398875 T G 0.166758 1.8840e-05
1:201401617 C T 0.205889 6.8075e-05
1:201404890 A G 0.111676 1.0266e-06
1:201407782 T G 0.308457 3.6357e-05
1:201421082 G A 1.431409 7.0564e-07
1:201424159 T C 0.137853 1.4550e-05
1:201426937 G A 0.045052 -1.6446e-06
1:201429381 A G 1.096872 1.0365e-07
1:201429425 C T 1.103185 6.1415e-06
1:201430436 G A 1.437219 9.1100e-05
1:201430494 A G 0.131388 2.5065e-05
1:201437832 T C 0.127042 -4.0899e-05
1:201441734 G A 1.778690 1.6410e-05
1:201442587 T C 0.062771 5.2983e-05
1:201443635 T C 0.379784 -2.2611e-05
1:201452021 C T 0.039258 -2.4721e-06
1:201452105 C T 0.066874 2.1268e-05
1:201454385 A C 0.034776 1.7245e-05
1:201455278 C T 0.044111 1.3950e-05
1:201455685 G A 0.036606 -9.8668e-07
1:201456799 T G 1.281053 5.4653e-06
1:201457054 C A 1.694441 -1.9652e-05
1:201463192 A G 0.025697 -1.2733e-05
1:201464025 T C 0.692380 -5.6772e-06
1:201466057 G A 0.228990 -1.7897e-07
1:201472758 A G 0.048700 -1.9122e-05
1:201478276 T C 0.733213 -2.5698e-05
1:201485024 A G 0.173600 1.0967e-05
1:201485565 G A 0.133689 -1.7669e-06
1:201486045 T C 0.099494 -8.9841e-06
1:201494890 G A 1.185849 -8.1142e-06
1:201499578 T C 0.444133 1.4545e-05
1:201501967 C T 1.177884 -8.4868e-06
1:201509855 A G 0.062985 -9.2951e-06
1:201511247 A G 0.100997 7.3051e-06
1:201511769 G A 0.162067 4.6142e-06
1:201514133 A G 0.046415 -1.8518e-05
1:201517396 C T 0.041858 -1.2370e-05
1:201518022 T G 0.090705 -4.4754e-06
1:201521609 C T 1.080792 6.2903e-05
1:201521672 G T 0.247653 7.1591e-06
1:201523617 T C 0.088520 -2.3188e-06
1:201523953 G A 1.260961 4.4271e-05
1:201524064 A G 0.036814 2.7746e-05
1:201524412 A G 0.242272 -7.9327e-06
1:201524471 C T 1.052563 4.9271e-05
1:201525010 G A 0.038411 2.1125e-05
1:201527466 T G 0.175424 5.8569e-06
1:201529828 G T 0.027216 -2.3615e-05
1:201530119 C T 0.350143 3.7776e-06
1:201531853 T C 0.061664 8.3100e-06
1:201532170 G A 0.047473 -1.6497e-05
1:201536120 G A 0.084534 5.7414e-06
1:201537334 G A 0.556062 -2.0033e-05
1:201537457 C G 0.065540 -1.2023e-05
1:201540009 G A 0.036282 3.1190e-05
1:201540736 A G 0.059369 -5.4080e-06
1:201552441 T G 0.101844 -2.5298e-05
1:201554207 C G 0.108031 -5.3910e-05
1:201561252 A G 0.040992 -2.5883e-05
1:201563666 G A 0.512156 -5.2731e-05
1:201565327 A G 0.055822 -3.1682e-05
1:201567375 T G 0.034325 1.0267e-05
1:201572071 G A 1.584112 -1.7708e-05
1:201573977 T C 0.263288 -2.5592e-05
1:201578110 T G 0.040927 3.6806e-05
1:201578784 A G 0.076180 -2.6243e-06
1:201582281 C T 0.116217 8.2857e-06
1:201583143 G A 0.298603 -2.9172e-06
1:201583990 T C 0.137412 -2.2165e-05
1:201586129 C T 0.187696 -1.7803e-05
1:201587381 G C 1.647990 -4.1341e-05
1:201594665 C T 0.128129 -2.7843e-05
1:201598917 A G 0.040498 2.4681e-06
1:201598990 A G 0.278239 2.5934e-05
1:201599304 T C 0.171126 1.0575e-05
1:201606116 A G 1.620430 -1.8116e-05
1:201608057 G A 0.466445 3.1344e-05
1:201608813 A C 1.134536 -1.9194e-05
1:201622356 C T 0.494323 -5.0003e-06
1:201625823 A G 0.177073 -9.9037e-06
1:201627815 A G 0.154060 -7.9221e-06
1:201629249 T C 0.964341 3.8679e-07
1:201630461 G T 0.638334 -5.1165e-05
1:201634155 T C 0.056520 1.3151e-05
1:201636846 T C 0.076118 -2.2441e-05
1:201637983 A G 0.033198 1.4081e-05
1:201638600 G A 0.288807 -2.2771e-05
1:201640197 G A 0.049392 -5.5189e-06
1:201654790 T C 0.065478 -2.0427e-05
1:201654962 T G 1.681266 2.9976e-05
1:201658814 T C 0.116106 1.2108e-05
1:201665985 T C 0.074764 1.7952e-05
1:201670808 G A 0.881988 1.3712e-05
1:201674490 T C 0.688836 -8.8914e-06
1:201674542 C T 0.083587 -1.1968e-07
1:201674642 C T 0.095145 3.8003e-05
1:201685511 C G 0.320986 2.5780e-05
1:201685606 A C 0.855570 -6.5293e-05
1:201693831 A C 1.827088 -7.3991e-06
1:201695929 C T 0.113620 -1.0155e-06
1:201696250 T C 0.042968 3.6935e-05
1:201700085 T C 0.619953 -6.0822e-05
1:201704444 A C 0.090507 -3.0813e-05
1:201705650 C T 0.194259 -2.4483e-05
1:201721930 G T 0.345716 -1.0348e-04
1:201722102 T C 1.636902 -2.8277e-06
1:201722663 C T 0.028479 3.9647e-05
1:201729850 C A 0.056188 -1.0773e-05
1:201730433 T C 0.160750 2.3467e-05
1:201733115 G A 0.121748 1.0188e-06
1:201735431 C T 0.035827 -2.0585e-05
1:201735730 G A 0.865633 -4.4830e-05
1:201743299 G A 0.033727 3.8849e-05
1:201746239 T G 0.130378 2.0409e-05
1:201748087 A C 0.795120 -6.6798e-05
1:201754444 C G 0.113870 -1.9707e-05
1:201754528 C T 0.086154 1.5589e-05
1:201763208 G A 0.033250 3.0211e-05
1:201764737 C A 1.339020 1.4862e-04
1:201774211 A G 0.800219 -6.4008e-05
1:201777250 T C 0.156715 2.5404e-05
1:201778653 T C 0.035824 3.3674e-05
1:201784287 C A 1.135919 6.3686e-05
1:201805702 T C 0.061453 2.0255e-06
1:201805926 C T 0.041472 1.6674e-06
1:201816572 A G 0.040690 2.6326e-05
1:201820094 A G 0.102487 2.8224e-05
1:201821841 A C 0.045360 -1.4643e-05
1:201824619 C A 0.037645 1.9152e-05
1:201852688 G A 0.068185 -5.0404e-06
1:201856962 T C 0.181821 -4.5586e-05
1:201860626 G A 1.323255 -4.6471e-05
1:201861016 G C 0.681922 -4.2342e-05
1:201861180 T G 0.103409 -1.5605e-05
1:201869257 A G 0.679559 5.9938e-05
1:201873143 G A 0.411778 1.1546e-05
1:201884952 C T 0.709534 4.9687e-05
1:201886423 A G 0.382602 1.0991e-05
1:201891254 A C 1.545461 -2.0833e-05
1:201894438 C T 0.060888 3.8950e-05
1:201895664 C T 0.165979 -2.8486e-05
1:201898765 T G 0.042180 -3.3908e-06
1:201899485 A G 0.369362 -1.7735e-05
1:201899974 G T 0.159536 -3.8214e-05
1:201912417 T C 0.170536 -1.4822e-05
1:201915550 A G 0.138441 7.4583e-05
1:201919674 T C 0.908481 1.8610e-05
1:201920911 C T 0.044692 -5.8141e-06
1:201921769 C T 0.151895 6.3298e-06
1:201923805 G A 0.827916 -4.1830e-06
1:201930625 A G 0.140966 -4.9837e-05
1:201934578 A G 0.181919 1.0951e-04
1:201936324 G A 0.419536 -2.9623e-06
1:201938995 T C 0.940335 -2.0945e-05
1:201940216 T C 0.300586 -4.0797e-06
1:201945170 G A 0.678796 -5.0580e-05
1:201950949 C T 0.637876 -2.9739e-06
1:201959738 A G 1.209271 -5.5785e-05
1:201965317 T G 0.038840 2.2546e-05
1:201966355 A G 0.055958 -1.0672e-05
1:201973565 A G 0.543319 -5.5873e-05
1:201974292 A C 0.144894 -7.0327e-07
1:201975436 C T 0.026311 -2.2544e-05
1:201976402 G T 1.105545 -5.2312e-05
1:201976846 G A 0.117152 1.9645e-05
1:201977827 T G 1.104762 -6.3037e-05
1:201981218 G C 0.417277 3.4717e-04
1:201981774 A G 0.024941 1.1021e-05
1:201983242 T C 0.696489 -6.7394e-06
1:201987924 T C 0.591818 -8.2785e-05
1:201995426 T C 0.924810 -5.9745e-05
1:201996215 A C 0.950822 -4.3937e-05
1:201999066 T C 0.061151 -2.0850e-05
1:202000888 C A 0.044539 -3.0624e-05
1:202011421 G T 0.032841 -2.5365e-06
1:202011582 T C 0.160685 1.5336e-05
1:202011604 C A 0.056029 -1.4097e-06
1:202014968 T C 0.061564 -1.0869e-05
1:202018473 G A 0.041589 1.9458e-05
1:202019047 T C 0.056951 5.8322e-06
1:202024168 C T 0.219080 2.9809e-05
1:202027170 T C 0.647731 -4.7081e-05
1:202033575 G A 0.650535 -6.6273e-06
1:202033857 C G 0.272938 2.4729e-05
1:202037995 A G 1.288638 -1.4459e-06
1:202042331 G T 0.074281 -1.0330e-05
1:202044277 C G 0.061687 -6.2190e-06
1:202045406 C A 0.027307 1.6319e-05
1:202047657 T C 0.626775 -2.5910e-05
1:202051959 C T 0.414236 -5.6902e-06
1:202052416 T C 0.327176 2.2983e-05
1:202057326 A G 0.058142 -4.2548e-06
1:202070183 C T 0.028287 1.5600e-06
1:202079202 G A 0.783017 8.9184e-06
1:202084525 G A 0.074849 -9.6825e-06
1:202093402 C T 0.047564 1.5757e-06
1:202093735 T G 0.928894 -1.7027e-05
1:202094695 G A 0.161636 7.4603e-05
1:202096815 A G 1.575414 5.0233e-06
1:202098496 A G 0.083129 -6.1338e-06
1:202100381 A C 1.735345 1.4135e-05
1:202106996 C T 0.041582 3.4339e-06
1:202108127 G C 0.158448 2.1385e-05
1:202112285 G A 1.867746 -9.8055e-06
1:202112692 T G 0.088442 -1.2879e-05
1:202114469 A G 1.149334 -4.0922e-05
1:202122613 T C 1.188407 -2.8365e-05
1:202122783 A C 0.636104 -6.5136e-05
1:202123626 A G 0.044864 3.4326e-05
1:202123871 A G 0.020686 -8.2707e-06
1:202125495 C T 0.091114 2.2060e-05
1:202125899 G A 1.296311 4.0292e-06
1:202125994 T C 0.111867 1.5975e-05
1:202128421 T C 0.020981 -1.8363e-05
1:202128601 T C 0.028459 1.5824e-05
1:202129930 A G 0.030595 -2.6293e-05
1:202132064 A G 0.261033 -1.0063e-05
1:202140315 C A 1.530316 -8.2436e-06
1:202142806 T C 0.068529 4.4354e-06
1:202143635 T G 0.127600 7.9557e-06
1:202144128 A G 0.052894 2.5684e-05
1:202158670 T G 0.812638 -8.6796e-06
1:202159881 A G 0.719006 9.9291e-06
1:202167176 T C 1.182438 -1.1023e-06
1:202171405 G A 0.462232 1.1732e-05
1:202171797 G T 0.041482 -1.0470e-04
1:202177909 A G 0.112286 -3.1032e-06
1:202183308 T C 0.927203 -1.2428e-05
1:202187038 G A 0.075858 -6.6624e-06
1:202188616 T G 1.711709 -2.0601e-05
1:202189966 A G 0.888068 2.7449e-06
1:202191805 T C 0.049794 -1.2194e-05
1:202196119 T C 0.041397 -5.1186e-05
1:202197011 T C 0.038336 1.8091e-05
1:202202238 T C 0.102282 -2.5929e-05
1:202203785 A G 0.046480 -2.4785e-05
1:202205323 G A 1.115584 -1.4700e-06
1:202210299 C T 0.029696 2.1456e-05
1:202216810 G A 0.117817 -8.6939e-06
1:202221093 T G 0.074028 6.3693e-06
1:202231798 G A 0.118869 5.6162e-05
1:202233419 G A 1.273941 -2.7710e-05
1:202237443 G T 0.038979 8.1931e-06
1:202244522 T C 1.029021 -6.3724e-05
1:202249026 G A 0.149691 -4.2376e-05
1:202251909 A G 0.099413 -9.3512e-06
1:202263859 G A 0.076764 2.3367e-06
1:202272886 A G 0.061534 -4.2404e-05
1:202281006 T G 0.102367 -3.8272e-05
1:202287813 C T 1.241048 -1.9320e-05
1:202288293 T C 0.241434 1.9226e-04
1:202289026 C T 0.075277 -4.6262e-05
1:202299085 C T 0.415712 9.8541e-06
1:202300127 T G 0.311022 3.1139e-05
1:202301573 A C 0.067575 -4.7047e-06
1:202302232 G A 0.259462 2.8908e-05
1:202304709 T G 0.062089 1.2276e-05
1:202304868 C T 1.003918 3.6700e-05
1:202317294 A G 0.062791 -6.7673e-05
1:202318750 T C 0.106431 -5.9051e-05
1:202331167 T G 0.028586 3.0556e-05
1:202331533 G A 0.035590 -2.9491e-05
1:202349612 G A 0.086469 1.6231e-06
1:202350846 G C 0.049314 4.6030e-06
1:202371533 T C 0.023708 2.0631e-05
1:202373394 G A 0.267255 8.8229e-06
1:202377592 G A 0.057688 5.8850e-06
1:202405565 C A 0.038833 -4.2606e-06
1:202409427 C T 0.059016 3.6051e-05
1:202415994 C T 0.138324 -5.0714e-05
1:202426864 G A 0.173301 2.0912e-05
1:202450864 G A 0.040005 -2.7034e-05
1:202461103 C T 0.513211 -6.6964e-06
1:202464773 A G 0.020455 6.4659e-06
1:202479192 G T 0.430393 1.2859e-05
1:202492418 A G 0.968214 -4.3791e-05
1:202500398 G A 0.055922 5.4410e-05
1:202555044 G C 0.126675 5.1300e-06
1:202557017 T C 1.219996 -2.7975e-05
1:202557363 T C 0.098543 2.4396e-05
1:202566780 T C 0.108271 -5.1524e-05
1:202568735 C T 1.118570 1.1384e-05
1:202570918 A G 0.102367 -4.0549e-05
1:202576631 A G 0.103107 1.3317e-05
1:202584632 A G 0.066909 -3.5044e-05
1:202587012 T C 1.466935 3.8606e-05
1:202588985 A G 0.078935 9.4639e-05
1:202593316 A G 0.029949 7.4541e-06
1:202595153 G A 0.574157 2.2793e-05
1:202601156 T C 0.204795 -1.0927e-06
1:202604818 A G 0.622459 1.1747e-05
1:202607771 A G 0.020371 -4.0694e-06
1:202615053 C T 0.760727 2.8719e-05
1:202615123 C A 0.095752 1.0457e-05
1:202615197 A G 1.009802 -5.2142e-05
1:202616789 T C 0.978873 -2.3997e-05
1:202619045 A G 0.374539 -3.6178e-05
1:202625347 T C 0.843973 -1.7021e-05
1:202628582 A C 0.233083 -3.7655e-06
1:202629507 G A 1.023893 2.5847e-06
1:202637217 G A 0.044419 -4.1137e-05
1:202638960 T C 1.271513 -4.2266e-06
1:202657808 T C 0.674330 -1.5227e-05
1:202674197 T C 0.111082 -8.6620e-06
1:202675641 C A 0.239626 -5.4519e-07
1:202677271 A G 0.082532 -5.0438e-06
1:202678105 C T 0.778037 -1.3730e-05
1:202694347 A G 0.048980 3.6353e-05
1:202711743 A G 0.084758 -1.1185e-05
1:202711778 A C 0.066978 4.8959e-05
1:202725976 A C 1.479136 1.1364e-05
1:202733178 G A 0.062609 -1.2276e-05
1:202746826 C T 0.065825 4.8119e-05
1:202758974 A G 0.024831 1.7346e-05
1:202762268 T C 0.086862 1.7129e-05
1:202766771 C T 0.419046 -4.2367e-06
1:202771017 T G 0.054952 -9.9563e-06
1:202774682 T C 0.138788 5.2759e-06
1:202778261 A G 1.753885 2.4328e-05
1:202779438 A G 0.164226 2.5855e-06
1:202780530 C T 0.457989 -1.0893e-06
1:202781164 A G 0.606229 9.7554e-06
1:202794787 C T 0.511263 -1.0286e-06
1:202795068 T C 0.036107 -1.3600e-05
1:202808174 T G 1.803141 7.0984e-06
1:202815986 A G 1.435749 -8.3399e-06
1:202817596 A G 0.036421 -1.7385e-05
1:202818685 C T 0.187209 -1.3809e-06
1:202833851 C T 0.546656 3.7220e-05
1:202839190 G A 1.092353 9.6789e-06
1:202847929 C T 0.067263 -4.6260e-05
1:202848683 C T 0.059649 -1.4592e-05
1:202849770 C T 1.295104 8.0427e-07
1:202854488 T C 1.211099 2.8140e-05
1:202882303 G A 1.694204 1.1655e-05
1:202883363 A G 0.472768 -2.0613e-05
1:202887295 A G 1.220073 2.4411e-05
1:202892667 T A 0.047451 1.7432e-05
1:202896142 C G 0.128970 7.0438e-06
1:202912422 C T 0.033822 -2.1455e-05
1:202917197 A G 0.528158 -3.7552e-05
1:202919851 A G 0.449180 -1.5630e-05
1:202920582 T C 0.078740 -4.0894e-05
1:202922194 C T 0.611205 4.9860e-05
1:202923178 C T 1.746030 6.2245e-06
1:202931839 A G 0.731155 1.9922e-05
1:202935911 C T 0.058136 6.5706e-07
1:202938087 A G 0.052306 1.0125e-05
1:202944639 G A 0.703322 -1.7631e-05
1:202946524 C G 1.945645 4.7197e-05
1:202948970 T C 0.097404 -1.4022e-06
1:202952651 A G 0.369560 -1.3717e-05
1:202954127 C T 1.300460 1.8897e-05
1:202954291 C T 0.032585 -3.1383e-05
1:202963269 C T 0.223861 1.4425e-05
1:202964982 T C 0.029716 -1.6710e-07
1:202983237 T G 0.023435 4.7763e-06
1:202985691 G A 0.219681 1.9071e-05
1:202986314 G A 0.743437 2.0138e-06
1:202994102 G C 1.811151 3.2120e-05
1:202994268 C T 0.953020 1.7679e-05
1:202994673 T C 0.042660 2.2552e-05
1:202996589 G A 0.301317 -1.0783e-06
1:202998819 A G 1.376610 -2.4488e-05
1:202999484 T C 0.020218 1.6924e-05
1:203000490 T C 1.562589 -9.8587e-06
1:203000813 T C 0.103282 -3.3734e-05
1:203002320 A G 0.043540 2.6367e-05
1:203003210 T C 0.120160 2.9654e-05
1:203005519 T C 0.113682 1.5798e-05
1:203006098 G A 0.840744 1.2751e-05
1:203007338 A G 0.174603 -2.9552e-05
1:203008236 A C 0.032241 -2.7986e-06
1:203011480 T C 0.507835 2.6577e-06
1:203012906 A G 1.556886 3.2018e-07
1:203014239 T C 0.041848 1.8065e-06
1:203017087 T C 1.533770 4.8188e-06
1:203019387 C A 0.209615 4.1118e-05
1:203021690 T C 1.434220 -1.2346e-05
1:203023661 T C 0.444561 -4.1115e-06
1:203024692 A G 0.070262 5.6545e-06
1:203025583 A G 0.105006 2.5425e-05
1:203027262 G A 0.147782 -2.0612e-05
1:203028371 T G 0.372686 8.6641e-06
1:203030261 T C 0.065848 -2.5706e-05
1:203033904 G A 0.046321 1.1479e-05
1:203035365 G A 0.731457 -1.5293e-05
1:203038366 A C 0.053384 1.8627e-05
1:203038959 G A 0.057250 3.1146e-05
1:203039174 C T 1.255047 -2.4556e-05
1:203042785 A G 0.048272 1.7357e-05
1:203043658 A G 0.327682 4.3420e-06
1:203045583 C T 0.763353 -1.2227e-05
1:203053768 C T 1.928095 7.1757e-06
1:203061371 A G 0.038895 -2.2068e-08
1:203071897 G A 0.138227 8.9692e-06
1:203080673 G T 0.136195 7.6276e-07
1:203093201 T G 0.664177 -1.9015e-05
1:203093337 T C 0.029258 1.0654e-05
1:203102728 G A 1.193065 -1.6192e-05
1:203106175 C T 0.464260 2.4596e-05
1:203109354 T G 0.100173 -6.2078e-07
1:203109402 A G 0.030965 1.8677e-05
1:203113189 C T 0.355671 8.9499e-05
1:203117861 G A 0.161902 6.1675e-06
1:203121296 A G 0.263934 5.2346e-05
1:203123116 A G 0.803741 8.6442e-06
1:203125392 G A 1.702163 -2.2427e-05
1:203133868 C T 1.967496 3.9085e-05
1:203133985 G A 0.105876 7.3802e-06
1:203135674 T G 0.117921 -3.7377e-06
1:203143725 C G 0.250162 6.7439e-05
1:203144833 A G 0.086826 2.2450e-05
1:203145712 C T 0.111695 6.5989e-06
1:203146166 G C 0.333369 3.6313e-05
1:203146749 G T 1.826913 -3.0387e-05
1:203147846 C A 0.042887 2.7972e-06
1:203149906 T C 0.032234 -1.3797e-05
1:203150208 A G 0.303809 2.7492e-05
1:203155055 A G 1.463364 1.0835e-04
1:203155882 C G 1.586761 5.8874e-05
1:203156080 C T 1.513327 4.1102e-05
1:203157003 G C 0.048334 -9.4641e-06
1:203157122 A G 0.252886 8.6533e-05
1:203157873 T C 1.259455 -8.8420e-06
1:203159916 A G 0.077228 2.3129e-05
1:203161361 A G 0.096145 5.5460e-05
1:203162281 A G 0.080656 -2.2554e-05
1:203167694 C G 0.063819 2.2831e-05
1:203169492 C A 0.083655 3.7103e-05
1:203171173 C T 0.025811 -9.5965e-06
1:203174921 G A 0.413307 1.8975e-05
1:203178081 A G 0.205750 3.9326e-05
1:203179767 C T 0.959255 4.8969e-05
1:203189093 T C 0.092681 -2.9965e-05
1:203189588 T C 0.037398 6.1887e-05
1:203189657 G A 0.092850 -2.8939e-05
1:203192137 C T 0.368628 -8.7954e-06
1:203193049 T C 0.573583 1.5475e-05
1:203194186 T C 0.598822 1.4273e-05
1:203197257 G T 0.709921 4.2788e-06
1:203198596 A G 0.041985 -4.7999e-06
1:203199081 G T 0.135348 2.3688e-06
1:203200196 C T 0.843597 4.5911e-05
1:203201184 A G 0.153554 7.7895e-06
1:203202885 G A 1.864435 1.4942e-05
1:203208365 T C 0.059532 7.0674e-07
1:203208696 T G 0.749146 2.9739e-05
1:203218689 T C 0.041790 -4.2337e-06
1:203254173 A G 1.020504 -6.7993e-06
1:203254197 G A 1.765372 1.0364e-05
1:203255766 C T 0.082619 -5.5322e-06
1:203256033 G T 0.034172 -1.0153e-05
1:203258685 C G 1.044702 -4.6585e-06
1:203260119 C T 0.175505 6.9936e-06
1:203260500 C T 1.097904 -1.6610e-06
1:203265407 C T 0.049625 1.2926e-06
1:203272281 A C 0.025402 2.6918e-05
1:203272902 T C 0.323700 1.5199e-05
1:203273366 G A 1.742415 -7.2868e-07
1:203275407 G C 0.827530 -1.7233e-05
1:203284355 G A 1.793669 5.4498e-07
1:203294230 G A 0.101276 -6.4699e-06
1:203301965 A C 1.543974 -2.6472e-05
1:203303942 T C 0.087296 -1.7202e-06
1:203304431 G A 0.079743 -5.7844e-05
1:203309752 C T 0.367986 3.0235e-05
1:203314594 G A 1.711605 -3.5371e-05
1:203317708 C T 0.107414 2.7600e-05
1:203318227 G A 0.240185 1.3076e-05
1:203319816 A G 1.860449 -1.8734e-05
1:203320118 A G 0.125980 -8.6351e-06
1:203323636 A G 1.898669 4.0514e-06
1:203327181 A G 0.246916 -4.6962e-05
1:203330230 A G 0.103149 9.2710e-06
1:203331234 G A 1.568536 -2.8032e-05
1:203332622 G A 1.589273 -3.7219e-05
1:203333064 C T 0.296363 -1.5221e-06
1:203333785 T C 0.066955 3.0062e-06
1:203334320 G T 1.121001 -1.5476e-05
1:203334839 G T 0.079283 -1.7583e-05
1:203335066 A C 0.990095 2.7743e-05
1:203335188 A G 0.106054 -1.1153e-05
1:203335702 A G 1.427160 -9.7266e-06
1:203336808 C A 0.994667 -1.1566e-05
1:203336822 A C 0.102870 2.1313e-05
1:203337462 G A 0.113925 1.7840e-06
1:203338525 T G 0.625717 1.5177e-05
1:203339135 T C 0.089640 1.5373e-05
1:203339554 G C 0.063946 2.1314e-05
1:203340174 C T 0.164330 8.8714e-06
1:203346528 T C 0.583181 5.2918e-06
1:203349524 A G 0.141972 1.0678e-05
1:203352135 C G 0.479341 1.4373e-05
1:203363506 A G 1.090870 -2.6365e-05
1:203364478 G C 1.775963 -1.5687e-05
1:203366505 G A 0.023367 -1.4482e-05
1:203367047 C T 0.286723 1.4613e-05
1:203371740 C T 0.728685 -4.7643e-06
1:203372485 A G 1.562219 -2.1742e-05
1:203372880 G A 0.490795 4.1510e-05
1:203374145 C T 0.238357 -8.1932e-05
1:203375246 T C 0.675479 3.6520e-05
1:203377964 G A 0.147925 1.1240e-05
1:203379592 T C 1.552044 -2.9161e-06
1:203388521 A G 0.447577 5.0352e-06
1:203388632 T C 0.026716 -8.2415e-06
1:203388963 T C 0.113513 -2.5054e-05
1:203394580 G A 0.960940 7.9054e-06
1:203395433 T C 0.081311 -1.4531e-05
1:203397372 G A 0.122994 -2.1447e-05
1:203402652 C T 1.168549 9.3332e-06
1:203403393 G A 0.963043 1.1773e-05
1:203403673 G T 0.180585 1.4516e-05
1:203407932 T C 0.022111 8.2592e-07
1:203420708 T C 0.104107 -2.7179e-05
1:203422658 T G 0.190614 -1.6035e-06
1:203430274 G A 0.141349 1.8561e-05
1:203435030 A G 0.237906 -1.0557e-04
1:203436232 T C 0.061749 -1.0094e-05
1:203439113 G A 0.118771 4.6921e-05
1:203444560 A G 0.138311 -7.4519e-06
1:203451217 A G 0.087167 -1.8149e-05
1:203452720 T C 0.021682 -1.5081e-05
1:203452781 G A 0.026285 -1.3092e-05
1:203455902 C A 0.071178 8.9110e-06
1:203458407 C T 0.630924 1.8350e-04
1:203465470 C T 0.117405 4.5705e-05
1:203466349 A G 0.085161 1.5213e-05
1:203467231 C A 0.124477 4.9593e-05
1:203471679 C T 0.980369 4.9193e-06
1:203474617 A G 0.242785 -1.3873e-04
1:203478370 A C 0.240068 -1.8492e-04
1:203481966 A G 0.025097 -1.1139e-06
1:203483066 T C 0.070253 1.2040e-05
1:203483087 T C 0.033604 -3.9903e-05
1:203484294 A C 0.075310 2.5348e-05
1:203486152 G A 0.095109 8.5395e-06
1:203489032 A G 0.068383 -1.4691e-05
1:203489683 T C 0.351198 -4.9081e-06
1:203490238 G A 0.134199 -8.6341e-06
1:203491392 G T 0.400824 -1.5694e-05
1:203491674 T G 0.077819 -2.3582e-05
1:203492986 A G 0.104568 -2.3292e-05
1:203494379 T C 1.005015 -6.6112e-07
1:203495475 T C 0.093616 -5.7491e-06
1:203495505 T C 0.040884 -3.0420e-05
1:203495518 T A 0.218509 -2.0069e-06
1:203501240 A G 0.223576 -7.5236e-06
1:203502968 G A 0.025236 4.9082e-06
1:203504674 G A 0.534798 6.6647e-06
1:203506611 G A 0.029764 -1.1966e-05
1:203510053 A C 0.069464 2.3669e-05
1:203510396 T C 1.001276 1.9923e-05
1:203510915 A C 0.081694 -1.9679e-06
1:203517798 A G 0.067052 1.6378e-05
1:203518196 C T 0.072973 -6.2758e-06
1:203522909 G T 0.542666 5.4378e-06
1:203526529 A G 0.040897 -3.2737e-05
1:203533525 C A 0.389992 1.4750e-05
1:203538486 T G 0.624682 -1.9081e-06
1:203541449 G A 0.235868 -1.3647e-05
1:203545727 C T 0.248565 -6.2697e-06
1:203546436 G A 0.945691 -3.2645e-05
1:203550074 A G 0.022016 4.9739e-06
1:203551177 C A 0.800437 -2.9390e-05
1:203554848 G T 0.196025 1.6988e-05
1:203554871 T C 0.067692 1.4596e-07
1:203558731 A G 0.046435 -9.6429e-06
1:203562733 G C 0.342207 -2.1327e-05
1:203566740 C T 0.033578 -9.4779e-06
1:203569634 T C 0.056971 -2.1389e-05
1:203570113 G A 0.045666 -1.8623e-05
1:203572499 C T 0.096385 -3.6162e-05
1:203572574 A G 0.055968 -1.0604e-05
1:203577939 C T 1.096875 5.7447e-05
1:203578768 C T 1.882874 3.6940e-06
1:203584850 T C 1.786444 3.0615e-05
1:203588387 T C 0.077429 1.9207e-05
1:203595146 A G 0.549353 -3.0932e-05
1:203599192 A T 0.217678 -1.3502e-05
1:203599593 T C 0.071372 1.1618e-05
1:203607803 A G 1.335372 8.1767e-05
1:203608856 A G 0.058629 -7.6474e-06
1:203611163 T C 0.047353 -2.2190e-05
1:203619048 T C 0.346083 -2.6315e-05
1:203619172 T C 0.024629 1.7654e-05
1:203627725 C G 0.062794 1.1711e-06
1:203636551 T G 1.751788 4.0962e-05
1:203636660 A G 1.050982 4.5481e-05
1:203639967 G A 1.744193 1.5864e-05
1:203643053 C T 1.614344 7.3575e-05
1:203643164 A G 1.672986 7.7436e-05
1:203643268 A G 0.548538 4.7507e-05
1:203644628 A G 1.607119 3.4270e-05
1:203646034 A C 0.581824 2.8375e-05
1:203646580 T C 0.063488 -1.9721e-06
1:203647429 T C 0.036655 -3.1194e-05
1:203652698 C T 1.804377 -9.6591e-06
1:203667536 G A 0.429796 -1.1884e-05
1:203669371 A G 0.037785 4.8150e-05
1:203670761 G A 0.347469 -8.6073e-06
1:203673020 T C 0.052975 2.6617e-05
1:203675105 T C 0.376282 -3.0214e-06
1:203675305 C G 0.041835 6.5886e-06
1:203677565 C T 0.862591 -7.2708e-06
1:203690537 A G 0.032887 7.3934e-05
1:203693892 G C 0.373539 1.4628e-06
1:203696548 T C 0.026473 1.1297e-05
1:203706932 A C 0.060236 -2.5437e-05
1:203708772 T C 0.092646 -2.1434e-05
1:203709068 C T 1.158098 4.6418e-05
1:203716609 G C 0.292001 -4.9129e-05
1:203717486 C T 0.315092 2.8538e-05
1:203724854 T C 0.293890 -4.8202e-05
1:203733826 G A 0.354175 2.2810e-05
1:203738765 C T 1.328861 -2.0903e-05
1:203740057 A G 0.030245 -1.2334e-05
1:203740462 A G 0.144884 -7.3666e-05
1:203743653 T C 0.654703 2.7939e-05
1:203743798 T C 0.082025 2.2585e-05
1:203751603 G A 0.030521 -2.1111e-05
1:203752854 G A 0.274379 -3.9421e-07
1:203757044 C T 1.679004 1.3143e-05
1:203763325 C T 1.681571 9.3115e-06
1:203767822 G T 0.295231 4.0476e-06
1:203769532 A G 0.259783 3.7533e-07
1:203773096 C A 0.294737 3.0820e-06
1:203777907 A G 0.048048 1.0012e-05
1:203780591 G A 0.553842 1.0091e-06
1:203789596 G A 0.400736 -5.2015e-06
1:203790079 T C 0.073742 -4.2434e-05
1:203800675 C T 0.049453 1.9451e-05
1:203807392 T C 0.020572 -8.8503e-06
1:203825666 T C 0.028722 -5.3762e-06
1:203837577 G T 1.293517 -6.7864e-05
1:203838197 A G 0.251954 -9.0437e-06
1:203839619 A G 0.025233 -8.6322e-06
1:203839945 A G 0.079211 -2.0027e-06
1:203843742 G A 1.539453 -8.0519e-05
1:203855708 C T 1.752759 -3.7592e-06
1:203878358 A G 0.713634 6.1061e-05
1:203898362 G T 0.852834 6.2929e-05
1:203903513 G A 0.136169 6.2381e-06
1:203905103 T C 0.256151 -7.1481e-06
1:203914021 A G 0.057753 -7.1067e-06
1:203915763 A C 0.032458 -1.7229e-05
1:203925697 T C 0.147916 1.8243e-05
1:203925956 T C 0.082476 -4.4899e-06
1:203931093 G T 1.283997 -7.0979e-05
1:203931979 A G 0.032364 4.3845e-06
1:203939234 A G 0.035220 -2.3025e-05
1:203945059 T G 0.887506 -4.9906e-05
1:203958029 T C 0.082382 7.7593e-06
1:203964176 A G 1.205036 -6.8827e-05
1:203966555 A G 0.072590 -5.1627e-06
1:203968185 A G 0.248228 -1.3711e-05
1:203970536 T G 0.398974 -1.3045e-05
1:203970857 T C 0.150726 -2.3573e-06
1:203972603 T C 1.214695 -5.0311e-05
1:203982333 A G 1.373789 -4.8041e-05
1:203982375 G A 0.120378 1.0185e-05
1:203982765 G A 0.362601 1.7133e-05
1:203995730 A G 0.128999 -2.2128e-05
1:203995994 G C 1.250987 6.1026e-05
1:203997399 A G 0.272007 -8.3963e-05
1:204002270 C T 1.853863 -5.0080e-06
1:204003830 G A 1.855233 -5.8583e-06
1:204006095 G A 0.627752 1.8510e-05
1:204012023 A G 0.043176 -1.6087e-05
1:204015233 G A 1.064686 9.8082e-05
1:204015718 G A 1.707645 4.6880e-05
1:204023251 A C 0.142089 4.9125e-05
1:204029558 A G 0.524201 4.7779e-05
1:204030721 G A 1.463897 4.6808e-05
1:204034533 A G 0.039791 6.9754e-06
1:204039160 A G 0.232180 -4.1326e-06
1:204045170 T G 0.024947 -2.3372e-05
1:204049354 A G 0.582661 4.0912e-05
1:204054323 A G 0.399743 -8.2077e-07
1:204054521 T G 0.634452 3.2953e-05
1:204061744 A G 0.261698 7.6657e-05
1:204062186 G A 1.003639 1.2089e-05
1:204064576 C T 1.680263 6.8306e-05
1:204069643 A G 0.913093 -1.2195e-05
1:204074243 T C 0.582499 1.4957e-05
1:204074283 A G 0.269936 -1.7469e-05
1:204075077 A G 0.039404 -1.3947e-05
1:204081892 T C 0.695334 -1.6496e-05
1:204082002 T C 0.804897 4.8666e-06
1:204083217 T C 0.085917 -3.2340e-05
1:204091014 C T 0.091386 2.6072e-05
1:204093489 T A 0.222385 4.5645e-05
1:204094282 C T 0.067455 -3.6426e-05
1:204094902 C T 1.938261 1.5124e-05
1:204094987 T C 0.029044 -8.1450e-06
1:204095220 T C 0.047668 -1.8283e-05
1:204095426 T C 0.100595 3.1313e-05
1:204097047 T G 1.854266 2.4047e-05
1:204097471 A C 0.106723 -1.5241e-05
1:204097859 T C 1.376746 -1.0368e-05
1:204103440 G A 1.960953 1.7683e-05
1:204108493 A G 0.208018 4.2894e-05
1:204109473 A G 1.379090 -2.5090e-05
1:204110547 T C 0.071593 1.3558e-06
1:204112984 A G 0.968623 3.1752e-05
1:204113692 A T 0.147393 -2.1104e-05
1:204115586 C G 1.806623 -1.9455e-05
1:204115934 T C 0.656514 3.9058e-06
1:204120400 A G 0.594402 -4.2706e-05
1:204120952 T G 0.276687 1.3008e-06
1:204123345 T C 0.056435 -3.5169e-06
1:204124560 T G 0.038197 -4.7563e-07
1:204124865 T C 0.524571 8.0474e-06
1:204138759 T C 0.116236 2.3513e-05
1:204139302 T G 0.273224 1.3497e-05
1:204140784 A G 0.366220 5.1680e-06
1:204155425 C A 0.078098 1.3118e-06
1:204158520 T C 0.113847 2.6031e-05
1:204159359 T C 0.086956 -1.8501e-06
1:204159922 C T 0.118677 1.3944e-05
1:204161591 C T 0.492921 4.4518e-05
1:204161947 T C 0.082129 2.1390e-05
1:204166043 T C 1.255028 -4.7444e-05
1:204167467 C T 0.102695 -7.0401e-06
1:204170434 A G 0.095908 -2.6953e-05
1:204171329 G A 0.207908 -9.8922e-07
1:204180540 C T 0.235446 7.0469e-06
1:204181317 C A 0.097248 6.6687e-06
1:204184670 C T 0.029563 -7.6921e-06
1:204188658 C G 0.093791 -2.5931e-05
1:204189357 T C 0.033341 -2.4419e-05
1:204194585 G A 0.191955 -9.6248e-07
1:204199614 T C 0.917468 2.4429e-05
1:204210750 A C 0.718769 2.5643e-05
1:204216410 T C 1.268131 3.5864e-05
1:204225946 A G 0.040355 -2.9410e-06
1:204230052 G A 1.092087 1.2906e-05
1:204233776 G A 0.732417 8.5939e-06
1:204239527 A G 1.325430 1.6637e-05
1:204245630 T C 0.331353 -6.5855e-06
1:204246106 A C 0.083729 3.6355e-05
1:204246643 T G 0.037376 -2.8615e-05
1:204247749 A G 0.076524 -9.2459e-06
1:204247778 G T 0.107940 8.4969e-06
1:204249126 A G 0.091824 -1.0722e-05
1:204258019 C T 1.936807 4.4712e-05
1:204260810 C A 0.027697 -5.2707e-05
1:204268993 T C 1.951118 2.5280e-05
1:204276040 C A 0.423275 -2.8681e-05
1:204279517 T C 0.050667 3.6945e-06
1:204280891 G T 0.131884 -4.0381e-06
1:204281004 T C 0.935454 5.3272e-05
1:204283575 C T 0.515148 -4.0562e-05
1:204287966 A G 0.049379 -6.8740e-06
1:204289107 T C 0.030202 -8.0235e-06
1:204295499 C A 0.039206 1.7118e-05
1:204307087 C T 1.950767 2.4416e-05
1:204310366 A G 0.027473 1.7059e-05
1:204317341 A G 0.048769 -1.9254e-05
1:204318983 T C 1.296594 7.8210e-05
1:204319563 G A 0.046759 -1.6023e-05
1:204323874 A G 1.516950 5.8666e-05
1:204333487 T C 0.035243 2.5970e-06
1:204333626 A G 0.025181 -1.3863e-05
1:204334765 G A 0.365100 -6.3262e-06
1:204334914 T G 0.039047 2.6919e-05
1:204336631 G A 0.172279 9.7007e-06
1:204343719 C T 0.120793 -1.4680e-05
1:204344953 A G 0.600455 -6.2989e-06
1:204345107 C T 0.216798 1.8429e-05
1:204347839 T C 0.034828 3.4198e-06
1:204352866 G A 0.326287 2.8448e-05
1:204353050 G A 1.487202 -8.6543e-06
1:204353486 A G 0.042890 -4.0670e-05
1:204355244 G T 0.175946 1.1242e-05
1:204355966 G T 0.041079 1.5394e-05
1:204358667 T G 0.076744 8.7821e-06
1:204358996 G A 0.079539 2.4105e-05
1:204359072 C T 0.064650 3.1856e-05
1:204359333 C A 1.050625 2.6150e-05
1:204359597 C T 1.809048 3.0868e-05
1:204361599 C A 0.068815 -1.1964e-05
1:204367303 G A 0.219781 -3.9712e-06
1:204369875 G T 1.460317 5.1334e-06
1:204370414 T C 0.130203 2.2843e-05
1:204374063 G A 0.064446 9.3631e-06
1:204378038 T C 0.175885 -2.6526e-05
1:204378775 C T 0.045578 -5.4430e-06
1:204379452 C T 0.179189 -2.3666e-05
1:204379532 C T 0.061839 7.6321e-07
1:204381603 G A 0.068594 1.6397e-06
1:204386265 G A 0.090120 -2.1638e-05
1:204386696 C A 0.032601 -7.3339e-06
1:204388533 T C 0.073440 2.8553e-05
1:204388864 C T 0.043867 4.6919e-05
1:204392257 A G 0.217276 -4.4130e-06
1:204396830 A G 0.173898 -3.3294e-05
1:204397427 T G 0.158023 -8.6449e-06
1:204406034 T C 1.630872 3.3848e-05
1:204428703 T G 0.025691 8.8797e-06
1:204434438 A G 0.097180 2.2453e-05
1:204436066 A G 0.339169 -1.3091e-05
1:204437423 G C 1.975747 -2.3290e-06
1:204437571 C G 0.158260 -8.6175e-06
1:204438643 T G 1.971820 5.1999e-06
1:204444687 G A 0.050021 -1.8803e-06
1:204446313 C T 1.972170 4.9545e-06
1:204448062 C G 0.124065 1.1118e-07
1:204449157 A G 1.047275 8.8170e-06
1:204453320 T C 0.442643 -8.4823e-06
1:204454165 T C 1.433821 1.2203e-05
1:204470503 T C 0.034357 -3.2734e-05
1:204476992 C T 0.043212 1.4672e-06
1:204477977 G A 1.383296 2.3889e-05
1:204488687 G A 0.383303 1.4293e-05
1:204494576 C T 0.105944 7.4123e-06
1:204504252 A G 1.931834 -3.1113e-05
1:204517487 G T 0.030371 -6.9193e-06
1:204518842 A C 1.451731 2.0235e-05
1:204525132 G A 0.069006 2.0179e-05
1:204539339 C T 0.033065 5.8916e-07
1:204542488 G A 0.022130 4.6817e-06
1:204556958 T C 1.304153 2.0664e-05
1:204561378 G A 0.032244 -2.7337e-05
1:204564265 A G 0.140733 2.7797e-05
1:204570154 A G 0.028505 1.5946e-05
1:204571400 C G 0.101049 -3.4830e-05
1:204572071 A G 0.952364 4.6574e-07
1:204587240 A G 0.919072 7.8448e-06
1:204587569 C G 0.419202 1.8376e-05
1:204587918 T C 0.026139 -1.8303e-05
1:204600719 G A 1.032676 -9.5560e-06
1:204603945 G A 0.236406 -2.1499e-05
1:204605383 G T 0.992048 3.1679e-06
1:204614475 G A 0.287554 4.7254e-05
1:204617283 A G 0.210443 5.0282e-05
1:204623615 G A 0.911649 2.6996e-05
1:204626806 A G 0.284185 -3.1299e-05
1:204628101 A G 0.098001 3.8810e-06
1:204632163 C T 0.124007 1.7791e-05
1:204632333 C T 0.957201 3.9521e-05
1:204633043 A G 0.073473 -3.7180e-05
1:204633128 A G 0.868989 4.0825e-05
1:204633526 T C 1.235488 1.5688e-05
1:204633694 T C 0.058162 -2.2504e-06
1:204636181 C T 0.027651 2.4306e-05
1:204636870 A G 1.607596 -1.4495e-06
1:204639673 A G 0.046928 -3.7674e-05
1:204642424 G A 0.093107 -7.3034e-06
1:204648059 T C 0.028541 -5.0651e-06
1:204648527 A G 0.195016 1.0160e-05
1:204655010 G A 0.370696 4.6444e-06
1:204659133 G A 0.047227 -3.7016e-05
1:204667814 C T 1.973086 1.8168e-05
1:204669868 T C 0.157799 -3.1601e-05
1:204670925 T C 0.220388 3.0705e-05
1:204671967 A G 1.972518 1.0559e-05
1:204672951 A G 0.022169 1.7594e-05
1:204682237 T C 0.226721 1.4878e-05
1:204683654 T C 0.033286 1.7143e-05
1:204692918 T G 0.037869 -3.6635e-06
1:204698682 T C 0.024879 -1.3227e-05
1:204701240 G A 0.105197 -4.6229e-07
1:204711044 A C 0.051852 4.8791e-05
1:204717211 T C 0.767028 -3.1130e-05
1:204719503 A G 0.052599 -1.3517e-05
1:204724644 T C 0.204630 6.1963e-06
1:204730368 T C 0.071499 8.8440e-06
1:204733909 T C 0.027489 -2.5321e-05
1:204744602 T C 0.020043 3.4842e-06
1:204744657 C A 0.027674 2.4042e-05
1:204745068 T C 0.027369 1.1155e-05
1:204769220 A G 0.203721 1.1211e-05
1:204779152 G A 0.062988 -1.1721e-05
1:204779290 T G 0.080558 1.2867e-05
1:204788254 C T 0.077040 1.0684e-05
1:204797460 C A 0.176923 -7.6354e-06
1:204799959 C G 0.027284 7.5515e-06
1:204801508 A G 1.962903 8.3423e-06
1:204821164 A G 0.177667 -1.0909e-05
1:204824476 A G 0.023912 2.0166e-05
1:204826328 G A 0.148850 -1.0761e-06
1:204826475 T C 0.076579 3.8726e-05
1:204828825 C T 0.066773 8.6878e-06
1:204834209 C T 1.788418 4.6179e-05
1:204842554 T C 0.076799 4.2042e-05
1:204845109 G A 0.048110 7.7615e-06
1:204848318 G A 0.150181 -2.7719e-06
1:204854004 A G 0.045263 1.6981e-05
1:204854043 A G 0.029914 -1.8023e-05
1:204855898 A G 0.040751 -2.9837e-05
1:204863204 C A 0.142018 -5.9768e-06
1:204866365 C T 0.250110 1.6009e-05
1:204871981 A G 0.676391 1.5157e-05
1:204872842 A G 0.124753 2.2581e-05
1:204873947 C T 0.511961 -3.9704e-05
1:204875260 A G 0.100364 3.2670e-05
1:204878527 G A 0.925151 3.3527e-06
1:204885484 A G 0.377188 3.7565e-05
1:204888754 T G 0.754888 -2.8832e-06
1:204891547 G A 1.945220 -1.7692e-05
1:204893885 C A 0.129392 1.8896e-06
1:204899778 A G 0.049148 -1.8318e-05
1:204912567 T C 1.679640 -1.6099e-06
1:204913101 T G 0.881602 1.3168e-05
1:204914693 G T 0.028599 -6.4328e-06
1:204917108 A G 1.816049 1.0301e-05
1:204919070 C T 0.213186 3.5911e-06
1:204921312 T C 0.090945 -2.0923e-05
1:204927418 G A 0.467922 -1.6594e-05
1:204932611 G A 0.152443 1.1976e-05
1:204932749 G A 0.070227 -1.5091e-05
1:204933389 A G 0.036210 7.0562e-06
1:204942163 T C 0.610420 2.2305e-05
1:204943991 T C 0.786658 1.0273e-05
1:204945458 C T 0.143154 1.3282e-05
1:204945934 G A 0.201634 1.5272e-06
1:204947702 A G 0.383968 -4.6151e-05
1:204950218 G A 0.023987 3.0540e-05
1:204958680 T C 0.123286 1.6034e-05
1:204960239 T C 0.115486 2.1048e-06
1:204966170 C T 0.688810 9.2913e-06
1:204966428 G C 0.567847 1.4937e-05
1:204966690 A G 1.952254 1.7282e-06
1:204968542 A G 0.092668 -3.1831e-06
1:204969586 T C 0.706486 3.4005e-05
1:204974771 T C 0.040917 1.3231e-06
1:204978533 G A 1.472978 -4.1642e-05
1:204979071 G A 1.007696 -4.6859e-05
1:204981251 G A 0.254541 4.6789e-06
1:204988535 C T 1.418880 -1.7427e-06
1:204989066 T G 0.033107 -7.1922e-06
1:204997096 T C 0.509189 6.8259e-06
1:205001332 T C 0.121183 5.8848e-06
1:205007950 A C 0.905748 -6.4966e-06
1:205009556 C T 0.041446 1.1629e-06
1:205011023 C T 0.047827 -1.1748e-05
1:205013871 A G 0.246598 2.3296e-06
1:205017854 C T 0.325699 4.6646e-06
1:205022977 G A 0.676829 -5.9648e-07
1:205027737 A G 0.309175 -6.7589e-06
1:205028915 T C 1.034506 -6.5621e-06
1:205031116 T C 0.685707 9.7131e-07
1:205033518 G C 0.023591 -1.1720e-05
1:205035727 G A 0.024633 5.8160e-06
1:205036604 A C 0.034568 -1.0841e-05
1:205037676 G T 0.926209 -1.9489e-05
1:205040943 G C 1.033682 -5.9026e-06
1:205042840 A G 0.055049 -4.1210e-05
1:205052939 A G 1.729889 -9.3036e-07
1:205053150 G A 0.056494 -3.3153e-05
1:205063949 T C 0.907264 -1.3146e-05
1:205074722 T A 0.078208 1.3603e-05
1:205087294 A C 1.741765 8.6265e-06
1:205091650 A G 0.056672 -3.2005e-05
1:205118441 C T 0.898799 3.0555e-06
1:205128059 T C 1.279219 6.0211e-06
1:205130413 G A 1.816072 1.5100e-05
1:205138321 C G 0.106057 2.7327e-05
1:205139804 G A 1.752775 1.0599e-05
1:205152932 C T 1.273123 -2.0910e-06
1:205181526 C T 1.186310 5.2788e-07
1:205199591 A G 0.028933 -7.9996e-06
1:205201325 C A 0.832350 -4.8774e-06
1:205207074 A G 0.079815 -6.2669e-07
1:205207566 T C 0.051310 3.0398e-05
1:205223393 T C 0.032124 -6.8715e-06
1:205225285 A G 0.407416 5.4630e-06
1:205227627 C T 0.479149 2.5856e-05
1:205238275 G A 0.745767 -1.6794e-05
1:205244774 T C 0.020111 3.7810e-05
1:205244953 A G 0.774762 -1.7108e-05
1:205245233 G A 1.832571 8.4053e-06
1:205248437 T C 0.118080 -2.2632e-05
1:205255203 T G 0.030180 -1.1209e-05
1:205257156 G C 0.247780 -2.1716e-05
1:205263633 T C 0.023490 -9.2064e-06
1:205270815 A G 0.280121 -3.7888e-05
1:205271007 T C 0.214958 1.0168e-05
1:205273100 A G 0.122196 -4.4403e-06
1:205273784 G A 0.235855 6.5176e-06
1:205274174 G A 1.609203 1.4882e-05
1:205274675 T C 0.602769 2.0029e-05
1:205275972 G A 0.751256 1.2386e-05
1:205277671 G A 0.026661 3.3629e-06
1:205277781 T C 0.032556 9.4760e-06
1:205284682 T C 0.033055 1.1814e-05
1:205287324 C T 0.304144 1.0310e-06
1:205294072 A G 0.607213 -6.9004e-06
1:205295739 A G 0.141914 -2.0685e-05
1:205295907 T C 0.209281 -8.6828e-06
1:205296555 T C 0.612935 1.6362e-06
1:205301537 G A 0.569188 -9.2093e-06
1:205317286 T G 0.390830 1.2860e-06
1:205318983 T C 1.208976 -4.1725e-05
1:205319001 C T 0.063368 2.7054e-05
1:205322974 G A 0.383290 4.4174e-06
1:205324025 A G 1.573326 -3.5901e-05
1:205325458 A G 0.362179 9.4791e-06
1:205336809 G A 0.055620 3.3060e-05
1:205336875 T C 1.095804 1.8282e-06
1:205338976 A G 0.111335 -6.0529e-06
1:205342450 G T 0.178043 -4.9947e-06
1:205346733 G A 0.576050 -8.6237e-06
1:205348276 A G 0.270936 8.5809e-06
1:205353492 C A 0.199849 -4.2181e-06
1:205367446 G A 1.134299 -2.2848e-05
1:205369075 T C 0.624987 -1.4396e-05
1:205376841 T C 0.088812 -2.0104e-05
1:205381940 A G 1.372215 2.4134e-05
1:205387934 T C 0.505612 3.4857e-06
1:205388023 G A 1.673970 3.4433e-05
1:205389592 A G 0.058412 -9.5368e-06
1:205391677 C T 0.233820 -3.0074e-05
1:205392273 C T 0.060350 -8.8932e-06
1:205393738 G A 0.172941 2.0103e-05
1:205399087 A G 0.135857 -1.3375e-05
1:205405612 A G 0.242324 -2.6284e-05
1:205407352 A G 0.031796 -1.5788e-05
1:205408015 T C 0.071940 -2.4152e-05
1:205408911 A C 0.389119 -2.0116e-05
1:205410423 A G 0.042478 -3.5387e-05
1:205412474 G A 0.020452 9.1601e-06
1:205412773 A C 0.066627 -6.2784e-05
1:205413479 T C 0.158169 -6.7793e-05
1:205415817 T C 1.770157 1.3554e-05
1:205418134 G A 0.858936 1.4294e-05
1:205420138 T G 1.888843 1.4796e-05
1:205423231 C T 1.099916 1.6778e-05
1:205424757 A C 0.072291 6.2100e-05
1:205427644 G A 0.148886 -1.9805e-05
1:205433451 C T 0.636185 -1.2560e-04
1:205435699 T C 0.082048 -6.0131e-05
1:205438771 T C 0.059292 -1.5286e-05
1:205438914 G A 0.364818 -5.0532e-05
1:205440751 G A 0.065127 -2.0158e-05
1:205441834 T C 0.027450 -1.6960e-06
1:205442730 G A 0.020062 2.3893e-05
1:205442999 A G 0.145835 -1.2477e-05
1:205443227 C G 1.382238 -1.2376e-05
1:205448000 A G 1.099296 -5.2854e-05
1:205450012 C T 0.024230 4.4267e-06
1:205450682 G A 0.763808 -5.6136e-05
1:205451659 C T 0.442244 -1.0488e-05
1:205452224 C G 0.465098 -2.3514e-06
1:205455402 T C 0.119112 -3.2299e-05
1:205457589 G A 0.305799 -7.3336e-05
1:205458254 G A 0.035389 -1.9955e-06
1:205459397 C T 0.063044 7.0543e-06
1:205459511 C T 1.459531 -3.1627e-05
1:205462172 T C 0.528706 -1.0590e-04
1:205467785 A G 1.796084 -1.6826e-05
1:205468167 T C 0.386627 8.7583e-06
1:205469151 T C 0.082924 2.0327e-05
1:205474162 A G 0.101711 -4.4815e-05
1:205475551 G A 0.273993 -1.0489e-04
1:205478601 C G 0.658432 2.0889e-05
1:205479742 A G 0.033458 -2.6341e-05
1:205479770 T C 0.183766 -2.7292e-05
1:205482880 C T 0.119489 4.1931e-05
1:205484073 A G 0.602438 4.3488e-06
1:205486027 A G 0.029858 -1.7058e-05
1:205487722 C T 0.051784 -5.0724e-06
1:205487838 T C 1.054523 7.8573e-06
1:205488487 A G 1.879414 7.6080e-06
1:205488874 T G 0.437943 -1.5931e-05
1:205490769 C T 1.236027 -4.0300e-06
1:205494010 T C 0.115798 -5.6782e-06
1:205495392 G A 1.936567 3.7554e-05
1:205499701 C T 0.246845 -1.5949e-06
1:205501985 G T 0.680633 -2.5349e-06
1:205502843 T C 0.038320 8.5875e-07
1:205506597 G A 1.935726 2.7294e-05
1:205506765 A G 0.064316 -2.7336e-06
1:205512917 G A 1.325553 1.0025e-06
1:205526261 C T 0.058266 -2.0254e-05
1:205533181 A G 0.076848 1.2409e-06
1:205534982 A G 0.097346 -6.9005e-06
1:205536793 C T 0.071580 6.8601e-06
1:205539721 T C 0.021812 5.7962e-06
1:205540418 C T 0.320691 7.3224e-06
1:205541515 A C 0.702952 -2.7621e-05
1:205544694 A G 1.579046 -1.8952e-05
1:205552864 A G 0.279586 -9.5090e-06
1:205554085 C G 0.964585 4.9666e-05
1:205558062 C T 0.038408 3.2378e-05
1:205562202 A G 1.564254 -9.2059e-05
1:205563162 T C 1.344012 -1.5707e-05
1:205567558 G A 0.041589 -4.9817e-05
1:205569190 G A 0.447765 3.4559e-05
1:205571793 G A 0.419753 -7.3087e-06
1:205575893 T C 0.169387 -2.4123e-05
1:205581063 G T 0.032510 3.5226e-06
1:205581521 A G 0.132949 1.3126e-05
1:205585067 T C 0.041018 -2.0818e-05
1:205599775 G A 0.020786 7.7911e-06
1:205600344 T C 0.185635 -1.8745e-05
1:205607514 T C 1.728899 7.2382e-06
1:205609410 G A 0.224845 -2.6839e-06
1:205613859 A G 0.694380 5.0724e-05
1:205616849 A G 0.709456 -5.1555e-05
1:205622385 T C 0.041647 5.7217e-05
1:205626904 A G 0.122884 -7.5457e-06
1:205631767 G A 0.465997 5.1881e-06
1:205632932 G A 1.252392 1.1612e-05
1:205635948 G A 0.068231 -1.3465e-05
1:205637659 C T 0.026836 -4.0962e-05
1:205638464 T C 0.105149 2.0653e-05
1:205642390 C T 1.693403 -6.6779e-06
1:205645063 A C 0.532462 1.3336e-05
1:205645310 A G 0.096437 -4.7327e-05
1:205648707 G T 1.458590 7.2589e-07
1:205661367 G A 0.234216 -6.0022e-05
1:205676212 G A 0.043890 2.5266e-05
1:205676263 C T 0.236608 3.5840e-05
1:205679213 T C 0.152083 -6.8025e-05
1:205712544 C A 0.033279 3.0921e-05
1:205712957 G T 0.530387 6.3544e-06
1:205713378 A G 1.941578 -2.0724e-05
1:205717823 C A 0.792868 -4.4343e-05
1:205719191 A C 0.135195 -3.7733e-05
1:205735864 A G 0.133991 -3.4464e-05
1:205739266 T C 1.091730 2.3109e-05
1:205740668 C G 0.032828 1.4421e-05
1:205744138 T G 0.859504 2.7084e-06
1:205745834 C T 0.027541 -9.5219e-06
1:205752665 G A 1.512655 4.2186e-06
1:205756168 G A 1.531248 1.0276e-05
1:205763861 A C 0.043338 1.9499e-05
1:205764640 A G 1.650843 6.4653e-05
1:205765980 T C 0.079984 -2.7301e-05
1:205773461 T C 1.635422 2.0090e-05
1:205797413 T G 1.295351 -3.4540e-05
1:205798033 A G 1.897825 3.2196e-07
1:205801756 T C 0.022666 1.2416e-05
1:205801872 G A 1.074164 -4.0222e-05
1:205807504 T C 0.565303 2.9066e-05
1:205810630 A G 1.204500 -7.1080e-06
1:205810947 T C 0.125971 -3.4266e-05
1:205811055 T C 0.030808 3.3079e-05
1:205812912 G A 0.298717 -1.3294e-05
1:205813672 C T 0.964582 1.8844e-07
1:205814497 C T 1.891995 -1.1693e-05
1:205814695 G A 0.150924 -1.5239e-05
1:205815820 C A 0.051440 -2.6074e-05
1:205819104 A G 0.144569 -1.4733e-05
1:205822075 C T 1.892271 -4.0949e-06
1:205830874 G T 0.058496 2.9924e-05
1:205832057 A T 0.134027 -3.2035e-05
1:205841620 A G 0.510893 -3.4796e-05
1:205857654 A G 0.205237 -1.3963e-05
1:205868430 A C 0.025061 4.9540e-06
1:205878395 C T 0.092535 5.8277e-06
1:205880622 T C 0.113620 -2.3224e-05
1:205881194 C T 0.492379 1.5034e-05
1:205882454 T C 0.143206 -1.0042e-05
1:205884062 C T 0.159488 -3.5954e-05
1:205884226 A C 0.030400 1.4362e-05
1:205884274 C T 0.183412 -2.6762e-05
1:205885917 C A 1.733073 8.7719e-05
1:205887981 C T 0.156468 -1.8118e-05
1:205894276 C T 1.803897 5.6256e-05
1:205894424 A G 0.024321 -2.0827e-06
1:205895926 T C 0.027564 2.2655e-05
1:205896235 A G 0.317581 -1.2533e-05
1:205896948 G A 1.388964 8.2660e-05
1:205901026 T C 0.022377 5.1048e-05
1:205904311 G A 0.148182 -2.6835e-05
1:205906221 G T 0.248413 1.8847e-05
1:205907340 G A 0.024402 2.1680e-05
1:205908867 T C 1.262126 6.2353e-05
1:205914247 G A 0.037493 2.6451e-05
1:205914885 T C 0.792066 7.6036e-05
1:205916699 A G 0.965617 6.1782e-05
1:205921286 A G 0.027515 -8.8964e-06
1:205921352 A G 0.710388 -5.8161e-05
1:205921859 A G 1.122011 -1.8563e-05
1:205922403 C T 0.151638 3.1091e-05
1:206098434 A G 0.077374 2.4793e-05
1:206191036 C T 0.152706 -1.7878e-06
1:206191088 A C 0.083324 -8.1444e-06
1:206192730 T C 0.071824 1.3684e-05
1:206193642 A T 0.072483 5.4813e-06
1:206194571 A G 0.170481 -2.5297e-06
1:206198813 G T 0.161989 -3.2728e-06
1:206199702 C T 0.156569 -3.3730e-06
1:206206267 C T 0.038986 -1.4958e-05
1:206206273 G A 0.258215 -5.0524e-05
1:206211598 C T 0.183363 -8.5042e-05
1:206213706 G A 0.030261 3.0054e-05
1:206217256 T C 0.234517 -6.6672e-05
1:206219662 A C 0.287765 -3.8642e-05
1:206223383 C T 0.074768 1.2639e-05
1:206224635 C G 0.126607 -4.4437e-05
1:206225011 C G 0.073323 1.9774e-05
1:206225582 A G 0.119265 8.4666e-05
1:206227034 T C 0.044565 1.5663e-05
1:206227646 A G 0.022890 -1.7356e-05
1:206228702 A C 0.128285 -4.5271e-05
1:206233206 T C 0.410428 1.8562e-05
1:206234290 T C 0.321009 9.4265e-06
1:206235712 T C 0.140599 -9.8378e-06
1:206243870 T G 1.297759 -5.4718e-05
1:206243998 T C 0.052397 -3.5354e-05
1:206246654 A G 0.056847 -1.8158e-05
1:206255930 T C 0.176518 3.2346e-05
1:206262657 T C 0.041693 -7.4473e-06
1:206271884 T C 0.107060 1.5784e-06
1:206278727 T C 0.029927 1.5890e-05
1:206278745 C T 0.222446 4.5613e-05
1:206281191 C T 0.703718 -3.2212e-05
1:206282163 C T 0.880229 -2.6517e-05
1:206292350 A C 0.376237 -5.6684e-05
1:206293771 A G 0.062813 -1.9106e-07
1:206298081 G A 0.061544 7.6307e-06
1:206305229 T C 0.083262 2.1568e-05
1:206307365 G A 0.531942 -3.2236e-05
1:206315038 T C 0.057883 1.2043e-05
1:206319119 G A 0.036954 2.3186e-05
1:206516335 T C 0.025558 -3.9621e-06
1:206587333 C T 0.028359 1.2904e-05
1:206596299 A G 0.022993 -4.6416e-06
1:206598095 T C 0.107684 -5.6814e-06
1:206598126 T C 0.444159 -2.3453e-06
1:206602679 G A 0.035224 -2.7128e-06
1:206604220 T G 0.095999 -1.8665e-05
1:206605665 G A 0.928582 2.1486e-05
1:206607088 G A 0.044387 1.7535e-05
1:206607754 T C 0.022620 7.7811e-06
1:206610118 A G 0.047016 -3.6148e-07
1:206613667 C A 0.105431 -2.7315e-05
1:206625223 C T 0.389097 7.7031e-05
1:206626607 A G 1.043098 -2.0249e-05
1:206630721 A G 0.415209 1.1127e-05
1:206634429 G A 0.566361 4.4815e-06
1:206637395 T C 1.015223 -1.1896e-05
1:206638507 G A 1.842422 6.8538e-05
1:206640606 T C 0.122764 -7.1553e-05
1:206641869 G A 1.859446 6.4793e-05
1:206643973 C A 0.082402 1.5098e-05
1:206646274 T G 1.586719 4.5523e-05
1:206646311 T C 0.902872 5.1381e-05
1:206647787 C T 1.683850 1.2222e-05
1:206648037 G C 0.745690 1.2535e-04
1:206649373 A G 0.070697 1.3706e-04
1:206651725 T C 0.082217 -2.0430e-05
1:206652404 A G 0.040242 -1.0147e-05
1:206652524 C T 0.153758 2.8219e-05
1:206654497 C T 0.471336 1.1573e-04
1:206664407 G T 1.676755 5.5521e-05
1:206665720 T C 0.069892 -9.2747e-06
1:206665896 G C 1.697268 5.9547e-05
1:206669465 T C 0.448356 2.8885e-06
1:206670654 G T 0.728464 1.0171e-05
1:206676331 A G 0.993875 -3.9680e-05
1:206677881 G T 0.067948 1.2140e-05
1:206685627 C T 1.916076 3.2398e-05
1:206695731 A G 0.062953 3.0798e-06
1:206708725 C T 0.763292 2.2941e-06
1:206710614 G C 0.054374 -2.1570e-05
1:206712543 G A 1.024818 -3.2275e-05
1:206718142 T C 0.055978 1.4223e-05
1:206720184 A C 1.098553 -1.0052e-05
1:206727404 T C 0.435531 -1.0750e-06
1:206737276 C A 0.281991 8.5045e-06
1:206740005 C A 1.088903 7.4364e-07
1:206740209 C G 0.026463 -7.3406e-06
1:206746865 G A 1.027271 2.5723e-06
1:206747458 A G 0.356836 9.3128e-06
1:206757857 A C 0.110024 -1.0051e-05
1:206764782 A G 1.135422 -1.6038e-05
1:206771341 A G 0.052988 1.1471e-05
1:206775427 G A 0.862919 1.4393e-05
1:206784756 A G 0.033481 -1.3752e-05
1:206784809 C T 0.227299 5.1882e-05
1:206788458 G A 0.144157 8.8897e-06
1:206788843 C A 0.092061 1.2472e-05
1:206796179 G A 0.803443 1.9381e-05
1:206801947 G C 0.362234 -3.3872e-06
1:206804765 C A 0.305020 5.9431e-07
1:206805896 A G 0.065618 5.7452e-06
1:206806372 A G 1.684574 -6.5698e-06
1:206810248 T G 0.052923 -8.8189e-07
1:206821569 T C 0.020400 -1.6566e-05
1:206825605 C T 0.802112 2.4810e-06
1:206828985 T C 0.051135 2.1167e-05
1:206834908 A G 0.107391 2.8770e-05
1:206849834 T G 0.078987 -4.9640e-05
1:206854136 C T 0.020390 -1.3521e-05
1:206861935 A G 0.405631 8.7201e-05
1:206871784 C G 0.184561 -2.7831e-05
1:206882170 A G 0.169568 4.6708e-05
1:206883853 T C 0.487195 -8.3198e-05
1:206889712 A C 0.057286 -1.8324e-05
1:206900590 G T 0.599734 -1.2560e-05
1:206900798 A G 0.022399 6.3242e-06
1:206901415 A C 0.120819 -5.9478e-05
1:206903256 A G 0.021698 5.2269e-06
1:206905618 T G 0.024620 1.2139e-05
1:206908232 A C 0.211193 8.9749e-06
1:206911760 C A 0.025035 3.9586e-05
1:206912817 C T 0.490353 6.6064e-05
1:206913937 G A 0.213296 -2.4021e-06
1:206915883 G A 0.038732 1.2358e-05
1:206926846 C T 1.962650 -1.3804e-05
1:206927516 C T 1.301975 7.2890e-05
1:206932256 A G 0.023162 -1.0738e-05
1:206932451 G A 0.713137 4.7295e-07
1:206932693 C T 0.154631 -7.9638e-06
1:206933490 T G 0.124831 2.4064e-05
1:206933517 G T 0.301391 1.5477e-05
1:206941529 C T 0.592266 -3.6261e-05
1:206943410 C A 0.041134 -4.4494e-06
1:206943968 A C 0.307704 -3.9375e-06
1:206944645 C T 1.600692 -8.7937e-07
1:206946634 G A 1.555497 2.5353e-06
1:206946666 T C 0.069853 1.3528e-05
1:206949871 A G 0.050885 1.5996e-05
1:206957558 T C 1.869099 2.2974e-05
1:206958396 T C 0.021575 2.8171e-05
1:206959527 A G 0.905290 3.5493e-05
1:206959685 G A 0.117752 -9.8293e-06
1:206960592 G C 0.025908 2.4344e-06
1:206968592 C A 0.137857 2.6313e-06
1:206975221 T C 0.705113 4.4027e-05
1:206979331 A G 0.063677 -5.0566e-06
1:206979430 C T 0.405387 1.2696e-05
1:206979950 T C 0.026970 -3.6641e-06
1:206983993 G T 0.637480 -7.4134e-05
1:206990419 C T 0.022322 -1.9937e-05
1:206992899 G C 0.081548 3.7842e-06
1:206994725 T C 0.298158 -6.8071e-06
1:207003583 G A 1.834645 1.9842e-05
1:207010728 A G 0.278443 -1.8946e-06
1:207011492 G A 0.041112 -2.1264e-05
1:207014472 C A 1.545334 9.1695e-06
1:207015957 C T 1.560733 2.5030e-05
1:207017652 G T 0.215883 3.3589e-05
1:207022651 G T 0.056763 1.6764e-05
1:207031792 T C 1.207003 -1.2248e-06
1:207031859 T C 0.144261 1.9945e-05
1:207032751 T C 0.160428 -1.2638e-05
1:207034160 T G 0.029258 -3.5306e-07
1:207038514 A C 0.048467 -2.2736e-05
1:207040614 G A 0.169111 2.5186e-05
1:207042033 A G 0.058873 6.6941e-06
1:207042684 C T 0.052780 -6.5563e-06
1:207048528 G A 0.106820 9.3487e-06
1:207049831 A G 0.883137 2.1263e-05
1:207054662 G A 0.047688 -2.3976e-05
1:207064918 G C 0.898730 2.1735e-05
1:207068643 C T 0.061593 -2.3512e-05
1:207074905 C T 0.926086 1.9190e-05
1:207077023 G C 0.037557 -2.5083e-05
1:207078467 A G 0.028956 4.7328e-05
1:207082909 A C 0.036993 -2.9731e-05
1:207091570 A G 0.042550 -1.8702e-05
1:207095551 T C 0.043715 -2.5118e-05
1:207101264 A G 0.319964 5.4863e-06
1:207102008 A G 0.050628 4.3225e-05
1:207106478 A G 0.047970 -1.3674e-05
1:207110936 C T 0.907533 3.1931e-06
1:207111257 T G 1.250620 2.9992e-05
1:207126809 G T 0.043277 4.7305e-06
1:207131666 T C 0.021922 2.1276e-05
1:207134104 T G 0.080798 1.0570e-05
1:207135991 T C 0.532494 -1.2705e-05
1:207141234 G A 0.356908 5.5032e-06
1:207146906 C T 0.151638 -5.4899e-07
1:207147521 G A 0.213754 1.6256e-05
1:207149364 A C 0.059512 -6.4968e-07
1:207152676 C A 0.850182 1.8975e-06
1:207157714 G C 0.025700 -3.3657e-06
1:207159378 A C 0.680861 1.4384e-05
1:207162433 C T 0.712624 2.6817e-05
1:207176705 T C 0.063881 3.8497e-05
1:207179782 G A 0.279031 8.2694e-06
1:207186503 A G 0.059434 -1.6417e-05
1:207187153 C A 0.025210 -1.9874e-05
1:207188207 A G 0.451955 4.5837e-05
1:207190948 G T 0.289537 4.7190e-05
1:207192180 T C 0.377538 7.1325e-05
1:207195561 A G 0.026223 -7.0003e-06
1:207195779 G A 1.972206 -2.6120e-05
1:207198843 C A 0.059402 1.2416e-05
1:207207634 T G 0.060161 -8.7344e-06
1:207211326 T C 0.812803 -1.5390e-05
1:207216197 C A 0.086787 -2.2397e-05
1:207221409 C T 1.970632 -2.8543e-05
1:207223714 G A 0.031209 8.8490e-06
1:207224328 G A 0.024337 5.3207e-06
1:207230003 T C 0.068441 -2.2660e-06
1:207233675 C A 0.218863 -2.6345e-06
1:207243142 G C 0.961991 -2.9025e-05
1:207244221 G T 0.957872 -3.1076e-05
1:207250300 A G 1.221281 4.8093e-06
1:207252911 T C 0.070532 2.0654e-05
1:207253165 G A 1.182957 -1.5837e-05
1:207253487 G A 0.289076 1.2755e-04
1:207258669 T C 0.199871 -4.1007e-06
1:207262980 G T 1.016680 -3.0523e-05
1:207263829 G A 1.012899 -2.9207e-05
1:207269858 C T 0.137389 -6.5998e-07
1:207273492 A G 0.136331 -9.9750e-06
1:207273957 G A 0.133361 -3.8687e-06
1:207276336 G A 0.037239 -2.1120e-05
1:207276684 A G 0.282948 1.2362e-05
1:207277428 A G 0.077380 2.7073e-05
1:207278969 A C 0.047856 -1.5510e-05
1:207285631 A C 0.616908 1.4983e-05
1:207288392 G A 0.251366 -4.9691e-05
1:207294007 C G 0.241834 6.3084e-05
1:207295365 G T 0.126801 -3.5650e-05
1:207295888 T C 1.348287 4.4535e-05
1:207298306 C T 0.221359 1.0422e-05
1:207300070 A G 0.024620 2.0526e-06
1:207301333 A G 0.101935 8.0853e-06
1:207303477 C T 0.031608 -2.8732e-05
1:207304900 C T 0.697629 1.6395e-05
1:207305588 T C 0.471940 1.3980e-05
1:207320393 C T 0.052384 -6.3076e-06
1:207327868 T C 0.027460 3.2738e-05
1:207332325 A G 0.141537 -2.7535e-06
1:207345231 A G 0.077627 1.2549e-05
1:207348197 A G 0.187761 -1.5091e-05
1:207352581 G A 0.025188 -1.2150e-05
1:207402248 A G 0.037285 -4.3109e-06
1:207403141 C T 0.056688 7.1423e-06
1:207405131 T C 1.267265 6.1662e-06
1:207415197 A G 0.031037 -1.1934e-05
1:207421572 C A 1.330727 6.2318e-06
1:207443904 A G 0.053241 -1.0149e-05
1:207454639 T C 1.951332 -1.5903e-06
1:207455870 C T 0.058714 1.2244e-05
1:207461884 C A 0.495209 -1.7990e-05
1:207462821 C T 0.219892 -2.5624e-05
1:207472845 T C 0.217448 1.0596e-05
1:207475169 A G 0.038791 1.6515e-05
1:207481566 T C 0.045604 -2.1143e-05
1:207486413 T C 0.451965 -7.9096e-06
1:207486456 C T 0.122429 -4.5072e-06
1:207491368 G A 1.951446 2.4095e-07
1:207494416 C T 1.376315 -2.3873e-06
1:207509287 A G 0.040157 1.2195e-05
1:207510860 A G 0.044049 2.0725e-06
1:207514187 C T 0.041628 2.5994e-06
1:207546631 C T 0.023782 -2.5671e-06
1:207569884 A G 0.922782 3.2248e-06
1:207570177 G A 0.726257 1.5291e-05
1:207578564 T C 0.024168 -1.1637e-05
1:207578988 T C 0.035285 9.8014e-06
1:207591939 T C 0.022458 9.1429e-06
1:207610967 T C 0.029699 -6.2805e-06
1:207623480 A G 0.060454 -6.9847e-06
1:207623781 A G 0.025084 -2.5071e-06
1:207627998 T C 0.078026 4.0395e-06
1:207631205 G A 0.429257 1.1990e-05
1:207634670 C T 0.079360 -7.1806e-07
1:207646163 T C 0.026840 -7.8682e-06
1:207646923 A G 0.658361 2.4817e-05
1:207650938 T G 0.232830 1.3491e-05
1:207652176 G A 0.049466 5.0837e-06
1:207653106 C A 0.661139 2.2017e-05
1:207653364 G A 0.137162 -1.7909e-05
1:207653395 A C 1.693328 6.6392e-05
1:207656050 T C 1.175245 3.6789e-06
1:207659797 A G 0.044416 1.4337e-05
1:207666061 T C 1.580516 3.1606e-05
1:207666591 T C 0.031864 -1.9664e-05
1:207667835 C T 0.043221 -1.5675e-05
1:207671849 A C 0.251844 1.8965e-05
1:207673414 A G 0.197437 1.5979e-05
1:207676604 T C 1.642586 3.1801e-05
1:207685965 C A 1.642667 5.7271e-05
1:207693866 C G 1.949028 -1.7013e-05
1:207695588 G C 0.043092 -4.1169e-06
1:207697506 C T 0.056818 7.7017e-05
1:207753621 G A 0.329055 -5.4862e-06
1:207757515 G A 0.329555 -1.1790e-05
1:207773902 G A 0.685512 2.9564e-05
1:207782707 G A 0.234686 6.8909e-06
1:207782769 A G 0.055955 3.4227e-05
1:207782931 G A 0.387707 1.1658e-05
1:207786289 G A 1.637487 6.1616e-05
1:207790417 C G 0.062924 -3.0550e-05
1:207791434 G A 0.048785 -1.9457e-05
1:207795320 G A 1.639444 4.9132e-05
1:207809833 A G 0.102922 3.1028e-05
1:207823865 G A 0.955886 6.8552e-06
1:207845713 A C 0.023201 2.1472e-05
1:207851611 G A 1.049603 2.4238e-05
1:207853813 A G 0.032698 1.3999e-05
1:207857254 G A 0.207239 4.2945e-05
1:207868022 T G 0.111419 2.8108e-05
1:207872290 C T 0.578413 -2.3429e-06
1:207872405 T C 0.045179 -7.8336e-06
1:207875175 T G 0.511474 -4.5776e-06
1:207880683 G T 1.132822 4.0620e-05
1:207882401 C T 1.428345 1.8314e-05
1:207885845 G A 0.987974 3.0996e-05
1:207888169 A G 0.061330 2.1480e-05
1:207902105 A G 0.036733 8.5507e-06
1:207911224 T C 0.090714 3.5277e-05
1:207915978 C T 1.184412 8.9482e-05
1:207922911 G A 0.054270 -1.7200e-05
1:207923081 G A 1.547756 7.9952e-05
1:207931806 G A 0.022828 -6.9597e-06
1:207936103 A G 0.097407 5.8407e-05
1:207938236 T C 0.227643 5.3410e-05
1:207953244 C T 1.185862 1.0626e-04
1:207970625 G A 0.069578 5.8040e-05
1:207974818 G A 0.936060 -5.5804e-05
1:207983595 C T 0.050927 -1.9839e-05
1:208000018 C T 0.701111 1.5837e-05
1:208018454 T C 0.050401 -1.7797e-05
1:208023885 C T 0.147520 -6.1523e-06
1:208024820 T C 0.200754 -1.7658e-05
1:208026424 C T 0.020705 -1.8598e-06
1:208032512 C T 0.024659 9.0868e-06
1:208034955 T C 1.738789 2.9906e-05
1:208036829 A G 1.850699 -2.4551e-05
1:208037821 T C 0.488588 -5.2684e-05
1:208038547 C T 0.074660 -5.9621e-05
1:208039431 C G 0.125743 -1.1799e-05
1:208040165 C T 0.681169 1.5277e-05
1:208045641 T C 0.152249 -2.1078e-05
1:208052836 T C 0.070564 1.0970e-05
1:208057800 T C 0.128356 4.0651e-06
1:208060009 T C 0.425645 1.4401e-05
1:208060806 A G 0.788953 -2.4513e-05
1:208062471 C A 0.535857 1.8053e-05
1:208063067 A G 0.676910 -2.0810e-05
1:208068167 G A 0.218993 2.1540e-06
1:208068720 C G 0.270186 1.3618e-05
1:208073205 A C 0.039797 1.4075e-05
1:208080972 C T 0.123163 -2.4761e-06
1:208088477 A G 0.026268 2.0518e-06
1:208091464 C G 0.060327 -4.0264e-06
1:208095627 G A 0.064900 -2.3785e-05
1:208098165 A G 1.125243 1.4212e-05
1:208110349 T C 0.113438 3.9650e-05
1:208121860 T C 0.106041 -1.1761e-05
1:208124202 G A 0.820415 -9.2601e-06
1:208128722 A G 1.252558 6.2676e-06
1:208139216 T C 0.073025 7.0106e-05
1:208142785 G T 1.824940 -2.8021e-06
1:208158787 T G 0.636435 -1.3284e-05
1:208164440 A G 1.188186 -1.2766e-05
1:208164457 C T 0.246582 -4.4046e-06
1:208164620 C A 1.410279 -2.7854e-05
1:208169771 G A 1.746167 2.5897e-05
1:208171793 G A 0.175106 -1.5143e-05
1:208173420 A C 0.031063 5.6361e-06
1:208173765 T C 0.492807 3.1441e-05
1:208175614 T G 0.086209 4.1459e-05
1:208178218 C T 0.556325 2.6035e-05
1:208179552 C T 0.201822 5.6594e-06
1:208183894 C G 0.022533 -2.4341e-05
1:208185185 A G 1.429254 -6.2013e-06
1:208188196 T C 1.952338 -7.0547e-06
1:208188669 C T 0.038525 -2.3426e-05
1:208193732 G T 1.146273 -2.9390e-05
1:208197785 T C 0.320619 5.9401e-06
1:208199562 A G 0.066367 9.2161e-06
1:208203837 A G 0.226211 -3.2397e-05
1:208206242 G T 0.211761 -2.0512e-05
1:208207839 A G 1.168033 3.0501e-05
1:208212224 T C 0.055189 -1.4845e-05
1:208217017 G A 0.021663 -1.7707e-05
1:208220682 C T 0.021013 1.4894e-05
1:208221368 A G 0.373267 1.5630e-06
1:208223657 T C 0.042462 1.0247e-05
1:208225357 G A 1.120310 2.8364e-05
1:208229228 G T 0.440124 -4.2688e-05
1:208231048 A G 0.038879 1.0955e-05
1:208231931 T C 0.059759 2.2634e-06
1:208235103 G A 0.130365 3.7793e-05
1:208249800 T C 0.118034 4.8009e-06
1:208252777 C G 0.038372 8.2919e-06
1:208256139 A G 0.067627 -3.1225e-05
1:208256286 A C 0.035616 1.2530e-05
1:208274130 T C 0.561226 -4.4513e-05
1:208275192 A G 0.109670 3.1622e-05
1:208277095 C T 0.066572 -2.0270e-05
1:208282044 G T 0.146140 -1.3487e-05
1:208298569 G A 1.203692 8.3198e-05
1:208301738 C T 1.082577 5.8376e-05
1:208309775 A G 0.179540 1.2456e-06
1:208313310 T C 1.836699 2.5164e-05
1:208314049 A C 0.237857 -6.3161e-07
1:208321596 T G 0.045497 1.0202e-05
1:208325202 T C 1.789495 3.7496e-05
1:208326221 C T 0.737004 4.0507e-06
1:208329618 G A 0.642167 2.4844e-05
1:208332088 A C 0.026548 1.6563e-05
1:208347155 T C 0.802621 -1.5960e-05
1:208364707 C T 0.112568 -5.3426e-05
1:208365291 C G 0.064783 4.3193e-07
1:208366991 T C 0.358501 -2.5711e-05
1:208372139 G T 0.614010 4.2631e-05
1:208377606 T C 0.047249 -8.2856e-06
1:208378499 C T 0.069337 9.7247e-06
1:208378625 T C 1.968717 -1.4799e-06
1:208379166 G A 0.423804 -2.2243e-05
1:208382156 T C 0.591230 2.2729e-05
1:208383493 T C 0.051891 -5.1238e-06
1:208390086 C G 0.672110 2.2060e-05
1:208390162 C T 0.344531 3.2845e-06
1:208390469 T C 0.394845 -1.0446e-05
1:208391741 A G 0.146429 -2.1608e-05
1:208394402 A G 0.118619 4.1356e-05
1:208396156 C T 0.355752 8.9803e-06
1:208400606 C T 0.075245 2.4204e-05
1:208403139 T A 0.043533 5.6214e-06
1:208403682 A G 1.658305 3.2665e-05
1:208404011 T C 0.488078 -5.6712e-06
1:208404218 G T 0.552183 1.2528e-05
1:208408705 T C 0.049259 -1.0454e-05
1:208409226 A G 0.022380 -9.4098e-06
1:208410160 A G 0.266051 -2.5713e-05
1:208410498 C T 0.044753 -1.8823e-07
1:208410528 G A 0.341003 4.1998e-07
1:208411188 A G 0.170747 1.8617e-05
1:208411433 A G 0.090630 -4.9316e-06
1:208414033 C T 0.985040 -1.2930e-05
1:208414663 A G 0.109560 -3.3182e-05
1:208420588 C T 0.266917 1.0486e-05
1:208420665 C T 0.735420 -3.0662e-05
1:208424980 A G 0.142560 1.7766e-05
1:208430523 T C 0.287502 3.0371e-05
1:208430761 T C 1.094045 9.9658e-06
1:208432707 G A 0.038093 -8.1000e-06
1:208433371 G T 0.149198 3.2471e-06
1:208434607 G A 0.811852 -7.3563e-06
1:208446399 T C 0.951907 -1.5566e-05
1:208450506 A G 0.280199 6.0711e-05
1:208452688 C T 0.375458 -5.0863e-05
1:208456824 A G 0.052605 1.3241e-05
1:208468255 T C 0.200913 1.3887e-04
1:208471326 T C 0.050460 -3.5930e-05
1:208477714 T C 0.020426 -2.4441e-05
1:208478608 A G 0.090422 -1.7945e-05
1:208480289 T C 0.029131 -3.9877e-05
1:208483965 C T 0.078403 -2.7835e-06
1:208485874 A G 0.353574 -1.6029e-06
1:208505232 T C 0.297152 5.3879e-05
1:208511052 C A 0.033503 1.8632e-05
1:208520153 G A 0.138256 8.8722e-05
1:208526028 C A 0.102036 3.9468e-05
1:208529325 T C 0.055409 -5.0556e-06
1:208536340 A C 0.458580 1.6919e-06
1:208538564 A G 0.122413 -3.0702e-05
1:208538831 G A 0.324576 3.4384e-06
1:208540931 A G 0.128090 8.0981e-06
1:208541766 G A 0.462021 1.2234e-05
1:208547582 T G 0.865399 1.2478e-05
1:208548393 A G 0.372251 -5.1522e-05
1:208549265 T G 0.068860 1.2071e-05
1:208551083 C T 0.059321 4.1321e-06
1:208552588 A G 0.140710 3.1218e-05
1:208560485 C T 0.044572 -1.6356e-05
1:208566617 G A 0.320571 -6.9261e-05
1:208567253 A G 0.644783 1.1041e-05
1:208567475 G T 0.166420 1.2023e-06
1:208568131 C T 0.174544 2.4704e-05
1:208569475 G A 0.841315 -8.7640e-05
1:208571297 T C 0.035042 -1.6531e-06
1:208584108 G A 0.356778 -2.4379e-05
1:208586059 G C 0.064319 1.1200e-05
1:208587208 A G 0.046049 1.4250e-07
1:208587894 C T 0.170085 -3.1042e-05
1:208588545 T G 0.211810 1.5617e-05
1:208590432 A G 0.874224 -2.9611e-05
1:208591819 T C 0.219979 -2.6343e-06
1:208592627 T C 1.700300 -5.0694e-05
1:208593334 A G 0.073852 -4.4126e-06
1:208602140 A C 0.042238 -1.9995e-05
1:208603189 A G 0.235812 9.0717e-06
1:208607480 T G 0.319704 4.6446e-05
1:208611664 A G 0.141265 2.3801e-05
1:208612299 G A 0.056059 -1.1364e-05
1:208612749 A G 1.378830 5.7441e-07
1:208619858 G T 0.753944 -4.6286e-05
1:208620272 C T 0.675505 4.4265e-05
1:208620410 T C 0.047399 -1.7242e-05
1:208624751 T C 0.101234 7.6201e-06
1:208626275 T C 0.066903 3.3704e-05
1:208629003 A G 0.039242 1.9559e-05
1:208629207 G A 0.306507 1.1486e-05
1:208632906 A G 0.052319 1.7350e-05
1:208632955 G A 0.088838 -4.2347e-06
1:208633504 G A 1.931698 2.0930e-05
1:208634420 A G 0.050576 -1.5169e-05
1:208635134 T C 0.046931 -2.1867e-05
1:208635244 G A 0.041228 3.0054e-06
1:208636251 G T 0.068857 -1.7490e-05
1:208637976 A G 0.260750 -1.1418e-05
1:208639596 T C 0.052349 -4.2955e-06
1:208639965 C T 0.080805 2.4603e-05
1:208642105 T C 0.224215 1.2540e-05
1:208646090 C A 0.846297 -1.2108e-05
1:208648503 A T 0.086397 1.6414e-05
1:208671456 A C 0.920221 3.7626e-05
1:208675414 G A 0.046234 1.5258e-05
1:208675759 G T 1.766184 3.6357e-05
1:208676030 A G 0.068727 5.5529e-06
1:208682474 A G 1.758907 4.1643e-05
1:208683443 A C 0.179358 -2.6802e-05
1:208683557 G A 0.066117 -5.5937e-06
1:208684303 G A 0.214429 -6.6112e-06
1:208684835 A G 0.044049 2.1321e-05
1:208686297 A G 0.041339 -1.9230e-05
1:208698223 G A 0.071317 -2.4215e-05
1:208698296 T C 0.157935 -6.0159e-05
1:208699659 A G 0.036223 3.8437e-06
1:208700287 A G 0.065218 2.5767e-05
1:208700733 T C 0.718405 2.7451e-05
1:208700789 C T 1.218574 2.4326e-05
1:208701208 A G 1.575173 2.1692e-05
1:208701838 G A 1.339182 -1.4883e-06
1:208701907 A G 1.281329 -4.7770e-06
1:208708062 C T 0.144527 2.5326e-06
1:208711001 T C 0.827277 -3.5426e-05
1:208713165 C T 0.518800 5.4685e-05
1:208716444 C T 0.435827 -4.6992e-06
1:208717605 C T 1.293390 -3.2687e-05
1:208718672 G A 0.868142 -1.9577e-05
1:208718742 T C 0.025830 4.2610e-05
1:208725816 C A 0.201530 9.8336e-06
1:208727768 C G 0.088436 1.2496e-05
1:208737659 C T 0.643693 -8.5876e-06
1:208739034 A G 0.048967 -3.4281e-06
1:208746142 T C 0.028242 1.5930e-05
1:208756154 C A 0.984904 6.6914e-05
1:208756374 G A 0.059941 1.7577e-05
1:208756429 G A 0.023630 -2.0049e-06
1:208757586 C G 0.347154 -3.6465e-05
1:208761593 C T 0.597563 4.8251e-05
1:208762044 G A 0.065222 7.3846e-06
1:208763263 C T 0.041391 -3.1656e-05
1:208763623 A G 0.050372 -2.4588e-05
1:208767267 C A 0.072151 -7.9043e-05
1:208770989 G A 0.120936 1.8716e-05
1:208777012 A G 0.515882 -2.2959e-05
1:208777749 A G 1.807571 1.1087e-05
1:208779194 T C 0.040174 2.5547e-05
1:208780169 A G 0.054062 -1.8677e-06
1:208794454 A C 0.633192 4.0726e-06
1:208795089 C A 0.092899 1.8006e-05
1:208803987 T C 0.038444 2.0282e-05
1:208808979 G T 0.408172 -2.3731e-05
1:208809503 A G 1.906312 1.3541e-05
1:208810046 C T 0.039395 1.1008e-05
1:208810079 A G 0.538872 7.3532e-05
1:208810098 T C 1.047623 3.6624e-06
1:208810234 C G 0.965163 1.3300e-05
1:208812173 T C 0.022526 -2.0385e-05
1:208813119 T C 0.523159 1.9546e-05
1:208818098 T C 0.067464 -7.2550e-06
1:208819546 C G 1.398656 -4.7352e-05
1:208825881 T G 0.249623 -1.6810e-05
1:208830499 C T 0.406932 -2.9046e-05
1:208830611 C A 0.097440 6.8337e-06
1:208843331 G A 0.044663 2.4845e-05
1:208849634 T C 0.250058 -1.0509e-05
1:208857946 G A 0.179410 2.2162e-05
1:208858179 T C 0.580039 -1.7838e-05
1:208860293 A G 0.386003 -7.6734e-06
1:208861170 A G 0.029323 7.0115e-06
1:208861680 T C 0.121293 -2.4137e-05
1:208866218 T C 0.078585 4.7448e-08
1:208872435 A G 1.508601 -1.9227e-05
1:208890270 C T 0.042465 -7.2086e-07
1:208893836 T C 0.194568 -7.6921e-06
1:208907384 T C 0.076913 7.4076e-05
1:208908057 C T 0.144605 -1.3087e-05
1:208922357 G A 0.139717 -8.1240e-06
1:208932974 G A 0.172162 9.0979e-06
1:208936451 A G 0.437365 -5.0225e-05
1:208937403 T G 0.631781 -6.6166e-05
1:208938163 G A 0.068614 7.8006e-07
1:208938640 C T 0.175047 -5.5201e-05
1:208940672 G A 0.313972 -2.3873e-05
1:208942499 G A 0.211063 -1.9530e-05
1:208947470 T C 0.086206 4.5902e-05
1:208948586 T C 0.210531 -1.1242e-05
1:208949558 T G 0.028206 4.5675e-06
1:208952697 C T 0.025970 -3.1225e-05
1:208954631 A G 0.063527 -1.7194e-05
1:208954872 C T 0.177177 -8.0606e-07
1:208956621 T C 1.530569 1.0435e-05
1:208967876 G A 0.040816 -1.5178e-05
1:208969841 G A 0.048337 1.6624e-05
1:208971057 G C 0.178735 -1.2998e-05
1:208972349 G A 0.066182 2.2868e-05
1:208973209 G A 0.243395 -1.3294e-05
1:208975033 A C 1.323524 -1.5690e-05
1:208986351 G A 1.387023 -2.4084e-05
1:208994195 T C 1.938940 -1.0497e-06
1:208994548 C T 0.300427 1.1889e-05
1:208997091 T C 0.930595 2.2028e-05
1:208998375 G A 1.614639 -8.1888e-07
1:208998704 A G 0.032244 1.5507e-05
1:208999133 T C 0.185434 -1.2954e-06
1:208999491 C T 0.051505 -5.6550e-06
1:209007054 T C 0.063660 2.7521e-05
1:209008960 C T 0.068532 -6.2120e-05
1:209009472 A C 0.031553 7.5625e-07
1:209019492 T C 0.382056 -3.7964e-05
1:209021202 G A 0.193114 2.7083e-06
1:209023600 A G 0.103393 -1.5020e-05
1:209026332 C T 0.127655 5.1569e-05
1:209028440 C T 1.446765 -1.4973e-05
1:209032199 G T 0.054293 -2.2016e-05
1:209041412 A G 0.032504 2.0440e-05
1:209048032 C T 0.968408 3.3938e-05
1:209052552 A G 0.182870 -2.5312e-05
1:209055813 C T 0.101948 1.7325e-05
1:209056273 T C 0.031975 1.4680e-05
1:209063680 C A 0.627535 2.8102e-05
1:209064718 G A 0.692692 1.2309e-05
1:209073676 T C 0.186275 -1.7647e-05
1:209073907 C A 0.961618 -6.1699e-06
1:209076899 T G 0.315913 -1.0017e-05
1:209081159 C G 0.079260 1.7897e-05
1:209082022 T C 0.077660 -3.1848e-05
1:209084801 C T 0.120339 4.6161e-06
1:209088514 C T 0.793754 -1.5465e-05
1:209092556 G A 0.188141 7.3440e-05
1:209094446 G A 0.158266 -4.9607e-08
1:209100221 T C 0.101263 2.0899e-05
1:209101571 T C 0.156322 -7.9582e-05
1:209101942 C T 0.116996 8.6125e-06
1:209108041 A G 0.067555 -3.2672e-05
1:209108296 C T 0.024847 1.1080e-05
1:209109349 A G 0.548408 5.4782e-06
1:209109755 T C 0.107612 -1.0399e-05
1:209110349 G T 0.787661 1.3667e-05
1:209111813 C T 0.035850 -3.3126e-06
1:209114268 A G 0.033127 4.9923e-05
1:209118300 C T 1.274970 -7.8945e-06
1:209119308 G A 0.052576 2.9455e-06
1:209120180 T C 0.532715 1.5794e-05
1:209121467 C G 0.575615 5.5053e-06
1:209125973 G A 0.280319 -4.2195e-05
1:209126373 T C 0.092441 1.4861e-07
1:209128395 A G 0.070759 -1.7022e-05
1:209155448 T C 0.043731 -2.5633e-06
1:209156342 T C 0.041728 -1.5484e-05
1:209162503 A G 0.287431 -4.1748e-05
1:209162845 C T 0.838514 -2.2462e-05
1:209162928 G A 0.551917 8.5246e-06
1:209180493 A G 0.751318 -1.1420e-05
1:209181469 G A 1.974209 1.0947e-05
1:209183954 T G 0.044513 -1.1406e-05
1:209201010 T C 0.118661 1.2581e-06
1:209204783 C G 1.244037 -1.8087e-05
1:209206072 C T 0.191442 -2.5579e-05
1:209211775 A G 0.994953 -4.2433e-05
1:209220353 G A 0.971161 -4.0382e-05
1:209222065 T C 0.041621 3.5495e-06
1:209223666 T C 0.274545 2.5491e-05
1:209234552 C A 0.053566 -2.5021e-06
1:209239811 T C 1.358560 -2.5119e-05
1:209241420 G A 0.765820 -3.1719e-05
1:209253452 C G 0.026811 6.2347e-06
1:209254829 G A 0.199790 6.8557e-06
1:209259013 T C 0.229120 1.7400e-05
1:209266284 T C 0.312151 1.0113e-05
1:209273784 C T 0.038213 -1.0625e-05
1:209277959 A G 0.046626 -3.1367e-05
1:209279216 T C 0.237844 4.7566e-06
1:209287142 C T 0.073115 -5.6827e-06
1:209295363 T G 0.735413 -3.5103e-05
1:209295902 A G 0.989305 3.0382e-05
1:209307465 A C 0.218798 7.4851e-06
1:209308353 A G 0.073615 3.4935e-05
1:209313831 G A 0.027791 4.7029e-06
1:209322270 C A 0.121329 4.4843e-06
1:209323088 G A 1.058642 -2.2954e-05
1:209325038 C T 0.161746 2.3242e-05
1:209328259 T C 0.034938 -1.6930e-05
1:209329538 A G 0.906329 3.3196e-05
1:209331985 T C 0.046795 -1.8653e-05
1:209355820 A G 0.073804 -2.4057e-06
1:209359911 G A 1.281098 2.1714e-05
1:209360210 T C 0.026528 -5.9220e-05
1:209363290 A G 0.122251 -3.6063e-05
1:209364553 C T 0.445899 -5.9215e-06
1:209365976 T C 0.051923 -7.9499e-06
1:209368741 C G 0.145416 -1.7951e-05
1:209380190 T C 0.050784 -1.5645e-05
1:209381807 A C 0.034750 2.0439e-05
1:209382572 T C 0.065192 -4.9034e-06
1:209383607 C T 0.121514 1.1400e-06
1:209392460 C T 0.045753 2.9006e-05
1:209409485 G A 0.133842 9.5583e-06
1:209424270 C T 0.098618 -2.0026e-05
1:209460628 T C 0.046480 -2.5615e-05
1:209479215 T G 0.099115 -1.4298e-06
1:209482201 A G 0.531325 1.5308e-05
1:209482984 G A 0.833132 1.8489e-06
1:209487041 G A 1.420997 3.2604e-05
1:209488640 C T 0.035354 -1.4884e-05
1:209494087 A G 0.047860 6.8331e-06
1:209498116 C T 0.178248 1.1636e-05
1:209505912 C T 1.849146 8.4808e-06
1:209512610 T C 0.031494 3.5193e-06
1:209512703 A C 0.097748 -1.2137e-06
1:209513933 C T 0.156400 -2.0344e-05
1:209514761 C T 0.096271 -3.7304e-06
1:209515989 A G 0.079270 -1.6006e-06
1:209517898 A G 0.263782 -1.9782e-05
1:209523508 A G 0.030533 1.9472e-05
1:209526299 G A 0.023662 -3.9469e-05
1:209536393 T C 0.041215 1.3574e-06
1:209541395 C T 0.131813 3.3522e-06
1:209544358 C T 0.027249 -1.1174e-05
1:209547733 C T 0.123127 2.0820e-05
1:209554465 A G 0.269186 -1.5186e-05
1:209560208 G A 0.421863 -2.8584e-05
1:209560325 T C 0.053085 7.3734e-06
1:209575594 G T 1.282773 -7.7618e-06
1:209577485 A G 0.023049 -3.9324e-05
1:209580942 G A 0.032004 2.8642e-07
1:209586137 A G 0.818513 -2.3548e-05
1:209588525 A G 0.028216 1.0378e-05
1:209590078 T G 0.031838 2.4746e-06
1:209592439 C T 0.474436 4.4480e-05
1:209593193 G A 1.932136 5.6592e-06
1:209594267 A C 0.143108 2.2732e-05
1:209595738 T C 1.899551 -6.0054e-06
1:209603252 G T 0.079406 -8.9268e-06
1:209607771 T C 0.208690 1.3227e-05
1:209608020 A C 1.322424 -1.7692e-05
1:209608321 G A 0.162356 8.3234e-06
1:209617663 T C 0.129658 3.4236e-05
1:209620874 T C 0.122825 1.5880e-05
1:209628916 C T 0.778914 2.4382e-05
1:209637470 G A 0.366252 4.2142e-05
1:209650863 C T 0.314212 1.2456e-05
1:209651535 T C 0.526304 -1.8724e-06
1:209652476 G A 0.116704 -2.5882e-05
1:209654291 T C 0.213968 1.6634e-05
1:209676833 T C 0.032793 2.2255e-05
1:209681842 A G 0.032643 -6.8389e-06
1:209681972 A G 0.076033 -7.9224e-06
1:209686419 A G 0.033422 2.1621e-05
1:209694870 A G 0.051943 -1.3324e-05
1:209704708 T C 0.024045 -7.3229e-06
1:209711015 C T 0.109170 -5.4003e-06
1:209713116 C A 0.034519 1.2071e-05
1:209715433 A G 0.024386 2.9403e-05
1:209716055 G A 0.026132 2.6534e-05
1:209717109 G T 1.304024 -6.9784e-06
1:209721047 A C 0.603717 -9.0568e-06
1:209722151 C T 0.265190 -1.1300e-05
1:209722480 A G 0.066578 -2.2417e-05
1:209722581 G A 1.281072 -2.5534e-05
1:209722772 G A 1.071080 7.5296e-06
1:209723311 C G 0.190176 -2.1581e-05
1:209724065 G A 0.042355 1.5992e-05
1:209726120 G C 0.160081 -2.2499e-05
1:209727073 G A 0.040378 1.3078e-05
1:209727257 A T 1.135753 9.4726e-06
1:209729268 A C 0.025577 1.5457e-05
1:209732407 T C 0.023844 -1.5035e-05
1:209734677 C T 0.111131 -1.2645e-05
1:209735141 C T 0.062700 1.3882e-05
1:209741608 C T 0.029310 2.2263e-05
1:209744147 T G 0.327260 1.7550e-05
1:209745400 C T 0.054514 -4.7457e-05
1:209746872 T G 1.290102 -1.0873e-05
1:209747496 T G 0.394949 -1.9405e-05
1:209758086 A G 0.053335 1.6794e-05
1:209758732 A G 0.023230 -8.6838e-06
1:209762875 G A 0.527229 3.1780e-06
1:209765283 C T 0.027768 -4.9851e-06
1:209774889 G T 1.587141 -4.0012e-05
1:209777675 C G 0.305867 -6.1750e-06
1:209782545 G A 0.542806 3.8566e-06
1:209785148 T C 0.054244 1.5932e-05
1:209785206 A G 0.346855 1.7355e-06
1:209787854 T C 0.347482 5.7831e-06
1:209792018 T C 0.024428 -1.1464e-05
1:209793017 T G 0.053991 -1.9646e-05
1:209795302 A G 0.657708 6.9376e-06
1:209796329 A T 0.310171 2.7758e-06
1:209797253 C T 0.050852 -3.3062e-05
1:209799819 A G 1.448589 -5.9120e-06
1:209800230 T C 0.053426 -3.8838e-05
1:209803199 G A 0.028304 5.8207e-06
1:209804095 A G 1.685187 -1.1034e-05
1:209804499 G T 0.245657 -1.7819e-05
1:209807438 T C 0.271893 -9.7464e-07
1:209809364 C A 0.036447 -1.4908e-05
1:209809555 T C 0.497163 -1.4372e-05
1:209812759 T G 0.988432 6.3333e-06
1:209814879 T C 0.402690 -2.1926e-05
1:209818552 A G 0.267667 1.3232e-06
1:209821568 G A 0.483148 -2.3477e-05
1:209823735 A C 0.041439 -5.3313e-06
1:209825386 C T 1.724890 -4.4635e-06
1:209826917 T G 1.042900 -2.2443e-05
1:209828239 G A 0.051943 -1.5098e-05
1:209828955 T C 0.371673 -4.2211e-06
1:209830029 C T 0.025158 -7.8075e-06
1:209831590 C T 1.062008 -5.3610e-06
1:209833313 C T 0.490454 -9.4462e-06
1:209833446 C T 0.416751 1.5127e-05
1:209833989 C A 0.116697 -3.8456e-05
1:209834057 A G 0.825686 -1.8756e-05
1:209834212 A T 1.014162 1.8348e-05
1:209835711 G A 0.112153 5.2001e-06
1:209836879 T C 0.124948 4.8221e-05
1:209837683 C T 1.385198 -2.2982e-05
1:209842279 G A 1.510419 -3.7645e-05
1:209842499 C T 0.058837 2.0414e-05
1:209848243 T C 0.026048 2.0918e-06
1:209851207 G C 0.091656 4.2728e-06
1:209851897 G A 1.895390 -2.9253e-05
1:209860275 T G 0.042803 1.8084e-05
1:209867397 T C 1.741045 -1.0924e-05
1:209869456 T C 0.293043 1.7323e-05
1:209871135 G A 1.975724 -2.3633e-05
1:209871977 T C 0.053955 6.2076e-06
1:209874946 T C 0.022344 -3.3297e-05
1:209880259 G T 0.400291 -4.9162e-05
1:209885371 C T 0.067526 -1.5516e-05
1:209885509 G A 0.092860 4.8838e-06
1:209887651 A G 0.037223 6.7640e-06
1:209894661 A G 0.405167 -4.5300e-05
1:209909509 C T 0.065562 -6.0893e-06
1:209911988 G T 0.444191 -6.8782e-05
1:209922031 T C 0.025119 5.7505e-06
1:209935031 A G 0.483690 -4.4043e-05
1:209935778 G A 0.461102 -4.0539e-05
1:209943156 G A 0.881631 -6.2232e-05
1:209943592 T C 0.390567 -5.6060e-05
1:209949474 A G 0.023149 -2.8643e-05
1:209950760 G C 1.587910 1.5382e-05
1:209951400 G C 0.117557 1.7838e-06
1:209952865 G C 0.823554 -5.2955e-06
1:209955848 C A 0.855801 -3.7715e-06
1:209956542 A C 0.342500 2.9137e-05
1:209977111 G A 1.612789 1.1253e-05
1:209980489 T G 0.794224 1.2613e-05
1:209988047 C A 0.024392 -2.8744e-05
1:209989270 G A 1.620109 1.5161e-05
1:209996215 T C 0.025201 -1.2971e-05
1:209996542 G T 1.119949 2.4021e-05
1:210000390 C T 0.400126 8.2641e-07
1:210001713 A C 1.112192 2.8431e-05
1:210004199 G C 1.511659 3.1896e-05
1:210004332 A G 0.332470 3.3908e-05
1:210007208 A G 0.032741 1.1046e-05
1:210010524 A G 0.050865 -3.3609e-06
1:210017386 T C 0.028158 2.3366e-06
1:210022732 G A 1.843668 1.7155e-05
1:210027359 C T 0.060846 6.0340e-06
1:210039902 C A 0.421032 5.2832e-06
1:210040994 T C 0.054251 1.4122e-05
1:210044587 A G 0.776882 -7.6017e-06
1:210049980 A C 0.038820 9.8559e-06
1:210050696 A G 0.087144 -4.7752e-07
1:210056681 C T 0.026875 -1.8887e-05
1:210057428 T C 0.974514 -2.6284e-06
1:210067972 C A 1.190679 -3.5243e-06
1:210094182 A G 0.060028 3.0837e-05
1:210098466 A G 0.325946 1.0156e-05
1:210100459 C T 1.168458 1.6634e-05
1:210112028 A C 0.053692 7.4754e-07
1:210112738 T C 0.029498 1.4414e-05
1:210115008 A G 0.128992 1.6264e-05
1:210118741 G T 0.045630 -8.5193e-06
1:210161688 C T 0.023159 -1.2373e-05
1:210164716 T C 0.093847 -2.3211e-05
1:210195909 T C 0.049281 -5.5763e-06
1:210196333 T C 0.037603 -1.2180e-05
1:210205366 T C 0.047441 2.3027e-05
1:210218475 A C 0.064907 5.5049e-06
1:210234482 G A 0.038742 6.7893e-06
1:210236470 A G 0.521192 1.6402e-05
1:210251323 C T 0.034545 4.8099e-06
1:210313918 G A 0.060590 3.0489e-06
1:210315666 C A 0.042803 -2.9171e-05
1:210331377 G A 0.378901 7.9724e-06
1:210334081 C T 0.275405 -1.1578e-05
1:210341045 A G 0.027878 -9.2469e-06
1:210344858 A C 1.365396 9.7798e-07
1:210354889 A G 0.068984 -2.8216e-06
1:210362989 A C 0.956691 -6.0400e-06
1:210370700 C T 0.305377 2.7080e-05
1:210370807 T G 0.291332 -1.7854e-05
1:210399713 A G 0.573817 -3.0167e-06
1:210400090 A C 0.040871 3.1391e-05
1:210405744 A G 0.107628 6.5877e-06
1:210413739 T C 0.851899 3.7840e-06
1:210418825 T C 0.145634 6.4622e-07
1:210425895 C T 0.270244 1.7383e-06
1:210429154 G A 0.452961 4.3177e-05
1:210438333 A G 0.032556 -2.3034e-05
1:210443861 A G 0.202767 3.1886e-05
1:210458861 G A 0.285948 -9.2570e-06
1:210459984 C A 0.296049 -5.9564e-06
1:210461311 A G 0.746693 1.5386e-05
1:210463786 A G 0.328783 1.2463e-05
1:210467025 G A 0.345080 -8.3306e-06
1:210468160 G A 0.783529 -8.9216e-06
1:210469000 G A 1.047129 -9.5012e-07
1:210475109 A G 0.030449 1.9045e-05
1:210477128 A G 0.021328 2.1936e-05
1:210477433 G A 0.024659 -1.5198e-05
1:210486895 C T 0.312988 1.4446e-05
1:210489611 C G 1.457957 -1.1234e-05
1:210494667 T C 0.231262 -6.5391e-05
1:210506364 C A 0.299895 1.0171e-06
1:210510894 C A 1.011818 -1.4040e-07
1:210511383 G A 0.046412 3.0755e-05
1:210512590 C G 0.609242 2.4011e-05
1:210522817 G A 0.820025 3.0642e-05
1:210528728 T C 0.089643 -1.8182e-05
1:210529833 G T 0.174096 1.0099e-05
1:210531438 G A 1.446944 9.2773e-06
1:210533428 G T 0.307029 3.4587e-05
1:210536025 T C 0.320223 -2.0230e-05
1:210540205 G A 0.302988 4.0992e-05
1:210548035 G C 0.036655 3.4977e-06
1:210561485 A C 0.024915 5.4204e-07
1:210568621 G A 0.077303 1.3336e-05
1:210572004 G A 1.180117 1.6401e-05
1:210573393 T C 0.381021 -1.3196e-05
1:210576545 T G 0.139032 3.0316e-05
1:210577884 A G 0.309749 -1.8889e-05
1:210581189 T G 0.038651 -3.8320e-06
1:210585260 T C 0.674674 4.5282e-05
1:210585575 G A 1.795870 1.9061e-05
1:210587818 G A 0.432571 -1.6555e-05
1:210589846 T C 1.945824 1.8951e-05
1:210590022 A G 0.144972 -1.3599e-05
1:210599633 T C 0.912155 6.3863e-06
1:210612528 T C 1.615019 2.1517e-05
1:210613971 G T 0.310135 -1.6943e-05
1:210622889 T C 0.807023 3.7834e-05
1:210632800 A G 0.066971 1.8018e-06
1:210637297 T C 0.323739 -1.1328e-05
1:210643962 T C 0.159425 3.3626e-05
1:210648578 G T 0.335018 -9.9967e-06
1:210654164 G T 0.133429 1.3799e-05
1:210658336 C T 0.398967 -4.2607e-05
1:210660163 G A 0.600741 2.1202e-05
1:210665583 C T 1.318136 3.7014e-05
1:210675102 T C 1.532747 7.6386e-05
1:210678770 T C 0.105106 -1.5661e-05
1:210681886 T C 0.063826 -1.4915e-05
1:210684528 C T 0.888434 8.2359e-05
1:210687957 C T 0.221612 -4.8973e-05
1:210690808 T C 0.339864 2.7079e-05
1:210697477 G A 0.114665 -1.6669e-05
1:210697994 C T 0.055929 -3.6155e-05
1:210698813 T C 0.915268 1.3414e-05
1:210699024 G A 0.043241 -6.5530e-06
1:210699305 T C 0.228019 -8.5248e-06
1:210702922 T C 0.076462 -9.0031e-07
1:210708306 G A 1.040222 -2.9611e-05
1:210709330 C T 0.524597 3.6719e-05
1:210711660 C T 0.375811 1.0459e-05
1:210718695 T C 0.046912 -2.7197e-07
1:210729897 C T 0.523695 4.9670e-05
1:210732325 C G 0.038635 4.3345e-06
1:210732367 A G 0.136805 5.9419e-06
1:210738256 T C 0.022253 2.7133e-05
1:210738604 G C 1.847014 7.2588e-05
1:210746520 T C 0.077186 -2.7331e-05
1:210747424 A G 1.722021 2.6323e-06
1:210747866 G C 1.880119 -9.1594e-06
1:210749312 C T 0.497101 -7.4260e-06
1:210750063 G A 0.821369 7.2749e-06
1:210752116 T C 0.031147 -9.0062e-06
1:210754680 A G 1.959314 -3.0130e-05
1:210760144 C G 0.038401 4.9793e-05
1:210760414 C T 0.196921 1.6185e-05
1:210771400 G A 0.640048 -2.2749e-06
1:210774654 A G 0.043462 -3.5994e-06
1:210776171 A G 0.044276 2.2533e-05
1:210778036 A G 0.051651 8.6132e-06
1:210778947 C T 0.699547 8.3146e-06
1:210780547 C T 1.829419 -5.8813e-06
1:210781091 A G 0.066137 -1.0284e-04
1:210789808 C T 0.073012 -3.2536e-06
1:210790214 G A 0.379411 2.4370e-05
1:210790714 A G 0.067335 -6.5498e-06
1:210791153 G A 0.275645 2.9838e-05
1:210792375 G T 0.040622 9.7866e-06
1:210793055 G A 0.050719 -8.4731e-07
1:210793972 A G 0.499163 -2.7966e-06
1:210794975 T C 0.178004 -3.1515e-05
1:210796189 C T 0.041972 -3.1449e-06
1:210797085 A G 0.047425 -7.1738e-06
1:210801894 A G 0.155387 7.7161e-06
1:210802250 T C 0.125172 1.7149e-05
1:210804430 A G 0.422412 -3.1418e-06
1:210808177 C T 0.156874 -3.2899e-06
1:210812981 C T 0.040644 5.3364e-05
1:210813220 G A 0.069165 -2.8448e-08
1:210815145 T C 0.189339 1.6691e-05
1:210822871 C T 0.138957 1.1049e-05
1:210826512 A C 0.134497 -2.9036e-05
1:210828485 T C 0.148464 -1.8520e-05
1:210835426 C A 0.801287 4.0233e-06
1:210835941 G C 0.074076 -3.9872e-06
1:210836847 C T 0.161970 -2.0499e-05
1:210837704 C A 0.040060 4.3828e-05
1:210845493 G A 0.199437 -6.5537e-05
1:210846327 G A 0.255745 -8.1820e-05
1:210861089 T C 0.094272 -1.4093e-05
1:210865996 G A 0.201056 -4.0269e-06
1:210869802 T C 0.059171 -3.0397e-05
1:210870120 A G 0.878837 -5.2403e-06
1:210882597 T G 0.041793 6.1658e-06
1:210889806 G A 0.050067 -1.1251e-05
1:210892311 T C 0.028417 2.1826e-06
1:210894879 G A 0.544747 1.1024e-05
1:210896025 T C 0.272370 -3.2187e-06
1:210900481 C T 0.418845 2.0102e-05
1:210901242 A T 0.046091 -2.7140e-05
1:210903088 T A 0.038473 5.4647e-06
1:210903732 G A 0.301949 -7.0641e-06
1:210914471 A G 0.713867 1.0390e-05
1:210915191 C T 1.874101 -6.1411e-06
1:210919675 G T 0.955126 -1.4263e-05
1:210930809 G A 0.524026 -3.3746e-05
1:210940592 G A 0.526301 2.1432e-05
1:210941930 T C 0.350238 1.2315e-05
1:210944071 T G 0.023162 1.3314e-05
1:210959524 C A 0.137444 -7.9616e-06
1:210964062 C T 0.151746 -3.9683e-06
1:210967608 G A 0.340841 -1.5977e-05
1:210977824 A G 0.167329 8.7434e-05
1:210984212 T G 0.025340 -9.8393e-06
1:210986753 T C 1.690984 1.9287e-05
1:210989576 A G 0.038155 2.3270e-05
1:211002077 C T 0.218856 -1.4803e-05
1:211011036 A T 0.213867 1.0412e-05
1:211014671 G A 1.710385 2.1331e-06
1:211017253 T C 0.038528 -7.8202e-06
1:211035376 T C 0.069740 -5.1365e-06
1:211037435 C T 0.397299 -8.3407e-06
1:211042868 C T 0.183844 -4.3033e-06
1:211047108 G A 0.119803 4.7118e-06
1:211051625 G A 0.311538 3.5525e-06
1:211057697 G T 0.409000 -7.8896e-06
1:211057818 C A 0.439011 1.6806e-05
1:211070521 A G 0.038025 -1.7594e-05
1:211072392 T C 0.731057 -1.0477e-06
1:211074055 T C 0.124487 2.1023e-06
1:211079030 T C 0.110965 1.7803e-05
1:211081403 G A 0.490230 -9.9699e-06
1:211081997 T C 0.088851 2.9031e-05
1:211083149 C T 0.045075 -1.7531e-05
1:211091810 G T 0.046065 4.6980e-05
1:211112383 C T 0.051888 1.2725e-06
1:211119069 A G 0.125932 -1.0981e-05
1:211119719 T C 0.073008 5.2057e-06
1:211119849 T C 0.024753 -5.2662e-06
1:211122469 C T 0.246137 -4.9161e-05
1:211122840 G A 0.063774 1.6132e-05
1:211133122 A G 0.127710 -1.9350e-05
1:211134558 G T 0.039174 -7.0891e-06
1:211141173 C T 0.185703 3.4501e-05
1:211155297 T C 1.253093 3.3861e-05
1:211167832 G T 1.374257 3.9203e-05
1:211168993 G A 0.280310 -2.8245e-06
1:211188937 A G 0.748965 9.6419e-06
1:211219115 G A 0.043306 -2.0987e-05
1:211222471 G A 0.148045 1.9647e-05
1:211223746 T C 0.070035 -3.1898e-06
1:211224164 G A 0.601591 -6.7261e-05
1:211228022 T C 1.557208 -4.1934e-05
1:211234819 G A 0.030881 -1.1412e-05
1:211236543 T C 0.077056 6.9026e-06
1:211250618 T C 0.022623 -1.9446e-05
1:211258161 C T 0.932422 8.6298e-06
1:211263614 C T 0.191429 -4.7220e-05
1:211275293 T C 0.882826 -9.2993e-06
1:211280913 A G 0.022377 3.6108e-05
1:211282681 C T 0.311077 -6.4859e-05
1:211292375 C T 0.188167 2.2252e-05
1:211301768 G A 1.432094 -9.0762e-05
1:211309431 G A 0.302748 -7.9228e-05
1:211310251 T C 0.250091 -1.0721e-05
1:211320875 G A 0.075624 -2.8273e-06
1:211323939 C T 0.187515 -2.3855e-05
1:211332551 G A 0.045977 -3.5366e-05
1:211333734 G A 0.061648 -4.0173e-05
1:211342123 A C 0.161035 2.7304e-05
1:211356835 C T 0.058941 1.7962e-06
1:211357154 T C 1.561453 -3.3303e-05
1:211358573 C T 0.118125 -2.0203e-05
1:211372379 G A 0.463342 -7.9316e-05
1:211376211 A C 0.300502 1.9482e-05
1:211377952 G A 0.109524 -1.4556e-05
1:211380192 G A 0.147373 -2.7241e-05
1:211382160 C T 0.803835 -4.4408e-05
1:211392863 C T 0.291972 -9.4694e-05
1:211408176 G T 0.168069 -3.6540e-05
1:211408699 T C 0.116613 1.6511e-05
1:211414396 C T 0.060905 1.1863e-05
1:211415358 T C 0.864019 -4.9396e-05
1:211418375 C T 0.050502 6.1930e-06
1:211453933 G C 0.108164 -5.7042e-06
1:211475042 A G 0.298087 2.5280e-05
1:211475245 C T 0.060343 -5.6756e-06
1:211478575 C T 0.041816 1.4639e-05
1:211488538 A C 1.958408 -1.0849e-05
1:211488606 G A 0.034471 1.9523e-05
1:211502870 A G 0.066040 1.0048e-05
1:211508214 G A 0.069152 -5.3665e-06
1:211508926 C A 0.030105 -1.4410e-05
1:211531436 G C 0.063816 3.0199e-05
1:211547522 C T 0.121657 5.5015e-05
1:211548878 G A 0.029823 2.0132e-05
1:211550106 T C 0.048545 -2.2083e-05
1:211555610 C A 0.024269 2.2335e-05
1:211556004 T C 0.185492 -8.1859e-05
1:211557162 G T 0.151067 1.1085e-05
1:211558096 G A 1.210368 5.0965e-05
1:211559559 A C 0.023672 2.1870e-05
1:211564004 T C 0.054790 -2.9613e-05
1:211574184 T C 0.067341 -1.3413e-05
1:211594149 A G 0.064056 2.1270e-05
1:211605697 A G 0.746355 -5.0676e-05
1:211612411 A C 0.094025 4.2506e-06
1:211614280 T C 0.443123 -2.0353e-05
1:211643017 C T 0.797094 -4.3423e-05
1:211644427 A G 0.026651 1.8192e-05
1:211644519 A G 0.028492 6.8223e-06
1:211644575 A G 0.532121 -1.8880e-05
1:211645329 G A 0.112147 -2.4269e-06
1:211645490 A G 0.052573 8.8912e-06
1:211651907 A G 0.486312 1.3289e-04
1:211654619 A G 0.027930 1.3784e-05
1:211667884 T G 0.143767 -3.8024e-05
1:211670942 A C 0.070220 4.5121e-06
1:211680830 T A 0.068808 -5.2687e-05
1:211685549 G T 0.024999 -2.3441e-05
1:211685621 A G 1.024087 -3.4187e-05
1:211689466 C A 0.169387 2.0997e-05
1:211693071 C A 0.217733 4.5291e-06
1:211697852 A G 0.058461 -1.4442e-05
1:211699817 G A 0.025227 -8.6626e-06
1:211700979 T G 0.026051 4.9226e-06
1:211704207 G T 0.747806 1.1146e-05
1:211704519 C T 0.193205 -6.9037e-06
1:211704572 A G 0.091685 -2.9285e-05
1:211710139 T G 0.131222 -1.0542e-06
1:211710687 C T 0.081198 -6.1114e-06
1:211711946 A G 0.351536 1.5925e-05
1:211713725 C A 0.120764 2.6797e-05
1:211717115 T G 0.191575 -3.6490e-06
1:211718203 T C 1.520598 -2.3384e-05
1:211720077 C T 0.943409 1.2384e-05
1:211732448 T C 0.677216 7.2468e-06
1:211732648 T C 0.034734 2.6580e-05
1:211736031 T C 0.151746 3.8089e-05
1:211736470 C T 0.230139 6.4755e-05
1:211745154 G C 0.417598 8.4299e-05
1:211747305 C T 0.059171 -5.8567e-06
1:211755044 C A 0.151496 2.3680e-05
1:211757101 G C 0.151350 -9.5373e-06
1:211765958 A C 0.112614 -1.3002e-05
1:211769893 T C 1.599637 -3.1585e-05
1:211772400 A C 0.309460 1.3922e-05
1:211776439 C A 1.299031 -5.0087e-07
1:211777757 G A 0.327199 -3.0669e-05
1:211778581 C T 0.048431 -3.9452e-05
1:211780431 A G 1.866084 -2.4985e-05
1:211784082 A G 1.060694 1.9078e-05
1:211784213 G T 0.466565 -2.1309e-05
1:211784699 T G 0.092350 1.6496e-05
1:211791463 A C 0.052871 1.4219e-05
1:211795809 A G 0.955892 -9.2692e-06
1:211796239 A G 0.892625 -6.9277e-06
1:211797489 G A 0.057970 -1.2577e-05
1:211806940 C T 0.040424 -8.9382e-06
1:211809408 T C 0.174074 1.5040e-05
1:211810913 A G 0.037015 -1.6464e-05
1:211812357 C T 1.047756 -7.4184e-06
1:211813010 A C 1.932863 1.2449e-05
1:211823748 C T 0.060694 -3.4482e-05
1:211825708 A C 0.057889 -3.8110e-05
1:211827058 G A 0.069957 -4.4822e-05
1:211830705 T C 0.031244 1.7606e-05
1:211830794 C T 0.209096 -1.6040e-05
1:211833095 T C 0.256638 -1.0724e-05
1:211854180 C T 1.336008 2.6093e-05
1:211855893 A G 0.482090 4.1070e-05
1:211859925 A G 0.325897 1.9283e-05
1:211870117 G A 0.026710 9.9427e-06
1:211870825 T C 0.202916 -3.1039e-05
1:211877185 T C 0.166709 -2.8722e-05
1:211877735 G A 0.073187 -2.4939e-05
1:211887716 T C 0.211998 -4.3868e-05
1:211893655 A G 0.384637 -8.5914e-06
1:211894957 A G 0.022208 1.0640e-05
1:211896369 C T 0.070778 -5.7256e-05
1:211900669 A G 0.033445 -1.6596e-05
1:211901341 A G 0.183084 -9.9973e-05
1:211901850 T C 0.109848 5.4219e-06
1:211902241 A G 0.035886 1.6081e-05
1:211904334 G A 0.605061 4.7074e-06
1:211905336 A G 0.043290 3.9074e-07
1:211908260 A C 1.078312 -8.0886e-06
1:211908885 T C 0.125338 -1.5342e-05
1:211925458 A C 0.201537 -4.5070e-06
1:211926455 G A 0.055221 9.5839e-06
1:211941852 A C 0.148711 1.4883e-05
1:211942466 A G 0.107872 4.9931e-06
1:211944094 A G 0.030524 -2.1353e-06
1:211946955 A C 0.027726 -2.3598e-05
1:211978077 T C 0.419348 -9.1975e-06
1:211978139 A G 0.183159 9.3318e-06
1:211979205 G T 0.881777 6.7324e-06
1:211988281 A G 1.925677 1.7971e-05
1:211998963 T C 0.043663 3.3440e-05
1:212005997 C T 0.039508 3.6130e-05
1:212009094 A C 0.112276 -1.6272e-05
1:212012693 A G 0.086018 9.3694e-07
1:212013605 A G 0.090929 -3.2938e-05
1:212046447 G A 0.604811 -7.3455e-06
1:212079585 G A 0.079078 -3.0209e-05
1:212081213 G A 0.055676 1.5209e-05
1:212087472 T C 0.046347 3.3588e-06
1:212090822 C A 0.200797 -1.2267e-05
1:212092800 C T 0.127989 2.5843e-05
1:212094052 C T 0.099134 -4.6415e-05
1:212102560 G A 0.101101 1.6151e-04
1:212108598 T C 0.032757 -5.4425e-06
1:212111117 T C 0.119106 4.0474e-05
1:212120510 C G 0.158263 1.0082e-05
1:212124943 T C 0.091935 1.6789e-05
1:212146878 C T 0.034094 -1.6193e-05
1:212150261 T G 0.115749 -4.6029e-05
1:212152677 G A 0.078085 -5.2006e-06
1:212155008 C T 0.045192 -3.2687e-05
1:212165833 A G 0.114324 3.1783e-06
1:212170558 G A 0.028174 -1.5876e-05
1:212174207 C T 0.078169 -6.7736e-06
1:212175441 T C 0.067215 5.1015e-06
1:212178459 T C 0.043543 -5.0375e-05
1:212199589 G A 0.025304 -1.5528e-06
1:212220847 A G 1.179819 1.6321e-05
1:212224202 G A 0.044815 -3.6999e-05
1:212235075 T C 0.079123 -2.1230e-05
1:212237798 A G 1.047860 -3.1356e-05
1:212241848 C T 0.091302 1.3993e-05
1:212255636 G A 0.148013 -4.8244e-06
1:212259555 A G 0.026937 1.7982e-05
1:212264003 T A 0.092318 -2.2703e-05
1:212266917 A G 0.024941 -1.7699e-05
1:212273606 A G 0.078078 -7.0986e-06
1:212273639 T C 1.927699 2.1142e-05
1:212274413 C A 1.971093 -1.8641e-05
1:212274717 A G 0.130602 2.8189e-05
1:212282546 G T 0.026583 3.2633e-06
1:212283414 C A 0.168221 7.1302e-06
1:212292201 C T 1.182227 1.5272e-05
1:212295231 A G 0.398331 -1.5406e-05
1:212298251 T C 1.976442 -6.8351e-05
1:212298804 G A 0.111903 2.8947e-06
1:212305501 G A 0.056370 -8.4215e-06
1:212314741 A G 0.032848 -2.0350e-05
1:212316629 G A 0.033867 -1.4925e-05
1:212317446 A C 0.078257 -4.1245e-05
1:212319542 G T 1.976828 -7.0261e-05
1:212319809 G A 0.042644 5.0852e-05
1:212322405 C A 0.318474 -3.8841e-05
1:212332294 C T 1.138788 3.9708e-05
1:212333732 C G 0.165875 1.4347e-05
1:212336299 G T 0.241110 1.5119e-05
1:212343541 G C 0.523850 -5.0463e-05
1:212344286 T C 0.026428 6.4039e-06
1:212345292 C T 0.885127 -4.1360e-05
1:212345669 A G 1.103763 1.2927e-05
1:212347150 A G 0.345921 7.0950e-06
1:212351469 T C 1.627662 -7.4551e-06
1:212358498 G A 0.109673 -2.0571e-05
1:212376761 A G 0.035380 -6.6135e-06
1:212377879 C T 0.312797 4.6248e-06
1:212381445 A C 0.406660 3.9866e-05
1:212391596 T C 0.837092 -2.2908e-05
1:212392557 T C 0.040041 1.1723e-05
1:212409980 A G 0.043744 1.3247e-06
1:212426172 G C 1.187677 -1.9450e-05
1:212430756 G A 0.413755 1.6435e-05
1:212432926 C G 0.366684 1.1550e-05
1:212446576 G A 1.596495 2.8275e-07
1:212448126 A C 0.100130 -1.5803e-05
1:212456621 C T 0.183181 5.6072e-06
1:212459615 G C 0.042465 -1.8369e-06
1:212461037 T C 0.045026 2.4137e-05
1:212476651 A G 0.428761 1.5686e-05
1:212498565 T C 0.371271 1.6098e-05
1:212503322 A T 1.614513 1.5180e-05
1:212505662 G A 0.103503 -5.4254e-05
1:212521242 T C 0.341338 1.2007e-05
1:212538456 G T 0.061865 -1.9294e-05
1:212556551 G A 0.032160 1.6877e-05
1:212558679 T C 0.029501 -1.1932e-05
1:212561766 A G 0.168582 1.0996e-05
1:212562737 T G 1.537032 1.1390e-05
1:212570194 C T 0.080315 2.3415e-05
1:212570758 C T 0.087115 -2.7365e-05
1:212572247 C T 0.047282 -2.2400e-05
1:212587320 C T 0.077092 -7.4313e-06
1:212594063 C T 0.030595 -1.7949e-05
1:212596375 C T 0.022513 -2.3953e-05
1:212607404 T C 0.236556 3.7014e-05
1:212611470 A G 0.032783 -2.2219e-05
1:212611544 G T 0.119492 3.6154e-05
1:212619339 C T 0.820412 3.4452e-06
1:212620214 G A 0.792472 1.1941e-05
1:212620671 T C 0.042546 -6.4845e-06
1:212620691 G T 0.112585 -1.2323e-06
1:212621328 T C 0.032611 -3.1405e-05
1:212624263 C T 0.044205 2.6264e-05
1:212628449 A C 0.146121 3.8148e-05
1:212633854 G A 0.042176 6.3808e-06
1:212634970 A G 0.138058 -1.2205e-06
1:212636824 T C 0.664489 -1.5943e-05
1:212638725 G A 0.431257 9.6512e-06
1:212640957 A C 0.641180 -1.6522e-05
1:212647134 G T 0.219652 1.4945e-05
1:212651399 G C 0.177826 8.5521e-06
1:212655756 C T 0.102140 3.0154e-05
1:212663815 T C 0.222949 3.1001e-05
1:212665054 C T 1.050774 -3.1138e-06
1:212672241 T C 0.060428 3.9155e-05
1:212674885 T C 0.191971 -9.1245e-06
1:212679860 T C 0.031975 -6.7162e-06
1:212680811 T C 0.081058 6.0099e-06
1:212691371 A G 0.038434 -3.6044e-05
1:212702220 G A 0.037531 2.9086e-06
1:212707855 C T 0.288706 2.0902e-05
1:212712720 C T 0.266713 5.1627e-06
1:212712808 G T 0.129651 9.5602e-06
1:212716491 C T 0.241597 -2.0097e-05
1:212716579 A G 0.657549 -7.0935e-05
1:212719949 T C 0.025171 -3.5029e-05
1:212751448 G A 0.686041 4.5685e-05
1:212751634 A G 0.293945 1.7234e-05
1:212756207 G T 0.094668 -4.7909e-05
1:212756723 G C 0.051252 2.7384e-05
1:212760182 T C 0.106255 9.4698e-06
1:212763676 A G 0.559444 4.4129e-05
1:212764579 T C 0.489091 -5.0218e-05
1:212764758 G A 0.166193 -2.7433e-05
1:212765571 G A 0.028258 1.1231e-05
1:212765581 T A 0.029407 7.7976e-06
1:212770422 C T 1.862263 -3.6945e-05
1:212773149 T C 0.060067 2.7733e-06
1:212774580 C T 0.141748 3.0732e-05
1:212787025 C T 0.080899 3.2207e-06
1:212788567 T C 0.047792 6.9768e-06
1:212791621 C T 0.078841 1.9785e-05
1:212793613 C T 1.581649 2.3941e-05
1:212793849 G A 0.112520 -6.7411e-05
1:212796979 A C 0.272003 -1.0614e-05
1:212798601 A C 0.046837 4.2647e-06
1:212798977 G A 0.584093 -9.7762e-06
1:212799139 G A 0.040079 2.0289e-05
1:212799163 A C 0.029368 2.0186e-05
1:212799870 G A 1.758997 1.0301e-04
1:212799949 T C 1.294672 6.2417e-05
1:212810095 T C 0.184778 -1.4610e-05
1:212811947 A C 1.345103 -5.5617e-06
1:212815715 C T 1.779222 -2.4899e-05
1:212817909 T G 0.419260 -1.9372e-05
1:212822661 C T 0.050573 4.8012e-06
1:212827293 C T 0.287093 -1.1140e-05
1:212829330 T C 0.210894 -2.1004e-06
1:212831253 A G 0.051732 2.0325e-05
1:212833618 G A 0.078445 5.3598e-05
1:212841598 T C 0.297814 -1.1892e-05
1:212841934 C T 0.544026 1.6131e-05
1:212845144 G A 0.049181 2.2403e-05
1:212847883 T C 1.510189 -2.3688e-05
1:212852806 T C 0.060489 1.5413e-05
1:212858411 G A 1.301742 -3.6824e-06
1:212858797 C T 0.291521 1.2026e-05
1:212862137 C T 0.026415 1.1366e-05
1:212865377 T C 0.028089 -2.2234e-05
1:212866976 A G 0.233031 3.3999e-06
1:212869536 A C 1.303358 2.5764e-05
1:212873469 A G 0.142479 -1.6599e-05
1:212877202 G T 0.080928 -4.0532e-06
1:212881086 T C 1.420659 4.2386e-05
1:212881939 G C 1.311047 1.0478e-04
1:212883471 G T 0.105061 -6.0236e-05
1:212887171 A G 0.163168 -5.3381e-06
1:212894474 A G 0.367165 -2.1480e-05
1:212911836 C T 1.367268 2.3745e-05
1:212913168 C T 0.156955 -2.8396e-06
1:212918842 G A 0.102347 4.8144e-06
1:212933665 A G 0.029118 5.7243e-06
1:212961426 T C 1.001100 3.7512e-05
1:212962207 G A 0.794526 4.4633e-05
1:212965095 A G 0.297009 -1.4830e-05
1:212965284 G C 0.324037 -5.7207e-06
1:212966869 T C 0.069331 -4.8683e-06
1:212979481 C T 0.296720 -1.8840e-05
1:212986372 A G 0.042209 -2.0691e-05
1:212993414 T C 0.998883 4.3653e-05
1:213019233 C A 0.041579 -3.5120e-05
1:213029879 C T 0.073489 -5.5726e-06
1:213031408 C T 0.068549 1.1828e-07
1:213051081 G A 0.021896 -1.0519e-07
1:213051153 C A 1.493541 1.5266e-05
1:213052118 A G 1.106827 1.8255e-05
1:213056427 A G 0.134718 7.2280e-07
1:213062640 A G 0.029031 9.4480e-06
1:213064209 T C 0.126564 -1.5668e-05
1:213068127 T C 0.062583 4.7437e-06
1:213068595 T C 0.981074 2.3781e-05
1:213069420 T C 0.907974 2.2740e-05
1:213069783 G A 1.364464 2.2442e-05
1:213081440 G A 1.549515 2.9380e-05
1:213092639 T C 0.917326 1.3954e-05
1:213097283 A G 0.441591 -1.6776e-05
1:213097941 A C 0.563569 -8.1679e-06
1:213098629 G C 0.606905 1.1434e-05
1:213101844 A G 1.280115 1.9951e-05
1:213105629 A C 0.032289 -2.5852e-06
1:213108287 C T 0.122640 5.7899e-06
1:213108970 G A 0.085842 -6.9849e-06
1:213109096 A G 1.125708 3.4604e-05
1:213111959 T C 1.224618 3.5722e-05
1:213112667 G A 0.111893 -4.6541e-06
1:213119881 T C 1.120096 2.9683e-05
1:213120185 T C 0.151317 -6.5245e-06
1:213126153 G T 0.171983 4.3697e-06
1:213127112 C G 0.023931 -1.9448e-05
1:213130212 C T 0.043848 1.4777e-05
1:213130756 C T 0.075897 -1.1047e-06
1:213134407 T G 0.169400 1.2877e-05
1:213134965 G C 1.150567 2.2793e-05
1:213142248 A G 0.140528 -1.8203e-05
1:213144851 A G 0.913382 5.2739e-06
1:213146838 A G 0.060658 2.0334e-05
1:213147400 A G 0.053313 -3.1214e-05
1:213147898 T C 0.068237 9.6898e-06
1:213155566 T G 1.141807 9.2272e-06
1:213159829 A G 0.028362 4.8676e-06
1:213167762 G A 0.451585 -9.3909e-06
1:213170484 G A 0.039239 -1.2025e-05
1:213179086 A C 0.593116 -1.3397e-05
1:213209470 C T 0.038444 1.0628e-05
1:213253049 T C 0.415826 5.7839e-05
1:213256840 G C 0.091019 -2.3034e-05
1:213284530 G A 0.020796 -9.8696e-06
1:213329564 A G 1.759017 4.2154e-06
1:213333782 A G 0.025963 1.5091e-05
1:213336940 G A 1.382647 1.7153e-05
1:213337304 A G 0.100208 -1.1208e-05
1:213345401 A G 0.116584 1.1394e-06
1:213346760 C G 0.150184 -1.7153e-05
1:213349747 T C 0.022838 -6.8290e-06
1:213353766 T C 0.036272 -5.9689e-06
1:213361903 G A 0.082889 9.7615e-06
1:213378509 C T 0.218613 -2.6510e-05
1:213384740 G C 0.021711 -4.1996e-06
1:213416302 G T 0.044964 -1.5845e-05
1:213417529 T C 0.021280 -1.4094e-06
1:213445677 A G 0.132232 2.2448e-05
1:213449418 G A 1.232946 9.7755e-06
1:213455610 G A 0.532711 8.5601e-06
1:213482288 C T 1.189618 4.1181e-05
1:213493270 C A 0.020199 3.4266e-06
1:213501422 T C 0.633650 -1.5908e-05
1:213502206 C T 0.080117 -3.2896e-05
1:213506935 T C 0.176268 -1.9293e-05
1:213512071 A G 0.150827 -2.8106e-05
1:213514838 C A 0.107998 1.3264e-05
1:213518183 C T 0.458716 -1.6910e-05
1:213518688 C T 0.067445 -9.0303e-06
1:213521113 T C 0.180770 -2.2387e-05
1:213521962 A G 0.075037 2.5753e-05
1:213527726 C T 0.053076 1.1776e-05
1:213530744 C G 0.900963 -1.1513e-05
1:213536488 G A 0.685869 1.9212e-05
1:213538530 G A 0.037428 -4.1372e-06
1:213538748 G A 0.150155 3.7259e-05
1:213541460 T C 0.268063 2.3437e-05
1:213542012 T G 0.051112 2.4617e-05
1:213543387 A G 0.033338 4.7892e-06
1:213547278 T C 0.281988 6.7980e-07
1:213555691 C T 1.218136 -1.4027e-05
1:213557916 T C 0.034984 -2.6773e-05
1:213559759 A G 0.069905 9.8037e-06
1:213560477 G A 0.083278 -1.5379e-06
1:213563818 A C 1.707827 -7.7752e-06
1:213564261 T C 1.060294 1.7032e-05
1:213569604 T C 0.088536 5.4238e-06
1:213571325 G A 0.055633 1.6740e-05
1:213573311 C T 0.030021 -1.6079e-05
1:213577252 T C 0.049109 -1.5522e-05
1:213580800 A C 0.405086 -4.4979e-05
1:213582531 A G 0.376568 -6.8516e-06
1:213583547 A G 1.174064 -1.5180e-05
1:213583653 C G 0.084817 -2.2408e-05
1:213584297 A G 0.065066 -1.3629e-05
1:213585084 T C 0.058944 1.3029e-05
1:213586276 C G 1.537385 -2.5426e-05
1:213586870 T C 0.113630 9.0938e-06
1:213586888 C A 0.054475 -3.9989e-05
1:213588624 G A 0.256394 -7.4581e-06
1:213589569 T G 0.032773 -1.9266e-05
1:213595546 G T 0.362565 3.1418e-05
1:213603288 C T 0.477451 1.1986e-05
1:213604486 T C 0.076845 1.2254e-05
1:213611635 A G 0.902947 1.6118e-05
1:213612685 A C 0.031569 -3.5969e-05
1:213612779 A G 0.361838 -1.0631e-05
1:213616542 A G 0.125334 2.6291e-05
1:213617738 T C 1.363292 4.5622e-06
1:213618151 C G 0.134023 -1.3613e-05
1:213626716 A G 0.072048 9.3140e-06
1:213628615 A G 0.099803 -2.3723e-05
1:213642464 G T 1.726682 -4.6414e-05
1:213645843 T C 0.033104 -2.7300e-05
1:213646600 G A 0.431685 -1.8717e-05
1:213654231 C T 0.055864 1.3816e-05
1:213654453 T C 0.101552 -1.3650e-05
1:213654660 C T 0.058857 4.9374e-06
1:213655650 A G 0.044280 -9.8646e-06
1:213657863 G A 0.756998 -9.3180e-06
1:213657973 G A 0.086813 1.1688e-05
1:213658675 A G 0.033860 -1.6258e-06
1:213660162 A C 1.591292 -9.7981e-06
1:213661154 T G 0.120956 -1.7660e-05
1:213662149 T C 0.161464 -6.2611e-07
1:213662216 G A 0.030095 1.2148e-05
1:213666005 T C 0.027564 -2.8020e-05
1:213666584 G T 1.376652 -7.1200e-06
1:213678933 T G 0.029232 -2.7543e-06
1:213681515 T G 1.919727 -1.3260e-05
1:213684362 A G 0.145663 1.2695e-05
1:213684808 C A 0.058142 -1.1702e-05
1:213685222 C A 0.057360 -1.0540e-05
1:213685481 C A 0.055909 -4.9562e-05
1:213687255 T C 0.281819 1.9700e-06
1:213696866 C T 1.455432 -1.1052e-05
1:213707275 C A 0.101659 -6.8611e-06
1:213709450 A C 1.382423 -4.0208e-06
1:213717756 A C 1.782932 -1.7435e-05
1:213721022 T G 0.097849 8.4958e-06
1:213723623 T C 0.031799 8.1389e-06
1:213724879 G A 0.027486 -9.8617e-06
1:213725041 T C 1.671139 -1.2649e-05
1:213728001 C T 0.120875 -1.1403e-05
1:213729717 C T 1.289959 9.5700e-06
1:213733324 C T 0.027742 -2.0805e-06
1:213738182 T C 0.131742 -2.2413e-05
1:213746835 G C 0.074998 -2.0388e-05
1:213753834 A G 0.110128 -1.1503e-05
1:213760845 G A 0.114341 -1.5259e-05
1:213764536 T C 0.046792 -4.8162e-06
1:213766776 T C 0.108661 -3.3560e-05
1:213767135 T C 0.150632 -1.5883e-05
1:213767822 A G 0.081652 3.8575e-06
1:213768045 A G 0.030423 -9.6048e-06
1:213769443 G A 0.051826 -4.5762e-06
1:213772424 T G 1.369800 5.3942e-06
1:213777610 C T 0.099160 3.3423e-06
1:213777711 C T 1.765681 -6.7925e-06
1:213778641 C T 0.089731 -1.0871e-05
1:213782254 T G 0.124964 1.7318e-05
1:213788739 G A 0.118658 -3.7777e-05
1:213793109 C T 0.341325 -4.5738e-05
1:213796384 G A 0.082743 2.6431e-05
1:213797037 A G 1.314845 2.6687e-05
1:213797215 T C 0.025230 7.3789e-06
1:213797569 G A 0.120901 2.7936e-05
1:213814235 C G 0.141346 -5.7539e-06
1:213821115 G A 0.028531 2.7793e-05
1:213822171 G A 0.106483 -6.6035e-05
1:213826374 A G 0.263172 -1.9306e-05
1:213828800 A G 0.654320 -3.2471e-05
1:213830364 C G 0.277606 1.4030e-05
1:213831888 A G 0.059454 -1.2999e-06
1:213833465 C T 0.062089 -1.2140e-05
1:213834509 G A 0.995031 2.8500e-05
1:213836175 C A 0.385043 1.3018e-05
1:213837753 C T 0.692156 -2.6523e-05
1:213837826 G A 0.085355 1.3746e-05
1:213839943 G A 0.053060 -2.1098e-05
1:213840197 A C 0.024850 1.6658e-05
1:213840383 A G 0.848972 9.5837e-06
1:213840987 G C 1.839870 -6.4913e-06
1:213841345 A G 1.568354 -2.8512e-05
1:213846099 T C 0.046659 1.6245e-05
1:213849457 G T 0.964254 1.7153e-06
1:213850243 C T 0.366376 2.4318e-05
1:213851378 T C 0.643417 -3.0058e-05
1:213851596 G A 0.036123 1.9822e-05
1:213855588 A G 0.294432 4.9599e-05
1:213863669 G T 0.184993 1.5093e-04
1:213864971 A G 1.473521 3.7778e-05
1:213866694 C T 0.232051 2.8163e-05
1:213868049 G A 0.043380 -3.7220e-06
1:213872481 T C 1.122953 -3.5214e-05
1:213890918 G A 0.067886 1.1104e-05
1:213893481 A C 0.030066 2.1720e-05
1:213897973 C T 0.140697 -2.0210e-05
1:213898109 C T 1.026145 4.9719e-05
1:213898727 A C 0.068695 2.0816e-05
1:213907143 T C 0.043432 9.6690e-06
1:213913484 T C 0.022805 -2.5611e-05
1:213918166 T C 0.052083 -2.6820e-05
1:213920427 A G 0.030670 1.5872e-05
1:213921843 T C 0.041345 -2.3198e-05
1:213923700 T C 0.420149 -2.1328e-05
1:213925444 C T 0.679157 -7.0415e-05
1:213932821 C T 0.553890 1.0741e-04
1:213933367 C A 0.158607 -1.9550e-05
1:213937564 G A 0.038927 5.7214e-05
1:213938781 C T 0.103727 -3.7901e-05
1:213940781 T C 1.212358 2.2364e-05
1:213943238 C T 0.093366 1.2548e-05
1:213944496 G C 0.332762 -3.7330e-05
1:213946350 A G 0.073865 -3.0096e-05
1:213946971 A G 0.175755 7.0561e-06
1:213950251 G T 1.672830 2.7223e-05
1:213963373 G T 0.171049 -7.4718e-06
1:213964223 T C 0.060525 -4.2268e-07
1:213967253 T C 0.052352 -9.2578e-06
1:213978359 G T 0.043221 -7.7530e-06
1:213985718 G A 0.191922 1.7482e-05
1:213987056 T C 0.121189 2.9475e-05
1:213989727 A G 0.125490 -1.7141e-05
1:213995810 G A 0.183915 4.6228e-05
1:214000435 T C 0.051106 -2.5380e-05
1:214005905 C T 0.325118 -2.3749e-05
1:214008627 G A 1.595693 3.1312e-06
1:214014136 G A 0.118852 8.2609e-06
1:214015322 G A 0.056607 1.5233e-05
1:214015653 A G 0.175606 6.9422e-06
1:214018306 A G 0.055981 -4.2279e-06
1:214023716 A G 0.049710 4.8264e-06
1:214023872 G T 0.213514 -5.7127e-05
1:214027580 T C 0.026609 -2.5498e-05
1:214031770 A G 0.748861 2.3724e-05
1:214043710 A G 0.266940 1.7379e-05
1:214081998 T G 0.106285 -2.2546e-05
1:214082799 A G 1.871202 1.6946e-05
1:214084458 G A 0.033328 -3.3071e-06
1:214093238 G T 0.035701 1.8018e-05
1:214094809 C T 0.033429 2.9730e-05
1:214097469 T C 0.029936 -7.4178e-06
1:214097688 C A 0.860043 -2.2514e-07
1:214098982 G A 0.102779 -2.4751e-06
1:214102623 A G 0.050359 3.4448e-06
1:214104347 T C 0.073531 1.7901e-05
1:214107008 T C 0.154183 -1.8252e-05
1:214112209 T C 0.087170 -9.3501e-06
1:214116715 C T 0.059477 -1.3704e-05
1:214118090 A C 1.044224 5.7748e-05
1:214118899 A G 0.025110 8.7637e-06
1:214132143 G C 0.090497 9.9085e-06
1:214135660 G T 0.665962 -2.8736e-05
1:214137232 A G 0.058081 -6.5854e-05
1:214147076 G A 0.080113 1.8495e-05
1:214148919 G A 0.058896 2.1302e-06
1:214149061 G T 0.870774 -1.8974e-05
1:214150445 A T 0.070655 1.9633e-05
1:214150482 T C 0.048272 -1.2324e-05
1:214151024 T C 0.045828 4.2861e-06
1:214151337 G A 0.079980 -5.3429e-05
1:214152475 C T 0.182785 5.4788e-06
1:214152964 G C 0.101104 -2.6686e-05
1:214157595 C T 0.039872 -1.0761e-05
1:214159256 C T 1.140353 3.4235e-05
1:214162260 A C 0.082694 -4.3215e-05
1:214163005 G A 0.097242 8.2639e-06
1:214166715 T C 0.055958 3.2826e-06
1:214167292 G A 0.312878 -3.4474e-06
1:214179972 T G 0.524704 -4.1274e-05
1:214193164 T C 0.031390 1.2632e-05
1:214196898 T C 0.035363 -4.9357e-05
1:214197911 T C 0.035513 4.3201e-05
1:214207773 A G 0.023256 2.0815e-05
1:214210353 T C 0.028748 4.2681e-05
1:214212395 A G 0.053634 1.4526e-05
1:214219331 G C 0.257232 4.0448e-05
1:214223408 C T 0.105071 -4.3698e-05
1:214223779 A G 0.043536 1.5903e-05
1:214225713 C G 0.048869 8.5054e-06
1:214228304 A G 0.108138 2.4162e-05
1:214239318 A G 0.041053 -7.4255e-06
1:214242637 T C 0.020919 5.8185e-07
1:214244208 A G 0.046789 -1.6020e-05
1:214246689 A G 0.044234 -1.5324e-05
1:214260141 G T 0.097732 -2.0375e-05
1:214261350 C T 0.701978 4.0945e-05
1:214271983 T G 0.161824 2.4419e-05
1:214272242 C A 0.050229 1.3158e-05
1:214278981 C T 0.182665 2.2716e-05
1:214280859 C A 0.109910 1.7862e-05
1:214281035 C T 0.043257 2.8503e-05
1:214285299 C G 0.090799 4.6315e-05
1:214288010 G A 0.911727 4.4984e-05
1:214288058 G A 1.283107 -2.2158e-06
1:214288429 G A 0.829292 7.4598e-06
1:214290732 T G 0.048486 1.1214e-05
1:214291972 A G 0.066465 8.5274e-06
1:214292428 C A 0.033007 2.2283e-06
1:214296080 G A 0.028141 2.5817e-05
1:214297369 T C 0.102500 3.8694e-06
1:214301559 T C 0.268874 6.2071e-06
1:214302012 C T 0.609943 4.5760e-06
1:214304491 A G 1.653106 1.3455e-05
1:214305405 A G 0.358706 6.2275e-05
1:214312495 A G 0.218759 6.1257e-05
1:214315876 T C 0.072285 9.7827e-06
1:214329866 A G 0.094035 -2.9316e-05
1:214337363 T C 0.031546 2.6514e-05
1:214339895 C G 0.028362 2.1478e-05
1:214348141 A G 1.673687 9.5772e-06
1:214351686 C G 0.116872 2.2944e-05
1:214352015 G A 1.280761 -4.6931e-05
1:214361741 A G 0.097495 -8.5962e-06
1:214377994 T C 0.175869 7.1057e-05
1:214384806 A C 0.070025 2.5414e-05
1:214389524 T G 0.233654 2.6513e-05
1:214389756 T G 0.164193 7.3144e-06
1:214389784 C T 0.270270 -7.8188e-06
1:214395861 A G 1.721940 -1.7740e-05
1:214400631 G T 0.067932 3.3694e-05
1:214400690 C T 1.482482 -4.1908e-05
1:214402245 G A 0.343145 2.6073e-05
1:214404834 A G 0.044984 1.4224e-05
1:214406054 G T 1.908594 -6.0319e-07
1:214406272 T C 1.378940 2.2813e-06
1:214410272 G A 1.197028 -1.7700e-05
1:214414728 G A 0.376282 8.0325e-05
1:214415479 A G 1.895228 6.9006e-06
1:214415980 G A 1.170701 -1.3666e-05
1:214420834 C T 0.600530 7.5085e-05
1:214421006 C T 0.069253 6.2168e-05
1:214424918 G A 0.809337 -6.4540e-05
1:214430869 G C 0.231557 -1.1444e-05
1:214432090 A G 0.118314 -3.3027e-06
1:214435884 C G 0.099400 -1.5728e-05
1:214443493 C A 0.310645 3.3480e-05
1:214466932 A G 0.901473 1.4292e-05
1:214467488 T G 0.136318 -1.4316e-05
1:214469508 T G 1.590646 5.7655e-05
1:214471114 T C 0.020770 -1.2036e-06
1:214481045 C A 0.903810 -7.6557e-06
1:214484438 A G 0.035652 -2.8404e-05
1:214486021 A G 0.041056 -3.1740e-05
1:214490228 G A 1.856784 1.9438e-05
1:214492286 A G 1.846443 3.0173e-05
1:214501190 A C 0.483479 6.1274e-06
1:214507580 G A 0.036288 -1.3962e-05
1:214512306 A G 0.208557 -2.7893e-05
1:214527686 T C 0.391930 4.3896e-05
1:214528156 A G 0.169280 1.8442e-05
1:214548682 A G 1.586492 3.9705e-05
1:214551420 T C 0.040907 2.2158e-05
1:214551626 T C 0.170464 -1.4730e-05
1:214553378 G A 1.878346 1.9659e-05
1:214554145 C T 0.108716 -1.8770e-05
1:214564177 T C 0.246193 -1.6803e-05
1:214565482 C T 0.096031 3.3660e-06
1:214566594 T C 0.027995 -1.8703e-05
1:214569107 C T 0.218817 -3.1429e-05
1:214571251 C A 0.772357 9.9246e-06
1:214573136 A G 0.020449 -1.4773e-05
1:214574035 C T 0.535422 1.3848e-05
1:214574065 T G 1.594324 3.7574e-05
1:214576241 C T 0.067916 -1.6574e-06
1:214576454 A C 0.354584 5.4640e-05
1:214576815 T C 0.075871 1.0856e-05
1:214577283 G A 1.931776 -2.2343e-05
1:214578544 G A 0.083152 1.5321e-05
1:214582058 A G 0.023159 4.1503e-05
1:214583377 C T 0.256810 6.1084e-06
1:214586697 T C 0.295805 -8.4660e-06
1:214588645 C A 0.188336 -9.6542e-06
1:214594191 A G 1.080756 5.4360e-06
1:214594838 C T 0.026444 1.0513e-05
1:214598954 G A 0.168734 1.1588e-06
1:214600703 C T 1.740129 -4.8731e-06
1:214601209 G A 0.556348 2.2855e-06
1:214601540 A G 0.339471 7.2085e-07
1:214601565 T C 0.158455 -6.2766e-06
1:214612807 A G 0.687310 -9.2340e-06
1:214614425 T C 0.087063 -1.5857e-05
1:214618231 G A 0.114036 1.4073e-05
1:214620468 A G 0.040417 3.5739e-05
1:214624403 C T 0.080854 3.4396e-05
1:214629641 A G 0.789904 -6.8710e-06
1:214629822 T G 0.044419 -2.7430e-05
1:214636650 C T 1.612205 -4.7603e-06
1:214639822 A C 0.052527 3.4647e-05
1:214640728 C T 1.605574 -7.2614e-06
1:214648437 A G 0.112750 2.0160e-05
1:214650509 A G 0.068007 2.8046e-05
1:214652972 A G 0.060652 6.6446e-06
1:214658354 A C 0.050995 -9.6730e-06
1:214658473 G T 0.062988 -1.7422e-05
1:214661625 T G 1.352357 -1.2037e-05
1:214662414 C A 1.798291 2.0030e-05
1:214668015 G A 0.128752 2.7057e-05
1:214670033 G A 0.132530 1.6707e-05
1:214670789 G A 0.030099 4.9710e-05
1:214670873 G C 0.516619 -2.5897e-05
1:214673967 G A 1.595229 -7.4403e-05
1:214678480 C T 0.120586 -8.5042e-06
1:214678625 G A 0.022107 2.1775e-05
1:214685785 A G 0.099407 3.7660e-07
1:214686795 C A 0.025158 8.2338e-06
1:214690503 T C 0.358206 2.5844e-05
1:214695143 A G 0.038220 3.4528e-05
1:214704311 T G 0.178913 1.2050e-05
1:214711736 C T 0.068873 -1.8667e-06
1:214723168 T G 1.435200 -5.1969e-05
1:214723490 G T 0.084404 -6.4023e-06
1:214726946 T C 1.485306 -3.3659e-05
1:214727415 G A 0.052440 5.1349e-05
1:214738439 G A 0.023639 -1.1460e-05
1:214744172 T C 0.154978 1.3623e-05
1:214749334 T C 0.021127 -7.2698e-06
1:214756124 A G 0.353470 4.5710e-05
1:214762032 T G 0.022958 -2.1138e-05
1:214762772 C T 1.821564 1.6743e-06
1:214764055 C T 0.197911 -3.5633e-05
1:214767585 G A 0.054653 9.6401e-06
1:214774522 T C 0.102607 1.6729e-05
1:214776936 A G 0.033283 4.0728e-05
1:214787130 A G 1.055835 -3.9580e-05
1:214788839 C G 0.026259 7.4671e-05
1:214791650 T C 0.044383 2.6962e-05
1:214791895 C T 0.091036 7.4144e-06
1:214807709 G C 0.077092 -3.0167e-05
1:214808407 A G 0.124052 1.5848e-05
1:214814059 G T 0.068325 -1.5762e-05
1:214814778 A G 0.102737 1.9727e-06
1:214816224 A G 0.173509 -4.7119e-06
1:214816297 G A 0.069889 -2.4791e-05
1:214818223 A T 0.161632 -7.4204e-06
1:214818548 T C 0.032565 4.0116e-05
1:214819044 T C 0.032663 3.6270e-05
1:214819980 T C 0.102406 6.8641e-08
1:214820099 G A 1.042397 -2.6747e-05
1:214821220 G A 0.071648 -1.8993e-05
1:214823467 A G 0.020718 -2.0564e-05
1:214826196 A G 0.826676 2.1514e-05
1:214830617 G A 1.069993 4.5623e-05
1:214830976 T G 0.028842 2.3607e-05
1:214837110 G C 1.083606 2.7494e-05
1:214837210 C T 0.132985 1.0994e-05
1:214857962 T C 0.323330 -2.3027e-06
1:214860933 A G 1.859556 -1.3045e-05
1:214863317 T G 0.146465 -5.7073e-06
1:214889859 C T 1.053283 -1.1274e-05
1:214902894 G A 0.125480 -1.9554e-05
1:214907583 G A 0.123857 5.8333e-06
1:214920883 A G 0.759169 -2.5697e-05
1:214930170 G A 0.138331 -4.5926e-05
1:214932011 G A 0.112296 -1.1088e-05
1:214961863 A G 0.737377 -1.8028e-05
1:214966744 T C 0.051998 -5.1306e-05
1:214967968 T C 0.063475 -1.7500e-05
1:214971857 T C 0.032517 -2.1303e-05
1:214973922 A C 0.130778 -5.1423e-05
1:214976227 A C 0.038434 -4.3939e-06
1:214984180 T C 0.876104 -3.9507e-05
1:215002708 A G 0.051492 -1.9794e-05
1:215009374 C T 1.278307 2.8395e-05
1:215009993 G T 1.147026 3.2376e-05
1:215028627 G A 0.101848 7.4362e-07
1:215031422 C T 0.826488 3.4726e-05
1:215031706 A G 0.141580 -5.8145e-05
1:215045525 G A 1.492963 -2.9860e-06
1:215046960 C T 1.785688 2.8942e-06
1:215059783 G A 0.035814 -1.7297e-05
1:215063782 T C 0.102046 -4.0908e-06
1:215069985 A G 0.102130 6.5230e-06
1:215077375 G A 0.085385 -1.6141e-06
1:215087709 G A 0.391658 -1.1637e-05
1:215092869 A G 0.033549 1.2637e-05
1:215112199 T G 0.067718 -5.7107e-06
1:215113661 A G 0.190734 5.0139e-05
1:215114672 A G 0.433457 2.0740e-05
1:215120407 C G 1.321869 -3.7531e-05
1:215127220 C T 0.101114 8.0257e-06
1:215128403 G T 0.191143 3.2514e-05
1:215129087 G C 0.280069 1.8202e-07
1:215129867 T G 0.023957 1.3371e-05
1:215130573 C G 0.097099 1.3381e-05
1:215130661 T C 0.167261 1.1031e-05
1:215132091 G A 0.613513 8.3911e-06
1:215134722 A G 0.133472 2.6338e-06
1:215135752 C T 0.621774 1.4898e-05
1:215140283 G C 1.508485 1.6677e-05
1:215146807 C T 0.166261 -3.3911e-05
1:215147098 G A 0.054900 1.3892e-05
1:215149245 C T 0.093590 -2.5503e-05
1:215149633 C G 0.042254 5.1739e-05
1:215150136 A G 0.155329 4.1103e-05
1:215150260 A C 1.094499 1.9362e-06
1:215154276 T C 0.144913 2.5445e-05
1:215164303 C T 0.438170 5.4745e-06
1:215168036 G A 0.043160 3.7885e-05
1:215171044 G A 0.031329 -5.6380e-06
1:215171545 A G 0.538749 4.9628e-07
1:215175906 G A 0.041300 -6.0621e-06
1:215183687 A G 0.216250 -2.6710e-05
1:215186121 C T 0.143761 1.6687e-05
1:215191552 A G 0.904037 3.0461e-05
1:215213238 A G 1.751026 -2.2146e-05
1:215228234 T C 0.635685 4.3742e-05
1:215238317 A G 0.901918 2.2049e-05
1:215247322 A C 0.020777 5.9259e-06
1:215249333 T C 0.278657 2.1841e-07
1:215268381 A G 0.071035 -2.8017e-05
1:215276614 C T 0.036334 -3.4535e-05
1:215288645 G A 0.022088 -1.9934e-06
1:215288952 C T 0.074440 4.4835e-05
1:215291232 G A 1.575586 -2.3540e-05
1:215301332 A C 0.672347 -3.2586e-06
1:215301621 C G 0.040719 3.3482e-05
1:215322727 C T 1.356564 -3.0772e-05
1:215342573 T C 0.081009 6.2071e-05
1:215342615 T C 0.021864 -3.7191e-06
1:215344354 A G 0.022003 2.0292e-05
1:215357724 A G 1.570512 -3.2036e-05
1:215366749 T C 0.050187 6.8254e-06
1:215375386 C A 0.120754 7.3141e-05
1:215377957 A C 1.150097 -2.8692e-05
1:215379943 A G 0.729321 4.2295e-05
1:215392904 A G 0.365321 -1.3140e-05
1:215401853 C A 1.197629 -1.9386e-05
1:215403171 A C 0.385286 -4.3162e-05
1:215421963 T C 0.159435 -2.5751e-05
1:215422944 C T 0.023623 -4.1785e-05
1:215430545 G A 0.031118 -3.0722e-05
1:215436615 T C 0.212498 5.8069e-06
1:215438912 C G 0.123588 -3.3176e-06
1:215450384 C A 0.156348 4.2597e-05
1:215453286 C T 0.156225 -3.3413e-05
1:215454425 G T 0.421208 4.0325e-05
1:215483435 T C 0.032027 -8.7269e-06
1:215518040 A C 0.041764 6.6988e-06
1:215519374 T C 0.804140 1.9108e-05
1:215521481 G T 0.069016 -1.4033e-05
1:215522311 C T 0.050278 1.0161e-05
1:215529879 G A 0.032104 -3.4779e-05
1:215532712 C T 0.023532 -3.9806e-06
1:215549823 T C 0.026937 -7.0151e-07
1:215570581 G A 0.858699 3.4543e-05
1:215576238 G T 0.056744 -5.5994e-05
1:215593984 T C 0.125334 1.3391e-06
1:215599773 T C 0.040015 1.6948e-05
1:215618143 C A 0.033279 -1.4442e-05
1:215630469 C T 0.100718 1.8941e-05
1:215630754 T C 0.034237 -1.5976e-06
1:215631205 C T 0.090244 4.2567e-05
1:215658532 T C 0.079091 7.1835e-06
1:215674758 G A 0.030485 -9.4283e-06
1:215694431 G T 0.541991 3.1519e-05
1:215699603 T C 0.171815 3.0825e-05
1:215731473 G T 0.022354 1.1284e-05
1:215735394 A G 0.032562 2.3841e-05
1:215750455 T C 0.033036 -3.5611e-05
1:215761794 C T 0.082558 3.2438e-05
1:215765548 T C 0.183834 -7.9873e-05
1:215773846 G A 0.212345 1.9956e-05
1:215779671 A C 0.032614 3.4540e-05
1:215783260 G A 0.026311 -7.6396e-06
1:215791005 G A 1.321668 -1.5529e-05
1:215805100 A G 0.066494 2.5150e-05
1:215806449 T G 0.329789 -1.1747e-04
1:215806674 A C 0.102429 4.2406e-06
1:215808007 A G 0.042877 7.1398e-06
1:215829894 C A 0.533120 -4.2153e-06
1:215831920 A G 0.037785 -9.3870e-06
1:215834521 A G 0.046659 -1.5935e-05
1:215845310 C T 0.568912 2.1036e-05
1:215845842 G C 0.872342 -7.1654e-06
1:215845984 G A 1.451835 1.4220e-05
1:215847956 A C 0.045218 -1.2330e-05
1:215849347 T C 0.795107 -2.5901e-05
1:215849648 G A 0.443876 8.9369e-05
1:215850159 A G 0.770342 -2.7595e-05
1:215850817 T C 0.115032 3.8336e-05
1:215852246 G C 1.889775 -9.5917e-06
1:215862160 T G 0.083759 9.2824e-06
1:215862716 C T 0.738643 1.1777e-05
1:215862899 G A 1.552920 -6.6860e-06
1:215863332 T C 0.423168 2.0451e-05
1:215869773 A G 0.021679 7.4032e-06
1:215885838 C T 0.281653 2.2109e-05
1:215886975 T C 0.946778 -1.2644e-05
1:215889229 T C 0.086154 -1.0570e-05
1:215889357 G T 0.341863 1.0006e-05
1:215891981 T G 0.098994 2.6584e-05
1:215893063 T C 0.347216 3.4769e-05
1:215899493 T C 0.078127 -1.8753e-05
1:215904657 A C 1.978406 2.1150e-05
1:215912600 G A 0.396633 -1.6545e-05
1:215914826 C T 0.460469 1.3085e-05
1:215916563 A G 0.458038 1.0715e-05
1:215917843 C T 0.465374 1.1437e-05
1:215919848 G A 0.829575 -6.4775e-06
1:215922761 T C 0.094681 1.0260e-05
1:215922860 A C 0.591201 1.4594e-05
1:215923185 A G 0.079789 5.8995e-06
1:215938022 C A 0.245576 -2.1946e-05
1:215942841 T C 0.033127 -8.3285e-06
1:215949650 G A 0.221252 -2.6076e-05
1:215958222 G T 1.596076 -3.9734e-05
1:215958656 A G 0.129064 7.4464e-05
1:215959595 A G 1.924752 -9.2845e-05
1:215960167 G T 1.052852 -7.6433e-06
1:215962135 C A 0.646640 -8.5599e-06
1:215968999 T C 1.104373 -3.0068e-05
1:215973899 A G 0.972164 -3.5049e-06
1:215984094 C T 0.161808 4.3513e-05
1:215986480 T C 0.035084 6.8789e-06
1:215987222 C T 0.100325 3.5308e-05
1:215990479 T C 0.061794 1.3136e-05
1:215992719 G A 0.039722 -1.4112e-05
1:216009455 A G 0.036704 1.1567e-07
1:216011037 A G 0.023175 -5.8778e-06
1:216011361 C T 0.100374 3.8130e-05
1:216011408 C T 0.062151 1.2404e-05
1:216016596 T C 0.062911 1.3655e-05
1:216030421 A G 0.202017 4.3938e-05
1:216031123 C A 0.217986 -4.8915e-06
1:216031228 A G 0.046779 -1.1714e-05
1:216031348 G A 0.046467 -1.3156e-05
1:216034128 A C 0.058941 -1.3789e-05
1:216038556 A G 0.117853 -1.0707e-05
1:216039833 C T 0.031764 -1.3518e-06
1:216040589 G T 0.020871 -9.1831e-06
1:216041451 C T 0.267674 2.8127e-05
1:216043338 C T 0.366759 5.4300e-05
1:216046129 G A 0.088066 2.2769e-05
1:216048306 T G 1.929828 -2.8860e-06
1:216048754 C T 1.094570 8.6444e-06
1:216050280 T C 0.615603 -2.2460e-05
1:216051125 A G 0.097170 3.9206e-05
1:216051157 T C 0.070899 -2.6697e-06
1:216053848 A T 0.045701 1.5897e-05
1:216055711 C T 0.074239 1.3434e-05
1:216056638 G A 0.027976 -4.0122e-05
1:216057058 G T 0.751672 -1.4660e-05
1:216060670 T C 0.066231 2.2757e-05
1:216065909 T C 0.076903 -2.1577e-05
1:216066680 G A 0.292848 -3.2896e-05
1:216069862 G A 0.258290 -3.7554e-05
1:216070254 A G 0.195223 3.6664e-05
1:216074312 A G 0.025285 1.0442e-05
1:216075812 T C 0.045192 7.6957e-08
1:216079027 C A 0.131719 9.4346e-06
1:216079294 T C 0.026775 3.7981e-05
1:216080030 C A 0.069039 -4.7256e-05
1:216099672 G A 1.646026 -5.5809e-05
1:216115238 T C 0.080957 -2.9486e-05
1:216122325 T C 0.057156 5.8030e-05
1:216130126 C T 0.206350 1.5368e-05
1:216136197 T G 0.810463 8.5910e-06
1:216136478 T A 0.068409 -5.5491e-05
1:216144049 T C 0.064163 4.2285e-05
1:216147638 A G 0.272016 3.6370e-05
1:216149392 A C 0.583652 -2.1429e-05
1:216151988 T C 0.029771 -1.9931e-05
1:216152082 C T 1.912885 -7.1103e-06
1:216152301 G T 0.293429 5.4502e-05
1:216160202 A G 0.034513 -8.7569e-06
1:216160633 T C 0.415820 1.2247e-05
1:216166454 G T 0.062690 -1.9277e-05
1:216168988 A G 0.094476 -3.1044e-05
1:216172380 G A 0.985381 -2.6628e-05
1:216172585 A G 1.882352 2.9859e-05
1:216173269 G A 0.088530 3.6029e-05
1:216174741 T C 0.069620 5.6377e-06
1:216175696 C T 0.412434 2.1926e-05
1:216176402 G A 0.027839 9.7312e-06
1:216178344 A G 0.020098 -1.2047e-05
1:216178946 T C 0.055997 4.1208e-05
1:216181480 A G 0.952656 -2.1282e-05
1:216187482 T C 1.640963 -2.5551e-05
1:216187804 C T 1.214526 -2.4796e-05
1:216193231 T C 0.032254 4.5351e-06
1:216193738 C A 0.025295 -4.4582e-07
1:216202986 T C 1.958048 -9.6779e-06
1:216206909 A G 0.286094 -9.1193e-06
1:216208821 T C 0.323164 -3.6239e-05
1:216211989 T G 0.175197 -2.7319e-05
1:216212156 C T 0.108381 -5.2253e-06
1:216214461 G A 0.140145 3.5692e-05
1:216215741 C A 0.990327 -1.1529e-05
1:216215944 A G 0.215374 -1.4871e-05
1:216219272 A G 0.204354 2.0510e-05
1:216219781 G A 1.348397 3.0251e-06
1:216220364 T C 0.583246 3.4301e-05
1:216221520 C T 0.093340 -3.0238e-05
1:216223454 C T 0.129200 5.7493e-06
1:216224940 A G 0.164278 -5.9042e-06
1:216236311 T C 1.201556 1.2926e-06
1:216241917 A C 0.603899 1.3034e-05
1:216245008 G A 0.178689 3.1927e-05
1:216245426 T C 0.148717 1.3869e-05
1:216246044 A G 0.151197 1.2714e-05
1:216249570 A G 0.954276 -1.6909e-04
1:216250245 C T 0.108722 1.1580e-06
1:216262088 T C 0.165174 1.3425e-04
1:216264220 A G 0.068708 -9.8780e-06
1:216268104 T C 1.300943 3.8770e-05
1:216274903 A C 0.081129 1.6663e-06
1:216276404 G T 0.366652 -1.9211e-05
1:216282322 A G 0.067659 -1.1989e-05
1:216284754 C T 0.125445 1.1073e-05
1:216289936 C T 0.953435 -1.1243e-05
1:216292347 C A 0.066747 1.5661e-05
1:216295719 G A 0.707064 -2.7915e-05
1:216298635 C T 1.658367 -4.4202e-05
1:216300579 T C 1.812479 -1.2296e-04
1:216305343 C T 0.095583 1.5538e-05
1:216306145 G A 1.974173 -3.1358e-05
1:216309319 C T 1.697752 -5.5068e-05
1:216309552 C T 0.081925 -9.0548e-06
1:216310260 T C 0.045740 -1.2313e-05
1:216312890 A G 0.093295 3.1593e-05
1:216342090 A G 0.032046 -8.0868e-05
1:216346148 G A 1.831954 -1.1279e-04
1:216348764 T C 1.238289 -8.3304e-06
1:216352002 G A 1.705600 -4.2784e-05
1:216355738 G A 0.150623 4.6495e-06
1:216358773 G A 0.101893 6.5450e-06
1:216363590 T C 0.050125 -9.2174e-06
1:216371793 G A 0.029446 -8.7110e-06
1:216375849 T C 0.029258 2.8747e-06
1:216378280 C T 0.049070 -7.9218e-06
1:216388384 T G 0.273227 3.0362e-06
1:216388905 A C 0.037489 -1.5780e-05
1:216389860 C T 0.050148 -1.5711e-05
1:216400243 C T 0.045328 1.8415e-05
1:216400818 G A 0.499302 -2.8803e-05
1:216403236 T C 0.029738 -7.7268e-06
1:216408154 A G 1.330412 3.8421e-06
1:216412312 G C 0.057399 5.0441e-05
1:216424275 G C 0.024097 -2.1161e-07
1:216424303 G A 0.034230 -3.3058e-05
1:216434383 G T 0.063122 9.7433e-07
1:216440562 C G 0.049038 -2.5759e-05
1:216452535 G A 0.061155 2.2595e-05
1:216460642 A C 0.121504 -3.6976e-06
1:216462348 T C 0.022016 -6.9508e-07
1:216462662 A T 0.144335 5.8127e-05
1:216462922 A C 0.028670 7.5147e-06
1:216466861 T C 1.342519 -2.4473e-06
1:216488836 A G 0.026272 -5.3622e-06
1:216494365 C T 0.030017 1.9457e-05
1:216496540 C T 0.056338 2.4346e-05
1:216496932 G C 0.039596 1.0961e-05
1:216496947 A G 0.483242 -2.5641e-05
1:216518328 A G 0.036558 -9.9018e-06
1:216526077 A G 0.057912 -2.0322e-05
1:216538391 T C 0.048502 3.2326e-06
1:216540428 A C 0.024895 -3.0479e-05
1:216552091 T C 1.318682 -1.7451e-05
1:216552367 T C 0.022156 -9.9588e-06
1:216552571 G A 0.320227 1.0427e-05
1:216570591 A G 0.095028 1.6270e-05
1:216592969 G A 0.087644 3.4178e-05
1:216595306 T C 1.428238 4.9059e-06
1:216602970 A G 0.043536 -1.8685e-05
1:216603073 C T 0.073421 1.1063e-05
1:216607549 A G 0.145913 2.4924e-05
1:216608268 A G 0.337839 2.2589e-05
1:216616782 A C 0.043140 8.2170e-06
1:216622782 C T 0.883072 1.6919e-05
1:216622783 A G 0.078913 4.1044e-06
1:216624272 A G 0.128502 1.3203e-05
1:216625377 C T 0.417387 2.0995e-05
1:216630824 G A 1.776479 9.1619e-05
1:216631150 C A 0.051878 5.0781e-05
1:216631743 A G 0.029329 -1.3946e-05
1:216632948 C T 0.695178 6.0354e-06
1:216633246 A G 0.064894 1.0670e-05
1:216635172 A G 0.076118 -7.2746e-06
1:216635811 G C 0.127084 -1.5345e-05
1:216642595 G A 0.614578 -1.3877e-05
1:216642697 A G 1.273484 1.8615e-05
1:216647412 T C 0.048723 9.5679e-06
1:216651461 T C 0.075689 1.8872e-05
1:216656646 A G 0.692968 4.6835e-05
1:216657259 T G 0.595508 3.4900e-05
1:216669038 A C 0.728753 -2.5006e-05
1:216674427 T C 0.257972 -8.3093e-07
1:216674810 T G 0.025467 -7.9208e-06
1:216675354 A G 1.240370 1.3002e-06
1:216676234 C T 0.528654 -3.9494e-05
1:216677350 T C 1.880791 -6.7762e-06
1:216684321 A G 0.129294 4.6595e-05
1:216690332 G A 0.690692 2.4669e-05
1:216691287 G A 0.716753 -1.0735e-06
1:216694267 T C 0.124341 -2.7886e-05
1:216700157 T G 0.026986 1.8628e-05
1:216700464 A G 0.083810 1.9070e-05
1:216701902 G A 0.133627 1.4419e-05
1:216704300 C T 0.030125 -1.3920e-06
1:216710497 A G 0.020296 3.4478e-05
1:216714461 C G 1.492301 -9.2591e-06
1:216716537 G A 0.698041 -1.5153e-05
1:216719959 A G 0.965964 -2.7327e-07
1:216724727 C T 0.126256 8.2123e-06
1:216724883 T C 0.049502 -9.6451e-06
1:216730036 T C 1.838579 -1.4841e-05
1:216730387 C T 0.481330 -5.2776e-06
1:216731498 G A 0.330496 -2.1024e-06
1:216731618 T C 0.038885 -1.1882e-05
1:216732866 G A 0.049398 -4.6538e-05
1:216734571 A G 0.102584 8.3793e-05
1:216735536 A G 0.411493 -2.7937e-05
1:216738277 C T 0.032569 -1.7350e-05
1:216744203 T C 0.034240 -1.2519e-05
1:216749722 C T 0.094574 -6.2223e-06
1:216753193 T C 0.158312 -1.8776e-05
1:216754820 T C 1.691922 -5.8027e-05
1:216755607 A C 0.148201 9.1544e-06
1:216756821 A G 0.539547 3.3834e-05
1:216759535 T C 0.553913 -8.4973e-06
1:216762593 G A 0.020416 -1.3709e-05
1:216770160 A G 0.714588 4.7487e-06
1:216771174 G C 0.029287 8.7157e-06
1:216774853 A G 0.068643 1.0722e-05
1:216775853 C A 0.044617 -2.3843e-05
1:216794258 C T 0.561469 1.3124e-05
1:216797945 G T 0.028891 9.9509e-06
1:216800073 A G 0.040923 -3.0836e-05
1:216801793 T G 0.074144 2.5206e-05
1:216802900 T C 0.039229 7.0875e-06
1:216803207 A C 0.468778 3.1482e-05
1:216816120 C T 0.088890 8.3354e-06
1:216818660 A G 1.678014 2.6575e-06
1:216832876 C T 1.713173 3.5216e-05
1:216835187 C A 0.399873 9.8095e-05
1:216841784 C A 0.228010 1.3933e-05
1:216843834 T C 0.047422 -1.5117e-05
1:216848771 C T 0.589624 -3.0178e-06
1:216851253 C T 0.153599 1.9898e-05
1:216858490 C T 0.489010 -3.2535e-06
1:216876221 G A 0.316387 1.3352e-05
1:216876964 C T 0.345109 4.7472e-05
1:216886001 A G 0.273776 2.2957e-07
1:216893238 G T 0.072778 -7.2465e-06
1:216906222 T C 0.277366 -1.0820e-05
1:216906683 T C 0.066033 1.5504e-05
1:216913261 A G 1.143397 1.5963e-05
1:216913481 C T 0.099945 5.5328e-06
1:216914708 T C 0.196272 1.3009e-05
1:216915359 G T 0.054361 -6.1858e-06
1:216916089 C T 0.096622 1.8618e-05
1:216918168 C T 0.188372 1.9924e-05
1:216918267 C T 0.364545 2.4409e-05
1:216923473 T C 0.655634 5.1497e-06
1:216926944 C T 0.169331 1.2956e-05
1:216927993 A G 0.653482 1.0685e-04
1:216929090 A G 0.513626 1.1441e-04
1:216930030 G A 0.068665 1.3744e-05
1:216931013 G C 1.416426 1.6326e-05
1:216931077 C G 0.382082 -8.8979e-05
1:216933356 T C 0.026272 -2.5614e-05
1:216937129 C T 0.087527 1.1068e-06
1:216938308 T C 0.032799 3.0578e-05
1:216941624 C T 0.479447 -3.4034e-05
1:216942781 C A 0.318698 -2.3598e-05
1:216942929 T G 0.518842 -2.0618e-05
1:216943014 C G 1.494813 -8.9404e-05
1:216944169 T C 0.030994 4.1358e-05
1:216947837 C T 0.351422 -1.9770e-05
1:216949872 T C 0.025058 -3.0096e-06
1:216950040 A G 0.107505 -4.3820e-06
1:216951064 C T 0.351263 1.0924e-05
1:216962893 C T 0.116038 4.3025e-07
1:216963142 G A 0.091795 6.9391e-06
1:216963293 C T 1.393501 4.6301e-05
1:216966558 A G 0.059525 -2.8699e-06
1:216966821 G A 0.026239 3.1374e-06
1:216969887 A G 0.074141 2.7550e-06
1:216974886 T C 1.698856 3.5254e-05
1:216978635 A G 0.058493 2.0862e-05
1:216981412 T C 0.324534 5.1622e-05
1:216985231 C A 1.888113 3.0916e-05
1:216990538 C T 0.065494 -5.9232e-07
1:216997139 C A 0.036418 -7.5026e-06
1:217002691 T C 1.513113 -1.0358e-05
1:217004374 A G 0.071499 -2.3650e-05
1:217007912 T C 0.376454 1.4777e-04
1:217012172 G C 0.063417 2.7015e-05
1:217016670 A C 1.435583 1.5953e-05
1:217022203 T C 0.462079 -9.3412e-06
1:217028314 G A 0.389149 -7.7584e-06
1:217050303 G A 0.410646 -5.7357e-06
1:217052267 T C 0.771461 4.7643e-05
1:217053037 G A 0.168079 8.3361e-05
1:217057482 G A 0.218564 3.6814e-05
1:217058479 T C 1.209456 2.5090e-05
1:217060734 T C 0.249020 -5.6560e-05
1:217064040 G T 0.037473 3.1046e-05
1:217072601 A G 0.043604 -3.8825e-06
1:217073301 C A 1.279865 -2.5992e-05
1:217073449 T C 0.033734 -1.7129e-06
1:217074524 T G 0.179744 -1.9388e-05
1:217077807 A C 0.116577 -3.0504e-06
1:217079509 C A 0.071353 -5.3139e-06
1:217081526 C T 1.056234 -1.4834e-05
1:217085749 A G 0.931065 1.0586e-05
1:217085910 A C 0.058126 -1.3075e-05
1:217089233 T C 0.360569 3.5191e-07
1:217093153 C A 0.194607 2.6533e-05
1:217093863 C T 1.045893 -1.1064e-05
1:217094044 C T 0.104314 -2.4364e-05
1:217100877 T C 0.093915 5.3645e-06
1:217116967 T C 0.104957 -2.4186e-05
1:217117586 A G 0.042910 -4.0054e-05
1:217117848 C T 1.611043 3.0802e-05
1:217124557 C T 0.069071 4.3859e-05
1:217126903 T G 0.052144 9.5065e-06
1:217128614 C T 1.662486 1.7496e-05
1:217132244 A T 0.027041 3.9124e-05
1:217136742 A G 1.319944 -6.9844e-06
1:217139916 C T 0.955363 -9.1067e-06
1:217143384 G A 0.251412 3.6792e-05
1:217146033 T C 0.040336 7.0748e-06
1:217153926 C T 1.634903 -5.0127e-06
1:217158960 G A 0.386231 2.0688e-05
1:217171365 A G 0.053358 -4.9447e-06
1:217177525 T C 0.462611 1.9579e-06
1:217181009 G A 0.045328 3.4425e-05
1:217196117 T C 0.951640 5.4068e-05
1:217197732 C T 0.556789 1.9694e-05
1:217198268 G A 0.027843 2.2385e-05
1:217198601 G A 0.087501 -4.5924e-05
1:217201133 A T 0.100994 6.4251e-05
1:217208393 T G 0.323498 3.6430e-06
1:217220530 C T 0.388837 1.2493e-05
1:217221158 C A 0.029816 5.5635e-06
1:217221532 A G 0.028670 9.3286e-06
1:217222648 C G 0.030420 4.4484e-06
1:217224210 C T 0.295000 2.4617e-06
1:217225792 A G 0.102656 3.6304e-05
1:217227826 A G 0.028083 7.7599e-06
1:217229766 C A 0.025155 -2.3833e-05
1:217233930 T C 0.021205 -1.5120e-05
1:217235542 G A 0.545042 -6.4571e-05
1:217235814 C T 0.190608 -2.5742e-05
1:217238186 T C 0.835177 1.3679e-05
1:217238842 A C 0.089971 2.0669e-05
1:217240728 G A 0.246326 -2.7067e-05
1:217249450 T G 0.304816 -4.4732e-05
1:217252416 A G 0.077715 -4.8342e-05
1:217255704 A G 0.314144 6.9799e-06
1:217256509 C G 1.164515 1.7425e-05
1:217258188 A G 0.065381 2.8411e-05
1:217260195 A G 0.369463 1.2185e-05
1:217263616 G A 0.509517 -3.3393e-05
1:217263682 A G 0.250156 4.0067e-06
1:217264151 G A 0.053972 -1.5441e-05
1:217264291 T C 0.600679 2.0712e-05
1:217265213 C T 0.028083 -3.6056e-06
1:217265674 C T 1.073093 -8.5642e-06
1:217275858 T C 0.567033 8.2216e-07
1:217277580 A G 0.044309 -1.1912e-05
1:217280714 C T 0.260393 2.0847e-05
1:217281269 C T 0.141404 -8.4234e-06
1:217296439 C T 0.200355 -9.4031e-06
1:217296756 T C 0.124351 2.1248e-05
1:217300461 A G 0.121988 -1.0383e-05
1:217302515 T G 0.242632 3.0377e-05
1:217304543 T C 0.043484 -2.6301e-07
1:217306713 T G 0.105717 2.3499e-06
1:217318030 G A 1.689449 1.5972e-05
1:217324654 A G 0.200956 -1.1680e-06
1:217337735 G A 1.048262 -5.2704e-06
1:217351732 C T 0.527775 -5.3266e-05
1:217351774 G A 0.611273 4.0917e-05
1:217352056 C G 0.181146 1.1386e-05
1:217353053 T C 0.710888 -3.7469e-05
1:217355638 T C 0.068075 -4.5862e-05
1:217355639 A G 0.246978 2.1336e-05
1:217355764 A C 0.038629 -2.0927e-05
1:217356246 T C 0.335268 -4.8733e-05
1:217356247 A G 0.785558 1.6514e-05
1:217361922 G A 0.199628 9.1591e-06
1:217363845 A G 0.298843 -1.2345e-06
1:217366584 C G 0.031657 2.2419e-05
1:217372581 G A 0.426570 2.6943e-05
1:217373439 A G 0.324226 -4.9187e-05
1:217395629 C A 0.077961 2.0990e-05
1:217398345 C T 0.105522 -1.0721e-05
1:217403316 G A 0.565442 -4.0273e-05
1:217408016 G A 0.425518 3.5857e-05
1:217412147 G A 0.238065 9.5039e-06
1:217418608 T C 0.024013 1.4505e-05
1:217421415 C T 0.241090 4.4973e-05
1:217422073 A C 0.193149 2.6166e-05
1:217438029 C T 0.027301 3.2695e-06
1:217438648 G A 0.081360 -1.5931e-05
1:217443204 A C 0.057688 -1.6189e-05
1:217449542 C T 0.031770 5.7397e-06
1:217449961 A G 0.947044 1.8101e-04
1:217452626 A G 0.029797 -1.8562e-05
1:217456074 G A 0.470405 7.9421e-05
1:217460718 A G 0.048058 -1.9629e-05
1:217468247 G A 0.114876 2.0205e-05
1:217471939 G A 0.132719 -6.4470e-06
1:217486452 T C 0.294095 -4.7509e-05
1:217487940 T C 0.633543 2.2943e-05
1:217490870 T C 0.036217 7.5873e-06
1:217499963 T C 0.032578 2.1985e-06
1:217505904 G T 1.508666 2.5280e-05
1:217509448 A G 0.042235 2.4724e-06
1:217512829 C T 0.036824 3.9719e-05
1:217515338 C G 0.295445 -1.2582e-05
1:217522956 A C 0.024467 1.0597e-05
1:217526128 A G 0.021023 7.1255e-06
1:217526240 C T 0.426975 -1.7525e-05
1:217527024 G C 1.555582 5.1439e-08
1:217528236 T C 1.559980 -3.6396e-06
1:217552142 A G 0.099118 2.9641e-05
1:217565491 T C 0.037947 -1.7096e-05
1:217573623 G A 1.166199 3.1607e-06
1:217577548 A G 0.106457 -3.5406e-05
1:217583807 A G 0.817922 -2.6987e-05
1:217584840 A C 0.026369 1.7266e-05
1:217590718 C T 0.221901 -1.0416e-04
1:217594574 G C 0.023558 2.5296e-05
1:217603706 A C 0.038681 6.5119e-06
1:217603884 T C 0.221833 -1.0892e-04
1:217604654 C T 0.079666 -8.0860e-05
1:217606461 T C 0.194068 -3.3418e-06
1:217607361 C T 0.644387 5.5454e-05
1:217616105 C T 0.321996 -3.5715e-04
1:217627281 C G 0.057029 4.5802e-05
1:217630628 T C 0.207603 -1.7013e-04
1:217633625 A G 0.054712 2.5397e-05
1:217636227 A G 0.089487 1.9042e-05
1:217641603 T C 0.041086 -3.4163e-05
1:217659505 A G 0.044507 2.3353e-05
1:217665751 C T 0.037340 -1.8379e-05
1:217668330 C G 0.078945 -2.8983e-05
1:217670527 C T 0.054773 -5.7475e-05
1:217671223 C T 0.751302 -1.6144e-05
1:217672512 C T 0.026025 9.4481e-06
1:217672514 C T 0.027583 3.2478e-06
1:217677256 G A 1.350293 2.8779e-05
1:217678934 C T 0.348362 2.8655e-06
1:217680144 G A 0.047727 -5.3456e-06
1:217685905 A G 0.044478 -5.9888e-06
1:217701587 T C 1.603399 5.6060e-06
1:217702187 A G 0.089085 6.0199e-06
1:217702198 A G 0.024454 4.6303e-06
1:217714458 A G 0.516197 -1.3501e-06
1:217725437 T C 0.303890 3.1534e-06
1:217728354 G A 0.086115 2.2629e-06
1:217731933 T C 0.035194 6.9397e-06
1:217739036 C T 0.468107 -6.6323e-05
1:217752776 G A 0.159639 1.6032e-05
1:217764330 T G 0.078520 -3.2913e-08
1:217764817 G A 1.390853 -4.0319e-05
1:217770874 C T 0.025376 -9.2442e-06
1:217773463 T G 0.369005 5.1391e-06
1:217787170 T C 0.042640 2.6802e-06
1:217797948 G T 0.068601 -1.7818e-05
1:217804767 G A 0.091821 1.2168e-05
1:217804955 C T 0.795964 9.4371e-06
1:217829734 G A 0.089864 -1.7049e-05
1:217837279 T C 0.047233 -2.1279e-05
1:217838701 C A 0.723365 -3.5496e-05
1:217840904 T C 0.057487 8.2382e-06
1:217842129 G A 0.437459 1.7923e-05
1:217846047 C T 0.041112 -1.7372e-05
1:217870257 C A 0.043763 7.5478e-06
1:217887447 T C 0.101568 3.6626e-05
1:217899500 A G 0.337852 -2.9154e-06
1:217915416 A G 0.048814 2.0308e-05
1:217915593 A G 1.186804 -1.3605e-05
1:217924198 T A 0.137071 -1.6378e-05
1:217924212 A G 0.067906 -2.0610e-05
1:217924489 T C 1.632592 -6.5039e-06
1:217950363 T C 0.441643 4.2560e-06
1:217966297 G A 0.059447 2.5810e-05
1:217983123 T C 0.045299 -2.5249e-05
1:217987438 A G 0.082295 -1.3621e-05
1:217989517 C T 0.755778 1.4189e-05
1:217992744 A G 0.147289 -1.7647e-05
1:218013292 T C 0.023918 4.5214e-06
1:218013343 C T 0.247851 9.7859e-06
1:218024114 G T 0.045471 2.0144e-05
1:218024308 A G 0.202319 -3.1442e-05
1:218038613 G A 0.022938 1.9483e-05
1:218045470 C T 0.678718 -1.1500e-05
1:218047641 A G 0.034237 9.4559e-06
1:218055182 C T 0.047516 -2.8648e-05
1:218056637 T C 0.033977 2.7593e-05
1:218058307 C T 0.020611 8.3106e-06
1:218059620 G A 0.027797 7.8448e-06
1:218060673 C A 0.563342 1.1711e-05
1:218077585 C A 0.215000 -1.6820e-05
1:218080457 T C 1.011188 -2.9767e-05
1:218093901 T C 0.080334 -2.9050e-05
1:218095078 A G 0.024409 -3.2609e-06
1:218102443 G A 0.578536 -3.8180e-06
1:218104702 G A 1.179088 -3.3602e-05
1:218105019 T C 0.114136 -6.7895e-06
1:218111894 C T 0.080545 2.6873e-06
1:218119875 A C 0.064157 2.5824e-06
1:218122346 T C 1.863893 -3.2727e-05
1:218125227 C T 0.026275 -3.0128e-05
1:218135568 A G 0.081016 2.1276e-05
1:218136146 C T 0.496465 -7.4518e-05
1:218138481 A G 1.247299 -5.8703e-05
1:218150165 C T 0.299317 3.5150e-05
1:218158712 A G 0.194688 -1.2538e-05
1:218162502 C T 0.437885 -1.4420e-05
1:218176890 T C 1.528070 7.9077e-06
1:218189277 C T 1.525892 2.7910e-06
1:218197056 T C 1.527190 7.7563e-06
1:218198395 T C 0.029310 1.5503e-05
1:218209726 A G 1.294095 2.5188e-05
1:218218119 A G 0.071041 3.5743e-05
1:218222426 G A 0.041761 9.9219e-06
1:218235608 G A 1.041933 -5.8303e-05
1:218250978 C T 0.029313 -8.2443e-06
1:218253508 A G 0.122968 -1.9070e-05
1:218253812 C A 1.796487 -4.5377e-06
1:218257967 C T 1.097268 -3.6052e-05
1:218258947 G A 0.199962 1.6802e-05
1:218265718 A C 0.040488 3.4256e-05
1:218266142 C T 0.120540 -7.2087e-06
1:218274933 G A 0.064660 1.6122e-05
1:218277680 C T 0.046643 -1.0789e-05
1:218280300 A G 0.063810 4.3010e-06
1:218281746 G C 0.085450 6.9614e-06
1:218289209 G C 1.397055 2.1484e-05
1:218294968 A G 0.270319 -6.3929e-05
1:218300030 C T 0.049638 3.0615e-05
1:218304258 T G 0.247793 7.4816e-05
1:218304346 T G 0.941689 2.4626e-05
1:218323289 T C 0.038986 -1.5979e-05
1:218325251 G A 0.351955 4.9944e-05
1:218325338 G A 0.108463 1.9916e-05
1:218327546 A G 0.134507 4.0471e-05
1:218333741 C T 1.040784 5.6989e-05
1:218337359 C T 0.239088 -3.7061e-06
1:218339937 A C 0.096015 -4.5093e-05
1:218346164 T C 0.036804 6.3245e-06
1:218346591 A G 0.124656 -8.3851e-06
1:218347150 C T 0.629190 3.6726e-05
1:218347375 C T 0.947567 1.6831e-05
1:218351323 C T 0.753632 -2.7281e-05
1:218353411 C A 0.032874 6.9753e-06
1:218358107 T C 0.099384 -9.6532e-05
1:218359266 G A 1.348936 9.8192e-06
1:218367181 G A 0.105415 -4.3361e-05
1:218371041 A G 0.040459 -1.3502e-05
1:218374786 G A 0.308366 -1.5114e-06
1:218380751 A G 0.028872 3.5100e-05
1:218382955 T C 0.107781 7.0420e-06
1:218387099 G A 0.232356 2.0807e-05
1:218402774 A G 0.034737 -1.7602e-05
1:218413907 C A 0.058740 1.6890e-07
1:218418085 C T 1.159428 -1.7572e-05
1:218418911 C T 0.130599 7.0663e-06
1:218419177 T C 0.195993 -1.3832e-05
1:218420557 G A 0.054351 3.5461e-05
1:218427278 T G 1.596398 -4.9605e-05
1:218428101 C A 0.141018 -3.8116e-05
1:218435993 T C 0.190686 -6.7192e-06
1:218436190 C T 0.070097 3.5941e-05
1:218436382 A C 0.301923 -1.4269e-05
1:218438149 C T 0.196486 -2.9703e-05
1:218439720 A G 0.264152 4.3828e-06
1:218441828 C T 0.195399 -1.3282e-05
1:218447543 T C 0.025769 -1.1388e-05
1:218448623 T C 0.179975 -5.5869e-07
1:218458058 C T 0.856583 2.6711e-05
1:218468961 C T 1.921841 6.7504e-06
1:218471383 C T 0.840091 3.2693e-05
1:218477967 G A 0.050684 2.9727e-05
1:218478411 C G 0.069834 4.6140e-06
1:218485878 C T 0.055565 -2.0919e-05
1:218503325 G A 0.331473 -7.8784e-06
1:218509452 C T 0.072408 -2.9854e-07
1:218509829 G C 0.073460 5.6387e-06
1:218510892 C T 0.073453 1.1055e-06
1:218516223 C T 0.076309 -4.7095e-06
1:218516968 A G 0.071856 1.2065e-06
1:218518515 C A 0.074190 7.0273e-07
1:218519330 C A 0.073645 2.6819e-06
1:218521609 A G 1.644748 3.9920e-05
1:218523525 T C 0.071535 2.5538e-07
1:218525588 A C 0.460057 1.5155e-05
1:218526711 A C 0.072755 2.0771e-06
1:218542059 G T 0.645679 5.5844e-06
1:218543470 G A 0.040677 8.4014e-06
1:218553297 G A 0.360812 -1.3911e-05
1:218554140 A G 0.047149 -1.0453e-05
1:218557310 A G 0.033922 -8.2980e-07
1:218557761 A T 0.083807 1.5462e-06
1:218558531 C A 0.063881 1.0806e-05
1:218559032 A G 1.425219 -2.3455e-05
1:218559280 G A 0.156978 7.4480e-06
1:218559611 A G 0.050719 4.1725e-05
1:218559875 C T 0.064861 8.4019e-06
1:218560230 A G 0.083476 2.2534e-06
1:218562708 T C 0.075858 -4.0478e-06
1:218562868 T C 0.105629 3.3468e-06
1:218568804 A G 0.107524 5.0541e-06
1:218570176 T C 0.076033 -1.9556e-06
1:218570331 T C 0.106483 4.0249e-06
1:218571066 G A 0.107697 5.0413e-06
1:218572808 G A 0.108287 6.4284e-06
1:218574789 T C 0.108031 4.8251e-06
1:218575176 T C 0.088248 -1.0905e-05
1:218575887 G A 0.262013 7.5103e-06
1:218579853 G A 0.112088 8.0871e-06
1:218579985 G A 0.413135 2.3961e-05
1:218582841 C T 0.051664 -2.7369e-06
1:218596999 T C 0.035931 1.5896e-05
1:218604288 A G 0.035324 5.7283e-06
1:218607297 A C 0.057013 3.4784e-06
1:218609702 G A 0.572956 9.3369e-06
1:218612507 T C 0.038901 -3.1988e-05
1:218613463 A G 0.043897 -1.9091e-05
1:218613620 A T 0.031510 -7.7998e-06
1:218615832 A G 0.030508 -2.7184e-05
1:218626973 A G 0.025379 -2.4316e-06
1:218644135 G T 0.073700 8.3275e-06
1:218657660 A G 0.243320 1.0608e-04
1:218667645 T C 0.034211 4.9637e-06
1:218668135 A C 0.031205 -1.4627e-05
1:218668879 A G 0.073914 6.7720e-06
1:218669820 C T 0.043929 -2.1225e-05
1:218671783 G A 0.106976 1.2902e-05
1:218673257 T C 0.200881 5.4249e-05
1:218678879 C A 0.062145 -1.7412e-05
1:218694456 T C 0.106392 9.3119e-06
1:218698027 T C 0.974377 -7.8439e-07
1:218705513 A C 0.318779 -9.5885e-06
1:218706638 T C 0.039580 -1.2864e-05
1:218707732 T C 0.056078 -4.4351e-06
1:218707937 G A 1.842461 7.5312e-06
1:218713029 C A 0.044254 -2.5597e-05
1:218714208 C T 0.835995 2.1553e-05
1:218719659 C T 0.039813 -1.8027e-05
1:218720735 C T 0.501100 4.7610e-06
1:218721910 G C 1.940361 -2.6742e-05
1:218722393 T C 0.032533 -3.3104e-05
1:218726224 A C 0.069328 -1.7029e-06
1:218727526 T C 0.235082 -5.8799e-05
1:218727857 C T 0.430754 3.3122e-05
1:218729686 A T 0.048434 1.8235e-05
1:218738558 G A 0.236640 -3.4391e-05
1:218738651 G T 0.063540 4.0096e-05
1:218741034 G A 0.285935 3.4697e-05
1:218741315 G A 0.665540 -4.5608e-05
1:218741432 C T 0.427884 -1.1660e-05
1:218741636 C T 0.066092 2.9003e-05
1:218744560 A G 0.105924 2.8713e-05
1:218746640 A G 1.959865 -4.2010e-05
1:218747259 A G 0.024522 3.3884e-06
1:218749231 T G 1.960080 -4.3598e-05
1:218754431 A G 0.028677 -5.1850e-07
1:218755101 G A 0.027703 -1.2424e-05
1:218758616 G A 0.072930 -5.0520e-05
1:218758895 A G 1.961151 -5.3615e-05
1:218758944 C T 0.203715 6.6801e-05
1:218759983 G A 1.908257 -2.2774e-05
1:218760142 T C 0.304101 6.9673e-05
1:218760614 T C 0.416819 -1.2799e-05
1:218763636 A G 0.090169 2.4581e-05
1:218774830 A G 1.731022 3.1432e-05
1:218777906 G A 0.030644 1.0066e-06
1:218778165 G A 0.817276 9.6941e-06
1:218782450 G C 0.027895 -9.7738e-06
1:218790537 C T 0.114227 1.4126e-05
1:218792573 T C 1.907978 -2.2635e-05
1:218793668 T C 0.086388 3.9227e-05
1:218793848 C T 1.908468 -2.0766e-05
1:218795772 C A 1.907367 -1.6298e-05
1:218797081 A C 0.090974 1.8196e-05
1:218798101 T C 0.175856 -7.1053e-05
1:218810253 A C 0.225585 4.9041e-05
1:218811391 A G 0.657286 4.2914e-06
1:218813701 G A 1.392651 2.3946e-05
1:218827236 G A 0.068292 -2.1989e-06
1:218831009 G T 0.063576 1.3293e-05
1:218833214 C A 0.479730 1.1163e-05
1:218833890 G A 1.178410 1.3670e-05
1:218837881 A G 0.229951 -1.6723e-05
1:218841080 G A 0.065098 8.7018e-06
1:218841558 G T 0.065283 1.0092e-05
1:218843138 G A 0.069629 1.3930e-05
1:218846433 G A 0.079227 -1.8806e-05
1:218848117 A C 0.187180 -5.4295e-06
1:218849834 C T 0.063138 1.2658e-05
1:218850562 A G 0.053381 1.0737e-05
1:218850711 A G 1.734904 -3.8734e-06
1:218856213 T C 0.063531 9.9275e-06
1:218858220 C T 0.081571 -2.7421e-05
1:218858734 G A 1.028790 -1.7041e-05
1:218860068 T C 0.696999 9.1076e-06
1:218860396 T G 0.062320 1.3103e-05
1:218860911 T C 1.889898 3.7550e-05
1:218860990 C G 0.060301 2.0937e-05
1:218861093 T C 0.111432 1.1694e-04
1:218861435 C A 0.827497 -1.4789e-05
1:218862726 G A 0.035685 8.3412e-05
1:218863827 G A 0.107797 -1.4085e-05
1:218871642 C T 0.185032 -2.0232e-05
1:218874716 A G 0.075741 1.5303e-05
1:218878185 T G 0.141356 2.7657e-05
1:218879783 T C 0.044591 8.3858e-06
1:218880956 T C 0.518625 8.0897e-07
1:218885683 G A 0.205737 -2.3881e-05
1:218891564 C T 1.423113 2.9975e-06
1:218892470 A C 0.105626 3.6243e-05
1:218899875 G T 1.776476 3.8481e-05
1:218907849 T C 0.039524 1.3235e-05
1:218910704 G A 0.412450 3.3914e-06
1:218916250 G A 0.233352 -3.6643e-05
1:218931898 A G 0.053543 -2.9199e-05
1:218932807 A G 0.308775 -6.3051e-05
1:218933736 T C 0.054984 -5.2850e-06
1:218938774 A G 0.045773 -3.7316e-07
1:218940636 G T 0.093275 2.7400e-05
1:218943613 G A 0.048298 1.3169e-05
1:218944190 C T 0.116707 -2.7030e-05
1:218950976 T C 0.183006 8.0364e-06
1:218964627 G C 0.033662 -2.6075e-05
1:218966876 G A 1.030965 -1.9025e-05
1:218968734 C A 0.030654 1.5326e-05
1:218974371 C T 0.218405 -3.0706e-06
1:218975899 T G 0.079877 1.6534e-05
1:218978212 T C 0.046149 -2.1895e-05
1:218979794 T C 0.071243 -1.8239e-05
1:218981101 A G 0.705571 -1.1552e-05
1:218989914 C A 0.042387 9.8162e-06
1:218992530 T A 0.032533 1.1413e-05
1:218998561 A G 0.080503 2.9283e-06
1:219001541 T C 0.124942 9.1509e-06
1:219018648 G A 0.027051 -1.6777e-05
1:219024054 A G 0.063063 -3.7503e-05
1:219034497 C G 0.629009 -2.1148e-05
1:219037732 C T 0.032890 -5.2870e-05
1:219039712 T C 0.032906 -4.8224e-05
1:219044040 G T 0.038174 -2.9103e-06
1:219046515 C T 0.058162 7.7707e-06
1:219047981 C T 0.082220 4.2968e-05
1:219053292 C T 1.822758 -8.3848e-06
1:219055248 C T 0.122929 1.3608e-05
1:219058700 G A 0.518319 -3.3150e-05
1:219059196 T C 0.103113 1.9524e-05
1:219071000 G A 0.699378 -2.6402e-05
1:219074603 T C 0.062988 -5.5303e-06
1:219078194 G A 0.583401 -3.3645e-05
1:219080118 A G 0.046058 8.9109e-06
1:219087345 A G 1.045198 -2.4023e-05
1:219088578 A G 0.188881 -8.6629e-06
1:219089313 G A 0.149142 2.5424e-05
1:219092866 C T 0.813628 -5.4987e-05
1:219098476 A G 0.102347 1.6165e-05
1:219098551 T C 0.043510 1.9243e-05
1:219103014 C T 0.033607 -1.0050e-05
1:219104005 G T 1.100952 -2.0744e-05
1:219109263 C T 0.090133 -2.5498e-05
1:219117743 G T 1.665605 9.0795e-06
1:219122116 T C 1.833113 2.3256e-05
1:219122582 A C 0.033218 -1.3608e-05
1:219133120 T G 0.052268 8.5007e-06
1:219135903 T C 0.119112 1.4106e-05
1:219140293 T C 0.068140 5.8001e-06
1:219143240 G A 0.049275 4.5667e-06
1:219152155 A C 0.062690 3.9341e-05
1:219159446 A G 0.030488 -2.1863e-05
1:219182858 G A 0.137052 -1.1460e-05
1:219186720 T C 0.064644 -5.8680e-05
1:219190660 C T 0.768517 2.4442e-05
1:219194606 T C 0.184937 -1.1445e-05
1:219202301 A G 0.053650 2.2057e-05
1:219219052 A C 0.284299 3.2683e-05
1:219234498 A G 0.024292 4.1882e-06
1:219239611 T C 0.131686 -1.1312e-05
1:219242397 C T 0.123822 -1.7783e-05
1:219248660 A G 0.235653 -3.7069e-05
1:219250269 G A 0.149834 1.3179e-05
1:219254145 A C 0.024123 1.8998e-05
1:219272930 A G 0.596933 -3.7886e-06
1:219285086 T C 0.242054 6.5894e-05
1:219307899 A G 0.227013 5.1478e-05
1:219314184 G C 0.028109 1.1527e-05
1:219326319 A C 0.031131 1.3535e-05
1:219329727 C T 0.025324 -2.2793e-05
1:219330549 C G 0.783000 -2.1167e-05
1:219333987 T C 0.044977 2.3029e-05
1:219345242 C T 1.196467 2.0103e-05
1:219383410 A G 0.065517 1.1320e-06
1:219389841 G A 0.044432 1.2569e-05
1:219408136 C T 1.557247 -1.5416e-05
1:219412715 A G 0.299492 -1.0954e-05
1:219416302 A G 0.021776 1.2225e-05
1:219423189 C T 0.918604 -9.2834e-06
1:219438022 C T 0.261416 -1.0785e-05
1:219453540 T C 0.035857 1.7761e-05
1:219456996 T C 0.174859 6.0839e-06
1:219467066 A G 0.607726 -1.6244e-06
1:219468032 T C 0.228558 4.2911e-05
1:219473033 A G 0.101208 3.6791e-05
1:219483359 A G 0.083522 -2.7638e-07
1:219488129 T C 0.559652 5.2405e-06
1:219510808 C T 0.213825 -1.0707e-05
1:219526214 C T 0.377652 -5.8450e-05
1:219527329 T G 0.068750 4.6964e-06
1:219532586 T C 0.038567 1.2700e-05
1:219533768 A G 0.173892 1.8631e-05
1:219542175 G C 0.038907 1.8644e-05
1:219547746 T C 0.207103 5.2710e-05
1:219563092 A G 0.084223 -1.0123e-05
1:219570103 G T 0.861630 -2.9908e-05
1:219577016 C G 0.485014 5.7983e-06
1:219577341 A G 0.039135 -5.6411e-06
1:219580879 G A 0.051161 2.6951e-05
1:219585393 A G 0.549908 5.5072e-06
1:219586124 G A 0.451244 1.1438e-05
1:219587384 T C 0.109069 -2.8492e-05
1:219590274 C T 0.476539 5.3881e-07
1:219590766 T C 0.423798 -9.5698e-06
1:219591275 G A 1.635714 -2.4747e-05
1:219591405 T C 0.035928 -1.0397e-05
1:219591948 A G 0.180572 -9.7086e-07
1:219596691 G C 0.042715 2.5775e-05
1:219597590 T G 0.204111 2.3626e-05
1:219605977 G A 0.025885 4.5837e-06
1:219610897 T C 0.110952 1.5211e-05
1:219613775 G A 0.561155 -2.4747e-05
1:219615852 G A 0.033591 1.0526e-05
1:219616208 G T 0.885692 4.7016e-06
1:219618035 G A 0.329146 -5.9897e-05
1:219620569 T A 0.714526 -4.0055e-05
1:219622746 T G 0.045477 -9.9610e-07
1:219634811 G T 0.224822 -5.7528e-06
1:219636284 C T 1.177647 -5.5033e-06
1:219636951 G T 0.136153 1.0630e-05
1:219640680 C A 1.314413 -1.8766e-06
1:219641341 T C 0.055156 2.8055e-05
1:219644224 G A 1.366639 -1.0540e-05
1:219654392 T C 1.342762 -1.1154e-06
1:219658075 G A 0.917783 5.8603e-07
1:219662035 C T 1.783565 3.0515e-05
1:219664188 A G 0.067601 2.8906e-06
1:219664478 T G 0.023513 1.2675e-05
1:219665086 C T 0.031137 -1.2714e-05
1:219670203 A G 0.051206 -4.8500e-06
1:219672652 G C 0.038534 -5.5506e-05
1:219673828 A G 1.115334 -3.5449e-05
1:219676042 G A 1.188148 -2.3601e-05
1:219687493 G A 0.024405 -4.4713e-07
1:219699050 C T 0.070308 3.0645e-05
1:219700519 C T 0.685100 3.4690e-06
1:219710892 T C 0.039950 -1.5083e-06
1:219717728 G A 0.157244 -1.2202e-05
1:219720998 T C 0.053540 2.3013e-05
1:219722104 A G 0.689680 1.3529e-05
1:219734960 C A 0.637188 2.8642e-06
1:219741407 C T 1.975773 1.2287e-05
1:219743719 T C 0.899555 1.9144e-06
1:219748784 T G 0.283572 -2.6974e-06
1:219750717 T G 0.598164 2.4896e-05
1:219751702 C T 0.155530 -1.2135e-05
1:219754824 T G 0.023321 -1.0862e-05
1:219759733 G A 1.617142 4.1828e-05
1:219760198 C A 0.118372 1.1306e-05
1:219774130 G A 0.052858 1.6683e-05
1:219786890 T C 0.902739 -2.7651e-07
1:219791822 A G 0.695600 -1.2318e-05
1:219796020 C A 0.166819 2.9356e-05
1:219797743 G A 0.043494 2.1629e-06
1:219798632 G A 0.547457 1.8681e-05
1:219803353 T C 0.116905 -6.3884e-06
1:219806403 G A 0.521478 -5.4212e-06
1:219830247 A G 0.031543 -3.8854e-05
1:219835222 C G 1.924694 -2.2548e-06
1:219838894 T C 0.078237 2.8271e-05
1:219849573 C A 1.552527 -3.0967e-05
1:219863519 C T 0.168575 -2.7877e-05
1:219874421 C T 1.318107 -1.1088e-05
1:219879853 A G 0.037801 1.2346e-05
1:219886882 T C 0.092035 2.4186e-05
1:219910909 T C 0.065037 -7.5578e-06
1:219910935 C T 0.028489 -7.0977e-06
1:219914114 T C 0.054832 7.1228e-06
1:219914351 T C 0.106304 8.9173e-05
1:219914388 C T 0.078134 3.7750e-05
1:219917687 A C 0.022468 -2.9869e-05
1:219919461 C T 1.617447 -5.3250e-05
1:219921528 T G 1.317529 -5.6226e-07
1:219927429 C T 1.486225 -2.8680e-05
1:219934364 T G 0.084271 3.0943e-06
1:219936765 G A 0.400055 -3.0951e-05
1:219937300 C A 0.352909 3.2462e-06
1:219938186 T C 0.103383 -1.8870e-05
1:219957179 C A 0.028323 3.2466e-06
1:219957234 C T 0.271101 -3.8113e-05
1:219961727 C A 1.523513 -8.2029e-06
1:219964245 C A 0.029832 7.5963e-06
1:219970751 C G 0.037165 -1.1680e-05
1:219973638 C T 0.132667 -2.2018e-05
1:219991091 A G 0.046746 1.5583e-06
1:219997115 T G 0.077731 -1.9137e-05
1:219999251 C T 0.345596 -4.4368e-05
1:219999835 G C 0.089293 2.7670e-05
1:220004148 C T 0.228957 -3.4846e-05
1:220006085 G A 1.748270 -2.3905e-06
1:220011536 T C 0.158776 7.3858e-05
1:220011852 A G 0.032205 3.4903e-06
1:220012285 A C 0.180341 -1.5912e-05
1:220032199 A G 0.112867 2.7025e-05
1:220032318 A G 1.388821 -2.5909e-06
1:220034580 T C 0.042624 3.8466e-05
1:220052720 A G 1.326968 -2.0346e-05
1:220068286 T C 0.113276 -1.5799e-05
1:220068681 G A 1.852075 1.0865e-05
1:220069860 G A 0.102841 1.6224e-05
1:220070325 A G 1.629797 -1.5401e-05
1:220073009 C T 0.093918 -3.8992e-05
1:220075139 T C 0.033156 1.7939e-06
1:220077430 T C 0.614263 -1.7709e-05
1:220078344 T C 0.125672 -2.6677e-05
1:220083020 T C 0.031809 3.4821e-05
1:220089352 C A 0.813225 -3.1513e-05
1:220094000 C T 1.617687 -3.3975e-05
1:220103445 A G 1.929131 -2.2634e-05
1:220107917 G A 0.247501 -1.3620e-05
1:220109827 C T 0.069565 -2.6977e-05
1:220111321 C T 0.388431 1.4975e-05
1:220113915 A G 0.112633 -9.2589e-06
1:220132416 A G 0.053972 -9.3729e-06
1:220156704 C T 0.184227 -5.4135e-06
1:220161663 A G 1.401798 -7.1543e-05
1:220161969 C T 0.031835 1.3850e-05
1:220164132 C T 0.222362 3.9696e-05
1:220173665 G T 0.058039 -5.6701e-06
1:220183630 C T 1.621037 -3.0552e-05
1:220197625 T G 1.624010 -3.0507e-05
1:220217153 C T 0.389859 9.8039e-06
1:220227539 C T 1.456065 -5.6692e-05
1:220229657 A G 0.054257 1.0371e-05
1:220229789 A G 0.152622 -1.5870e-05
1:220237864 A G 0.068558 -1.5519e-05
1:220239640 G A 1.778115 -3.1219e-05
1:220247096 C T 0.352597 2.3605e-05
1:220263059 A G 0.173126 -8.2204e-06
1:220263461 G T 0.159143 1.5305e-05
1:220268853 G A 0.075813 7.8721e-06
1:220273564 G T 0.445110 2.1719e-05
1:220276304 T C 0.363782 2.4048e-05
1:220286963 T C 0.037457 1.3863e-05
1:220291487 C T 0.078254 -7.9856e-06
1:220296742 G T 0.062089 -1.3982e-05
1:220319007 G A 0.195821 2.1520e-05
1:220344453 C T 0.064930 -1.5877e-05
1:220350751 T C 1.859813 -2.6651e-05
1:220359237 T G 0.269040 -1.5565e-05
1:220373682 C T 0.060489 -1.8286e-05
1:220381398 G A 0.166456 -1.2976e-05
1:220391518 T C 0.043367 3.1439e-05
1:220393414 C T 0.093574 -1.9629e-05
1:220393580 C T 0.156864 1.7683e-05
1:220399908 G T 0.022013 -1.4626e-05
1:220400816 A G 0.026759 -2.3842e-07
1:220405093 T C 0.372653 1.6754e-05
1:220408675 C T 0.041439 1.1058e-05
1:220409852 G A 0.084963 -6.8187e-05
1:220421656 T C 0.074488 1.7835e-05
1:220426022 T G 0.087251 -1.8103e-05
1:220435743 T C 0.650058 2.1286e-05
1:220438949 T C 0.039563 3.3741e-05
1:220440986 C T 0.101318 1.2866e-05
1:220446431 C A 0.032241 4.4674e-06
1:220454174 A G 1.668228 6.3925e-06
1:220456092 C T 0.116898 -1.4885e-05
1:220467392 A C 0.360199 -1.6288e-06
1:220470450 C A 0.932130 4.5667e-06
1:220478226 A G 0.108290 -1.1180e-05
1:220489221 T G 0.220408 -1.7299e-05
1:220496941 T G 0.095112 2.7024e-05
1:220498384 T C 0.039067 1.8986e-06
1:220501387 G A 0.241425 -5.6561e-06
1:220504708 G A 0.901892 6.5482e-06
1:220504907 G A 0.020514 -1.1365e-06
1:220506729 T C 0.120748 -4.7447e-05
1:220507240 A G 0.080688 -4.0177e-05
1:220525993 T C 0.146812 3.1398e-05
1:220530885 C T 0.041602 -1.1240e-05
1:220535456 C T 1.178683 1.4379e-05
1:220540751 T G 0.085235 -5.1016e-06
1:220542973 A G 1.940894 -1.2644e-05
1:220543531 T C 0.133812 -4.4014e-05
1:220544573 A G 0.170007 5.1172e-05
1:220548903 A G 0.377882 -3.0313e-05
1:220552832 C T 0.062852 7.9789e-06
1:220556211 A G 0.479545 1.1140e-05
1:220566280 G A 0.055805 -1.8918e-05
1:220579058 A G 0.057552 1.7935e-06
1:220583501 G A 0.049710 1.2744e-05
1:220589259 T C 0.637113 -3.6526e-06
1:220592018 A G 0.108573 -2.1785e-05
1:220596030 T G 0.021802 -2.4956e-05
1:220602876 T G 0.573262 1.1742e-05
1:220603516 A G 0.409227 1.3717e-05
1:220605378 G A 0.308522 4.1471e-06
1:220612208 G C 0.104418 -1.6161e-05
1:220615755 T C 0.029115 1.0443e-05
1:220621750 T C 0.214371 -3.6835e-05
1:220624182 A C 0.925093 -3.9653e-05
1:220636032 T C 0.055653 -2.6837e-05
1:220645712 A G 0.119307 1.1263e-05
1:220651981 A T 0.312138 3.1152e-05
1:220658234 T C 0.061265 -1.9174e-06
1:220658554 A G 0.030105 1.6647e-06
1:220659533 C T 1.570376 -1.2584e-05
1:220668295 T G 0.038879 5.6272e-06
1:220670289 G A 0.035276 6.9862e-06
1:220673783 G A 0.774675 -6.6333e-05
1:220683202 C T 1.410133 -4.8116e-05
1:220683467 G T 0.046905 1.8410e-05
1:220684252 A G 0.084421 -2.9658e-05
1:220689864 A G 0.045393 1.4221e-05
1:220693476 C T 0.053225 1.8865e-05
1:220702898 C T 0.022192 -2.6198e-05
1:220703701 G A 0.049944 -2.7054e-05
1:220707014 G A 0.031205 4.8885e-05
1:220707041 G A 0.062080 1.6992e-05
1:220707984 G A 0.141021 -1.5803e-05
1:220719267 T C 0.441978 3.8711e-05
1:220719445 T C 0.300375 4.1407e-05
1:220720560 C T 0.135945 -3.9376e-05
1:220726288 G A 1.382547 -5.0873e-05
1:220729197 G A 0.353013 -2.4354e-05
1:220736328 G A 0.578036 6.3469e-05
1:220744989 C T 0.068614 -6.4767e-06
1:220762524 T C 0.172019 -1.1804e-05
1:220766154 T C 0.063284 -1.9304e-07
1:220771657 T C 0.053839 2.6880e-05
1:220776140 A G 0.042452 -2.0044e-05
1:220804451 A G 0.036236 -1.2975e-05
1:220806802 C T 0.041021 4.4911e-05
1:220844331 T C 1.420331 -5.5512e-05
1:220849230 C T 0.059090 -1.8149e-06
1:220858434 C T 0.035957 -1.5085e-05
1:220865963 C T 0.087504 1.6309e-05
1:220868091 T C 0.137740 -2.3959e-05
1:220869245 A G 0.025376 -1.0736e-05
1:220877349 G A 0.021406 2.7224e-05
1:220880361 T C 0.189131 3.5629e-05
1:220880670 G A 0.478263 8.2312e-05
1:220883133 A G 1.847002 -1.4129e-05
1:220884498 G A 0.239415 4.7097e-05
1:220887959 C G 0.052819 1.8339e-05
1:220895600 T C 0.211378 6.1396e-05
1:220902233 A G 0.031816 -1.0077e-05
1:220903765 A G 0.896007 -3.0980e-05
1:220906634 T C 0.059132 -8.7047e-06
1:220906885 T G 0.084239 4.8046e-06
1:220914920 T G 0.337829 2.7072e-05
1:220920374 G A 0.149435 1.3834e-05
1:220927511 A G 0.053443 1.5191e-05
1:220929356 C T 0.250127 4.8165e-05
1:220933130 A G 0.074339 1.8784e-05
1:220933508 G C 0.036950 6.6991e-06
1:220937728 T C 0.030845 -5.0275e-06
1:220942743 T C 0.039200 1.4864e-05
1:220944672 G T 0.099968 -4.9123e-06
1:220951135 C T 0.407741 4.5609e-05
1:220956824 G A 0.104525 2.4681e-05
1:220967683 G A 1.150717 -1.5086e-05
1:220970028 G A 1.405728 3.8129e-06
1:220970095 A T 0.022591 2.8447e-05
1:220971048 T G 0.589844 8.9205e-06
1:220972284 A C 0.073771 -5.9689e-07
1:220973563 T C 1.366155 9.2956e-06
1:220977333 G T 0.273091 5.2950e-07
1:220977650 A C 0.346203 2.2146e-06
1:220978645 T C 0.302063 -2.0861e-06
1:220980545 C T 1.409753 -6.2461e-06
1:220984364 T C 0.297266 1.7859e-05
1:220985677 T C 1.721119 -6.8398e-06
1:220992306 T C 0.048765 -1.3027e-05
1:221001142 C A 0.194373 -8.2986e-07
1:221008737 A C 0.036743 -2.4366e-05
1:221010205 T C 0.555390 -1.2718e-05
1:221022916 T C 0.247085 -1.2641e-05
1:221028508 C T 0.590974 1.0424e-05
1:221030589 C T 0.511399 -5.5324e-06
1:221045451 A G 0.102678 -2.3943e-06
1:221049618 C T 0.253652 -1.0816e-05
1:221053545 C T 0.492577 2.3789e-05
1:221057173 T C 0.386646 -9.3723e-06
1:221057646 T C 0.657731 -1.5110e-05
1:221057662 A G 0.389103 -1.5114e-05
1:221057739 G C 0.268810 -1.7249e-06
1:221059982 T C 0.249202 2.1096e-05
1:221060393 G T 0.270520 -3.6650e-06
1:221065176 G A 0.969307 2.7912e-05
1:221067886 T C 0.125201 1.6661e-05
1:221082492 G A 0.054929 -4.4290e-06
1:221091157 C T 0.526619 1.7162e-05
1:221101596 T C 0.149503 4.4098e-05
1:221101692 C A 0.343269 5.9773e-06
1:221114051 C T 1.925112 3.0831e-05
1:221115225 T C 0.241778 6.6854e-06
1:221115395 G T 1.174197 1.2883e-05
1:221116873 C T 0.022364 -2.9478e-05
1:221118500 C A 0.086897 -1.6525e-05
1:221128341 A G 0.404836 -4.2092e-06
1:221151466 T G 0.044763 -1.2347e-05
1:221151806 T C 0.936268 9.5295e-06
1:221156033 G A 0.033523 1.4620e-05
1:221160475 G A 0.155277 6.0881e-05
1:221171409 G T 0.040544 3.3105e-05
1:221172011 G A 0.094791 -4.3384e-05
1:221173679 T G 0.062089 -9.4910e-06
1:221185840 C T 0.765168 2.2762e-05
1:221193456 T C 0.091766 -5.4848e-05
1:221197094 T C 0.186872 9.6495e-06
1:221206449 C T 0.034841 6.6651e-06
1:221207728 A C 1.081908 -3.2916e-06
1:221208027 G A 0.045948 -7.3302e-06
1:221232128 A G 0.082233 -1.5439e-06
1:221261239 G A 0.052738 2.3706e-05
1:221271243 C T 0.035584 3.7998e-05
1:221275672 C T 0.047921 1.5068e-05
1:221290360 C T 0.051125 2.8223e-05
1:221298116 A G 1.178329 1.8688e-04
1:221307279 C T 0.034117 -1.0229e-05
1:221308311 A G 1.774490 1.1008e-04
1:221317254 A G 0.031166 -1.9854e-05
1:221320831 T C 0.024042 -2.5339e-05
1:221330985 A G 1.754398 6.6124e-05
1:221334574 A C 0.063920 -9.5701e-06
1:221339356 A G 0.105820 -5.1492e-06
1:221344529 A C 0.587264 -2.3071e-05
1:221349641 T C 0.023458 -3.4454e-05
1:221355655 A G 0.019942 3.2097e-05
1:221373329 T C 0.286993 -1.1458e-05
1:221377435 C A 0.185742 -2.6890e-05
1:221398182 A G 0.033296 1.5829e-05
1:221401679 G C 0.054540 2.2339e-05
1:221403841 G A 0.412963 2.4245e-05
1:221405643 C G 0.045902 2.8551e-05
1:221425133 T C 1.293595 8.7897e-05
1:221437647 A G 0.031543 5.0872e-06
1:221440464 C A 0.795721 3.8309e-05
1:221442967 T C 0.060619 4.5854e-05
1:221443609 T C 1.490032 9.4793e-06
1:221443624 T C 1.343545 -7.5029e-06
1:221445449 C T 0.118551 -1.0852e-05
1:221446687 T C 0.038444 1.5987e-05
1:221453247 A G 0.063540 1.9292e-05
1:221458486 A G 0.564264 -1.6092e-05
1:221462476 G A 0.023630 3.1589e-06
1:221471804 T C 0.864350 -5.1192e-06
1:221475624 A G 0.038528 -1.6343e-05
1:221510194 T C 0.516119 -1.3335e-05
1:221520308 G A 0.032010 -2.0923e-05
1:221524530 C A 0.056477 -3.6195e-05
1:221527593 C T 0.214896 -2.3760e-06
1:221532959 G T 0.032653 3.2210e-06
1:221536589 C A 0.081435 1.4089e-05
1:221542076 A G 0.365486 1.8172e-07
1:221542195 A G 0.035042 5.6395e-06
1:221551539 A C 0.413259 6.2347e-06
1:221556115 G A 0.334632 1.7882e-05
1:221556157 G A 0.180186 1.6979e-05
1:221567746 A G 0.152155 -1.2616e-05
1:221569202 G A 0.628632 3.4053e-05
1:221571001 T C 0.643388 -2.2780e-05
1:221579628 G A 1.495430 9.5779e-06
1:221581041 G A 1.756300 9.7333e-06
1:221581795 T G 0.711238 -1.5271e-05
1:221581961 A G 1.917358 -5.6995e-07
1:221602661 T C 0.063826 -3.7221e-05
1:221608570 C T 0.050417 1.4347e-05
1:221612756 C T 0.118190 2.4907e-05
1:221617076 C A 0.480395 1.9583e-05
1:221617253 A G 0.030874 5.4384e-07
1:221628289 A G 0.068390 8.4950e-06
1:221631137 T C 0.125669 -5.7622e-05
1:221632498 C T 1.440621 1.8870e-05
1:221635179 T C 1.927083 -1.1605e-06
1:221644410 C T 0.066286 1.6592e-05
1:221654870 T C 0.056731 1.4446e-05
1:221658833 C T 0.629281 -2.0097e-05
1:221668517 C T 1.206681 -1.8765e-06
1:221669372 A G 0.107537 4.9448e-05
1:221683435 T C 1.456613 2.0619e-05
1:221685360 T C 0.559389 -5.3727e-06
1:221694991 T C 0.147903 1.0290e-05
1:221704501 T C 0.159854 3.6589e-05
1:221705270 C T 1.379528 -2.5087e-06
1:221724904 T G 0.046652 1.9413e-05
1:221728490 G A 0.506174 -5.6128e-06
1:221742890 C A 0.723637 -2.6491e-06
1:221748170 G A 0.036356 3.0859e-05
1:221752854 C T 0.114493 -7.4309e-06
1:221759307 T G 0.061044 1.6224e-05
1:221783588 C T 0.063949 -9.5707e-06
1:221793334 A C 0.025704 4.4898e-05
1:221813628 G A 1.233355 -1.5142e-05
1:221821002 A G 0.726465 2.6527e-06
1:221829784 A C 0.179666 1.0620e-05
1:221836660 A C 0.226195 -1.4202e-05
1:221846885 T C 0.058461 3.2731e-05
1:221847252 T C 0.053877 7.9339e-06
1:221848865 A G 0.181059 -1.7738e-05
1:221856531 C T 0.045529 5.6872e-06
1:221861987 A G 1.937209 -5.5910e-06
1:221864043 A G 0.134153 1.6565e-05
1:221864710 C T 1.138529 1.8233e-05
1:221869073 T C 0.758339 -4.8081e-06
1:221872924 T G 0.045912 1.7210e-05
1:221877528 C A 0.570512 9.5542e-06
1:221878749 A G 0.087939 -6.7039e-05
1:221883174 T C 0.045234 1.4929e-05
1:221883496 A G 0.581441 -1.1235e-05
1:221884371 C T 0.157546 -1.7591e-05
1:221887903 G T 0.095784 3.8401e-05
1:221890919 A G 1.951845 2.5661e-06
1:221895393 C T 1.091409 1.1145e-05
1:221898651 G A 0.036259 -1.1238e-05
1:221898917 C T 0.139577 -2.2057e-05
1:221906482 G C 0.253846 5.2207e-06
1:221907816 T C 0.035159 2.7522e-05
1:221911654 C G 0.052537 5.9224e-05
1:221912808 C T 0.860881 -1.2554e-05
1:221913327 T G 0.214806 4.2868e-05
1:221914086 C G 0.251915 1.4231e-05
1:221921076 T C 0.025752 2.1126e-05
1:221921377 A C 0.251120 5.2659e-06
1:221935450 C T 0.870086 3.5877e-05
1:221946442 T C 0.244112 1.4100e-06
1:221951766 G T 0.104662 -2.2186e-05
1:221951794 G A 0.178813 4.9759e-05
1:221952592 C T 0.239139 5.6945e-06
1:221958827 T C 0.766275 -4.5927e-05
1:221964992 A G 0.098459 -3.7352e-05
1:221965204 A G 0.164158 4.3567e-05
1:221986172 A G 0.588679 -9.5487e-05
1:221990293 C T 0.517699 1.4590e-05
1:221990525 G A 0.421240 2.6797e-05
1:221990985 T C 0.048061 -1.3670e-05
1:221993060 C T 1.960810 2.6673e-05
1:221996260 A G 1.589095 -3.9853e-05
1:222006568 G A 0.021974 1.0362e-05
1:222013683 A G 0.024058 -2.2906e-06
1:222014552 G A 0.027950 -8.9425e-06
1:222015838 G C 0.131693 -1.6576e-05
1:222020712 C A 0.046454 -2.0792e-05
1:222032438 T C 0.141748 2.8386e-06
1:222032485 T C 1.189517 -7.1977e-06
1:222035427 A G 0.035087 3.3799e-06
1:222038906 A G 0.046733 7.6944e-05
1:222040271 G A 0.024938 -3.4445e-05
1:222040369 G A 0.061353 1.2776e-05
1:222040638 A G 0.506521 -6.6345e-05
1:222045446 T G 0.725481 6.4188e-05
1:222048738 A G 0.169403 2.0518e-06
1:222051767 A C 0.048824 -1.7726e-05
1:222054243 C T 0.037256 -1.5843e-05
1:222054934 G A 0.333067 -5.9048e-05
1:222057989 G A 1.103983 -5.8556e-05
1:222058095 C T 0.020199 7.0812e-06
1:222062649 C A 0.059944 4.5183e-05
1:222075459 C T 1.099952 6.8097e-07
1:222078153 A G 0.026470 -1.4439e-05
1:222078560 C T 0.293864 1.4794e-05
1:222084078 A G 0.064757 2.9599e-05
1:222089453 C T 0.027301 -3.4972e-05
1:222093006 T C 0.830480 7.2431e-06
1:222097872 A G 0.068584 9.1938e-06
1:222102333 A G 0.042900 1.1137e-05
1:222102362 T C 0.523818 -1.0909e-05
1:222143472 A G 0.118372 9.8151e-06
1:222156360 A G 0.063186 -1.3303e-05
1:222160609 A G 0.633861 -3.0117e-05
1:222164948 G A 0.388616 2.4022e-05
1:222168464 T C 1.357391 -1.3140e-05
1:222174101 A G 0.968123 -3.3658e-05
1:222178330 C T 0.038044 -2.3913e-05
1:222189401 A G 0.340708 -7.8872e-06
1:222192964 C A 0.388434 2.5759e-05
1:222212115 C T 0.756423 1.0897e-05
1:222215365 C T 0.042390 4.3232e-06
1:222230220 G C 0.654294 1.2631e-05
1:222230849 G T 0.420419 -1.7279e-05
1:222231092 G A 1.327481 5.4949e-06
1:222234289 G A 0.670107 -1.3341e-05
1:222240251 T G 0.023062 -3.0419e-05
1:222251043 G A 0.872322 2.1423e-04
1:222263447 T C 0.061116 5.1222e-05
1:222263619 G A 0.062784 2.9013e-06
1:222263888 C T 0.044439 -1.8780e-05
1:222264774 G A 0.063381 3.6921e-05
1:222271634 T G 0.034967 2.3369e-05
1:222271767 T C 1.426265 3.9956e-05
1:222277236 A C 0.127194 -5.8947e-06
1:222281875 G T 0.689134 -6.8245e-05
1:222293619 C G 0.044406 2.8770e-05
1:222303147 C T 0.627266 -7.8900e-06
1:222317846 A G 0.669874 4.2197e-06
1:222319103 T C 0.032611 -2.7358e-05
1:222330246 G T 0.031481 -4.3150e-05
1:222341401 A G 1.324657 -1.4063e-06
1:222358676 C T 0.691621 1.3475e-05
1:222361915 C T 0.609599 -1.4725e-05
1:222371746 C A 0.057805 1.5406e-06
1:222383210 C T 0.068062 -3.0273e-06
1:222388689 C T 0.033864 -3.4153e-05
1:222389246 A G 0.038963 -8.4939e-06
1:222392966 G A 0.029628 1.0627e-05
1:222393452 T C 1.295029 1.6055e-06
1:222393574 G C 0.041219 -1.4113e-05
1:222398640 C T 0.035422 -1.6330e-05
1:222429723 G A 0.125708 -2.3044e-05
1:222432013 T C 0.078422 1.9494e-05
1:222437868 T C 0.417251 9.1817e-06
1:222443355 T C 0.072914 4.2188e-05
1:222453274 A G 0.726211 -6.4718e-06
1:222462988 A G 0.172412 1.0421e-05
1:222464646 G A 0.033146 -1.8783e-05
1:222475247 A G 0.042556 2.5372e-05
1:222480498 C T 0.727743 -9.2211e-06
1:222492691 C T 0.040865 -9.6251e-06
1:222499011 T C 0.037045 1.0175e-05
1:222499566 G C 0.035655 2.8741e-05
1:222507064 A C 1.958184 6.5455e-05
1:222507886 T G 0.023341 4.2199e-05
1:222510368 C T 0.902314 -1.4373e-05
1:222516802 C T 1.751746 2.7319e-05
1:222532460 T C 1.735959 2.6754e-05
1:222532812 A G 0.134166 5.3118e-06
1:222537680 C T 1.021371 -1.9630e-05
1:222548555 A G 0.032533 2.0396e-05
1:222553902 T G 1.000847 -3.3603e-05
1:222555924 C G 0.975348 -3.3098e-05
1:222560139 G A 1.899821 -8.4346e-06
1:222560502 C T 0.866973 -1.7635e-06
1:222563115 T G 0.433743 -1.1456e-06
1:222575374 A C 0.056260 6.3880e-05
1:222575684 C T 0.058938 -4.0430e-05
1:222587559 C T 0.451228 9.0378e-06
1:222593780 C T 0.389139 1.1354e-05
1:222609546 G A 0.222099 -2.1266e-05
1:222611974 C T 0.061807 -1.8646e-05
1:222613134 A G 0.053121 9.5220e-06
1:222614853 G A 0.076822 6.2275e-06
1:222617706 A G 0.364389 6.5871e-05
1:222620067 G A 0.022091 -4.4524e-06
1:222625645 T C 0.807062 2.3918e-05
1:222636627 C T 0.927446 -4.5847e-07
1:222638446 T C 0.359472 -9.2342e-06
1:222640660 G T 0.045623 4.2013e-05
1:222640879 T C 0.185314 -5.7723e-06
1:222697569 T C 0.071350 -2.2132e-05
1:222704230 A G 0.171247 9.0952e-06
1:222706946 T G 0.077828 5.5301e-06
1:222707392 T C 0.759942 2.8943e-05
1:222713501 A C 0.173090 1.9369e-06
1:222714250 T C 0.582499 2.3468e-05
1:222718674 A G 0.831269 1.0547e-05
1:222719037 A G 1.130193 3.8574e-05
1:222721288 T C 1.195097 1.5377e-05
1:222721587 A C 0.026811 3.1651e-05
1:222726036 C T 0.673973 3.4480e-05
1:222727312 A G 0.118395 -1.1577e-07
1:222730494 T G 0.560778 2.8581e-05
1:222732968 C G 0.026677 6.8397e-06
1:222734348 T C 0.095862 7.0274e-05
1:222740613 A C 0.285558 -1.7722e-05
1:222750744 T C 0.282783 -2.4846e-05
1:222757922 C T 0.728496 -1.1109e-05
1:222760008 G T 0.030102 -1.6825e-05
1:222761601 C T 0.311116 -1.5381e-05
1:222762128 C A 0.226848 7.1727e-05
1:222763235 G T 1.462128 -2.5321e-05
1:222768385 C T 0.036152 1.9598e-05
1:222782886 C T 1.939637 -1.8858e-05
1:222787302 T C 0.375240 1.1444e-05
1:222790465 G A 0.189611 -1.5998e-05
1:222790521 G A 0.207421 -1.4459e-05
1:222792571 T C 0.261841 1.4307e-05
1:222799584 A G 0.030576 -2.7069e-05
1:222801661 T A 0.031988 4.4283e-06
1:222803204 G A 0.342409 3.1454e-05
1:222805311 G A 0.346969 7.2589e-06
1:222808764 A G 0.036431 -3.1487e-05
1:222821709 G T 0.191387 -2.4888e-05
1:222825403 A G 1.940069 -2.4805e-05
1:222826481 A G 1.429582 -2.0819e-05
1:222830424 C T 0.041378 9.9709e-06
1:222832010 G A 0.357044 -1.4332e-05
1:222833778 G A 0.071376 -1.2443e-05
1:222844840 C T 1.767790 1.2268e-05
1:222852472 C T 0.054098 -2.5954e-05
1:222866149 T G 0.050859 -7.8104e-07
1:222867687 C A 0.131901 2.4567e-05
1:222875712 T C 0.036382 -8.3715e-06
1:222882892 C A 0.274561 -5.3331e-05
1:222883730 T C 0.053283 1.8780e-05
1:222897664 G A 0.052560 8.3764e-06
1:222915466 G T 0.093675 -3.1919e-05
1:222919895 G T 1.356648 3.6640e-07
1:222923351 G A 1.634429 -4.0287e-05
1:222925236 A G 0.113094 5.0065e-05
1:222927951 A G 0.353750 -2.6930e-05
1:222934113 C G 0.064962 1.6334e-05
1:222939905 A G 1.350286 3.2134e-06
1:222946338 T G 1.494489 2.3840e-05
1:222952427 T G 1.073255 5.4219e-05
1:222956848 T C 1.166157 4.0145e-05
1:222957546 C T 0.098439 6.6557e-06
1:222958039 C T 0.061690 6.8803e-06
1:222960753 C T 0.424583 5.3963e-05
1:222961364 A G 0.111926 -2.2872e-05
1:222961413 G C 1.867911 -1.4123e-06
1:222964561 T C 0.026538 -6.4259e-06
1:222965036 G C 0.118898 -2.5732e-05
1:222967102 G A 1.719045 1.3923e-05
1:222970177 A G 1.096485 2.6348e-05
1:222973300 G A 0.212923 4.1353e-05
1:222974263 A G 0.102224 -5.4993e-05
1:222974926 C T 0.173415 2.5872e-05
1:222982059 C T 0.520202 -4.7082e-06
1:222983721 C A 0.502629 -3.8662e-05
1:222985311 G A 0.143011 2.0004e-05
1:222987443 T C 0.428894 -2.7841e-05
1:222987867 T C 0.309441 1.8432e-05
1:223001349 T C 1.531069 -3.2133e-05
1:223010442 T G 0.172211 1.0067e-04
1:223018046 A T 0.800073 -5.4154e-05
1:223022741 A G 0.209070 -2.8799e-05
1:223057138 G C 0.138665 -7.4714e-07
1:223059929 A G 0.330857 2.6825e-06
1:223064197 C T 0.191835 5.1962e-05
1:223065984 C T 0.128178 4.0383e-06
1:223070952 A G 0.433383 3.1367e-05
1:223072278 G A 0.193133 -5.4224e-05
1:223078437 A G 0.157348 -1.5934e-05
1:223080675 A G 0.049638 -6.8834e-06
1:223089862 T C 0.045516 -1.0141e-05
1:223091240 A G 0.034201 -8.3323e-06
1:223096151 G A 0.170432 2.6040e-05
1:223116240 A G 0.168721 2.3951e-05
1:223116474 T G 0.277197 -4.1714e-05
1:223117960 C T 1.159980 5.7205e-06
1:223121349 G A 0.062459 4.8646e-05
1:223121892 G C 0.143738 -1.6267e-05
1:223129451 G A 0.568071 -4.9706e-05
1:223144691 G C 0.261773 7.7559e-06
1:223172695 G A 0.212595 1.4650e-05
1:223173619 G A 1.197567 2.5171e-05
1:223176275 A G 0.294357 5.7361e-05
1:223177974 A G 0.032429 -6.2611e-06
1:223178477 T C 0.031520 -1.0002e-06
1:223178478 A G 0.367113 4.3802e-05
1:223179729 T A 0.109923 -2.7884e-06
1:223180044 G A 0.022438 -2.8428e-05
1:223181583 C A 0.041222 -3.0098e-05
1:223182461 C T 0.779401 -1.8604e-05
1:223183007 A C 1.788242 -2.4265e-05
1:223184622 C T 0.062914 3.7850e-06
1:223196939 C A 0.043935 3.1561e-05
1:223204244 C T 0.141515 -7.1284e-07
1:223208038 T C 1.158409 -3.1054e-05
1:223208188 T G 0.026275 -4.1485e-05
1:223211594 C G 0.437862 4.7841e-05
1:223213263 G A 0.037541 1.2762e-05
1:223219768 C T 0.704234 -3.6527e-05
1:223222413 C T 0.223894 -1.8016e-05
1:223226054 G A 0.053219 -7.9684e-06
1:223226334 G A 0.714049 -1.2942e-05
1:223227583 T C 0.760354 3.6351e-06
1:223228143 T C 0.135656 1.1997e-05
1:223228276 C T 0.186736 3.5732e-06
1:223234205 A C 1.867135 2.8780e-05
1:223240311 C A 0.792588 1.6105e-06
1:223255485 A G 0.044189 1.1649e-05
1:223256315 G A 0.199936 5.0914e-05
1:223266021 T C 0.193938 4.0687e-05
1:223272031 A C 0.694256 -3.2981e-05
1:223276713 A G 0.845742 -2.5087e-05
1:223284528 G A 0.858712 -2.0855e-05
1:223285833 T G 0.132978 6.9542e-07
1:223286191 A G 0.059808 5.9442e-05
1:223300496 C A 0.085618 7.5806e-06
1:223300713 C A 0.508261 3.6924e-05
1:223311863 C T 1.048895 1.0880e-05
1:223313616 C T 0.106762 2.2627e-05
1:223315480 G A 0.193721 -3.6029e-05
1:223318269 T G 0.023474 -3.1025e-05
1:223319607 G A 0.030939 -2.0590e-05
1:223320285 A G 0.093684 1.4831e-05
1:223337508 C T 0.571187 -2.6385e-05
1:223339117 A C 0.058779 -1.9144e-05
1:223348154 C A 0.033987 6.7908e-05
1:223351574 A G 0.201475 4.2021e-05
1:223355582 T G 0.020260 1.1241e-05
1:223362303 T C 0.132634 1.4834e-05
1:223363291 T C 0.030650 -1.5820e-06
1:223369577 G A 0.382206 1.2231e-05
1:223374252 T C 0.108041 3.0500e-05
1:223374948 G A 0.542585 -1.5477e-05
1:223377606 T C 0.021617 2.2889e-05
1:223388587 T C 0.057445 -4.5961e-05
1:223407603 G T 0.020630 1.1740e-05
1:223410735 A G 0.392183 1.7258e-05
1:223417224 T C 1.887555 -7.7625e-07
1:223419447 T G 0.031403 -6.0215e-06
1:223429237 A G 0.692559 5.2037e-06
1:223429553 A G 0.028089 -8.3700e-07
1:223429627 A G 0.158572 -8.2971e-05
1:223431271 A G 0.139200 2.3334e-05
1:223437451 C T 0.877717 -2.3072e-05
1:223441576 G T 0.025373 -3.8459e-06
1:223460119 A T 0.027781 -2.9741e-07
1:223463540 A C 0.059223 1.8100e-05
1:223465251 C T 0.741678 -6.5307e-06
1:223465515 C T 0.201842 -1.1027e-04
1:223468732 T C 0.044471 -6.8048e-05
1:223479060 C T 0.318497 6.6637e-06
1:223487669 A G 0.022938 1.1582e-05
1:223496073 G A 1.076829 5.4763e-05
1:223501789 G A 0.118073 -1.9985e-05
1:223513031 T C 0.038080 2.4063e-05
1:223531048 T C 0.027794 -3.5865e-06
1:223531508 C T 0.110657 8.1633e-07
1:223531940 C G 0.253291 -1.7735e-05
1:223532326 T C 0.063057 -3.4862e-05
1:223532570 C T 0.634017 -1.4852e-05
1:223534168 T C 0.073145 1.2900e-05
1:223538774 G C 0.210213 1.3459e-05
1:223539653 A C 0.351861 1.5441e-05
1:223555958 T C 0.050177 -1.7987e-05
1:223560153 T C 0.068286 4.1320e-05
1:223562950 T C 0.026476 1.4038e-05
1:223564917 A C 0.074836 -2.0024e-05
1:223566508 A T 0.059765 1.5235e-05
1:223567803 A G 0.553816 -1.8285e-05
1:223567808 T C 0.088494 4.9793e-06
1:223568757 C T 0.022146 2.5357e-05
1:223583902 A G 0.239282 1.8597e-05
1:223584719 C T 1.003843 -1.3016e-06
1:223587515 C A 1.559681 -2.2604e-05
1:223596462 A G 0.049976 1.1883e-05
1:223603261 G A 0.101374 1.3845e-05
1:223607825 A G 0.624318 -4.4910e-05
1:223611735 C T 0.571879 3.1059e-06
1:223615070 C G 0.021968 5.3136e-06
1:223619276 C T 0.021552 7.3176e-06
1:223627147 T C 0.022821 4.2579e-06
1:223630619 C A 0.097784 -1.1053e-05
1:223632876 G T 1.750708 2.8545e-05
1:223635860 T C 0.050528 2.5213e-05
1:223637691 G A 1.114146 -4.2994e-05
1:223640570 G A 0.039268 -2.9847e-06
1:223640854 T C 0.298911 9.3024e-06
1:223641440 A G 0.707184 -1.7935e-04
1:223642389 C T 1.303796 -4.4088e-05
1:223643922 G A 0.189267 -1.2989e-05
1:223645639 C T 0.155955 -8.1032e-06
1:223653326 G A 1.570645 -8.0556e-05
1:223653432 A G 1.100082 -8.2555e-05
1:223658135 A C 0.021192 3.3851e-05
1:223658484 G A 0.057010 2.5716e-05
1:223660138 G C 0.035587 -2.0141e-05
1:223660748 T C 0.104860 1.3227e-05
1:223662572 A G 1.096752 1.8796e-05
1:223664844 C T 0.327851 4.7815e-05
1:223668797 G T 0.036652 4.0386e-05
1:223673846 A C 0.126798 4.2719e-05
1:223673968 T G 0.067370 -6.9352e-05
1:223684619 C G 0.316098 3.8670e-08
1:223688138 G A 0.045046 -1.9317e-05
1:223690077 C T 0.662720 8.0474e-05
1:223709152 C A 0.698391 -3.4649e-05
1:223712870 T G 0.355532 -3.1700e-05
1:223718462 A G 1.531475 -2.6907e-06
1:223719985 C T 0.097281 2.9303e-05
1:223721696 T C 1.593055 -2.2951e-06
1:223722211 G A 0.054478 2.5831e-05
1:223722500 C A 0.053459 2.7802e-06
1:223722609 A G 0.237500 4.5009e-06
1:223722780 A G 1.059756 -2.8260e-06
1:223801428 T C 1.293202 -3.5994e-06
1:223802504 T C 1.401921 -2.5311e-06
1:223804803 A G 0.104986 2.2512e-06
1:223808633 G A 0.995050 -2.3592e-06
1:223809018 A G 0.031942 -1.2726e-05
1:223810933 T C 0.876357 2.0324e-06
1:223813586 T G 1.087511 -9.2264e-06
1:223814402 T C 0.206717 1.3569e-05
1:223815369 C A 0.046912 4.2034e-05
1:223816052 G A 0.310473 -1.1745e-05
1:223816383 A G 0.104162 -4.4447e-06
1:223817031 A G 0.079993 1.5515e-05
1:223818891 C A 1.406991 -2.1060e-05
1:223823129 T C 0.993375 -1.3302e-05
1:223828777 T C 0.409045 2.1056e-05
1:223837530 T C 1.027667 -1.7803e-05
1:223838772 T C 0.122413 -1.0726e-05
1:223840374 C T 0.160042 -2.0150e-05
1:223841341 C A 0.109092 1.3918e-05
1:223846162 A G 0.057338 -1.0495e-06
1:223847699 A C 0.066186 2.3719e-05
1:223850633 G C 0.370926 5.8086e-06
1:223850947 A G 0.377658 2.9817e-05
1:223856618 T C 0.036184 5.9402e-06
1:223857750 T G 0.081311 2.0633e-05
1:223870510 C G 0.053894 3.2479e-05
1:223872873 C T 0.255641 -2.1244e-05
1:223879212 C A 0.115522 2.5560e-05
1:223892844 G A 0.128048 -1.4247e-05
1:223898355 A G 0.047697 4.1128e-05
1:223900819 G A 0.060139 3.2014e-05
1:223901840 T C 0.053608 -2.6103e-05
1:223904606 A G 0.101072 1.7012e-05
1:223905532 A G 1.570963 2.7800e-06
1:223912151 C T 0.185389 -8.9508e-06
1:223914453 T C 1.700826 -2.9493e-06
1:223924043 G A 0.101637 3.6975e-06
1:223933519 C A 0.186986 -1.4463e-05
1:223938565 C A 0.694253 -3.1135e-06
1:223942712 G A 0.229753 -4.0775e-05
1:223948840 C T 0.115340 2.4391e-06
1:223953299 A G 0.951673 -2.1608e-05
1:223953861 A G 0.151434 -2.6923e-05
1:223954080 C A 0.490155 -1.4521e-06
1:223954338 T C 0.024629 3.8689e-05
1:223965253 A G 0.112935 -5.2571e-07
1:223967351 T C 0.192685 -2.7134e-05
1:223967512 G A 0.167115 -1.8608e-06
1:223969872 C T 0.060658 -1.0143e-05
1:223971862 T C 0.038914 1.9242e-05
1:223985963 G C 0.029414 -9.2577e-06
1:223989966 T C 0.113851 5.8133e-07
1:223991959 A G 0.030040 -1.0449e-05
1:223999343 G A 0.094788 1.7501e-05
1:224001624 A G 0.462865 -1.1823e-05
1:224001963 A G 0.024655 8.1160e-06
1:224009284 T G 0.027573 -2.2929e-05
1:224010407 G T 0.304770 -3.0052e-05
1:224010834 T C 0.025058 6.9061e-06
1:224049586 A G 0.075157 -8.6681e-05
1:224059491 C T 0.091753 1.3647e-07
1:224074598 C T 0.490775 -5.4411e-06
1:224085020 T C 0.079630 -5.3760e-06
1:224198354 G A 0.713267 8.0655e-06
1:224232423 T G 0.317555 -1.4687e-05
1:224233272 A G 0.792332 8.4981e-06
1:224235270 A C 0.188102 -4.4422e-06
1:224237655 A C 1.126337 -6.7491e-06
1:224238569 T C 0.080565 2.7655e-05
1:224242824 C T 0.033055 2.2644e-05
1:224242858 C T 1.137010 -1.5294e-05
1:224243799 A G 0.053670 -1.1043e-05
1:224248502 A G 0.891339 -7.8320e-06
1:224252327 A G 0.028771 -1.2198e-05
1:224255839 G A 1.038116 1.2492e-06
1:224265681 A G 0.058155 -2.8058e-05
1:224266855 T C 0.197015 1.3484e-06
1:224268915 A G 0.039171 2.1228e-05
1:224278366 C T 0.539677 -9.2760e-06
1:224298138 G A 0.047597 2.0122e-07
1:224306051 A G 0.460911 -2.1985e-05
1:224306138 G A 0.090072 4.0017e-05
1:224310174 T C 0.068062 2.8324e-05
1:224312750 A G 0.031851 -5.5637e-06
1:224318875 A G 1.188479 2.0740e-05
1:224326348 T C 1.169396 2.8934e-05
1:224328165 G A 0.026600 3.2466e-05
1:224335422 C A 0.106937 -1.5573e-05
1:224336636 G T 0.284633 -5.3474e-05
1:224339138 T C 0.523918 1.2480e-05
1:224346489 A G 0.077387 3.5076e-07
1:224348315 A G 0.064732 -8.2111e-06
1:224349097 A G 0.053559 5.1227e-06
1:224368977 C A 0.204136 4.3948e-06
1:224376734 G A 1.089575 1.1521e-05
1:224377996 G A 0.025100 -2.9776e-05
1:224386132 A G 0.056218 1.5845e-05
1:224387749 T C 0.694341 -2.1342e-05
1:224389053 A G 0.167378 1.7441e-05
1:224400175 G A 1.265090 2.8348e-05
1:224401440 T C 0.096810 -4.0503e-05
1:224403641 T G 0.658140 -1.1226e-05
1:224415342 G A 0.030436 3.7731e-05
1:224415509 G A 0.145598 2.7332e-05
1:224433220 T C 1.783124 -2.2898e-05
1:224439803 A G 0.048074 -3.4919e-06
1:224440389 A G 0.656020 -7.7352e-05
1:224440468 G A 0.476224 1.4493e-05
1:224442478 A G 0.136500 1.9623e-05
1:224454042 T C 0.109595 -1.4944e-05
1:224467117 T C 1.880307 1.0116e-05
1:224474543 T C 0.061917 4.4898e-06
1:224482084 T C 0.085278 -4.6255e-05
1:224489210 C T 0.053462 -2.8682e-05
1:224494670 T G 0.772095 3.7620e-05
1:224501966 T C 0.044575 -1.0004e-05
1:224502248 T C 0.119641 1.1922e-05
1:224512539 C T 0.256716 3.3631e-05
1:224517064 A G 0.257349 -1.9060e-05
1:224517178 C T 1.883835 7.9548e-06
1:224522392 T C 0.028398 3.0489e-05
1:224527431 T C 0.063174 -1.2854e-05
1:224534913 A G 1.879749 7.8399e-06
1:224538940 T C 0.307717 -2.3566e-05
1:224547507 T C 0.265953 1.8193e-05
1:224551593 A G 0.174203 3.2638e-05
1:224554906 G A 0.065176 1.5516e-05
1:224559346 A G 0.033351 -1.2005e-05
1:224577397 G A 0.143891 -1.1655e-05
1:224596095 G A 0.434184 -1.2120e-05
1:224617536 A G 0.042582 4.2321e-06
1:224621538 A G 0.031517 -1.2885e-05
1:224625075 C T 1.404998 1.3197e-05
1:224625334 T C 0.086076 6.5100e-06
1:224628331 T C 0.076563 -4.1979e-06
1:224647214 T C 0.028443 2.9789e-07
1:224653251 G A 0.024289 4.2520e-06
1:224679998 G A 0.035905 7.0286e-06
1:224681938 C A 1.715786 -3.0548e-05
1:224694959 T C 0.021267 -2.3481e-06
1:224703114 C T 0.380593 1.9816e-05
1:224703448 G A 1.775993 -6.2124e-06
1:224705639 A G 0.043221 -2.7261e-07
1:224706447 G T 0.252399 2.1631e-05
1:224708495 T C 0.033176 -1.3587e-06
1:224711512 A G 0.043738 5.4956e-06
1:224712517 C T 0.040180 3.4960e-05
1:224720509 G A 0.067403 -1.5249e-05
1:224724968 G A 0.038953 2.0075e-05
1:224730491 A G 0.372945 -1.5777e-05
1:224730597 A C 0.036567 1.2530e-05
1:224741968 T G 1.799771 5.9452e-06
1:224743391 A G 0.063352 3.5964e-05
1:224744007 A C 0.028563 1.3366e-05
1:224751040 A C 0.033101 6.2039e-07
1:224751808 C T 0.144030 1.9592e-05
1:224752508 C T 0.636480 2.9369e-05
1:224757068 T A 0.069006 -2.0945e-05
1:224772103 C T 0.232674 2.3900e-05
1:224772451 C T 0.119855 -4.4814e-06
1:224777288 A G 0.216708 3.6220e-05
1:224797729 A C 0.040677 -3.8724e-05
1:224803800 C T 1.194850 -1.1600e-05
1:224812701 C A 0.104908 -7.8348e-06
1:224824509 G A 0.033796 7.5570e-06
1:224830971 C A 0.059918 -2.3495e-05
1:224832100 T C 0.024110 -5.7744e-06
1:224836243 A G 0.093279 -2.4223e-07
1:224849358 T C 0.501211 1.6189e-05
1:224859293 T C 0.027314 7.0046e-06
1:224859657 A G 0.020812 -5.4342e-06
1:224865658 G A 0.134686 -3.4480e-05
1:224869070 A G 0.029268 5.9587e-06
1:224873040 A G 0.024022 -7.2135e-07
1:224877308 C A 0.312021 -6.5237e-05
1:224882963 T C 0.021809 -2.8633e-05
1:224883236 G A 0.099183 -9.6362e-06
1:224883549 G A 0.084434 -1.7843e-05
1:224891040 T C 1.071356 2.4255e-05
1:224898863 C T 1.257472 1.2969e-05
1:224904258 G A 0.193000 -3.4276e-05
1:224907449 G A 0.502236 2.9140e-05
1:224908197 C T 1.259991 1.2195e-05
1:224910885 T C 0.101280 1.1632e-05
1:224911001 G A 1.339397 3.4897e-05
1:224911116 G A 0.666043 -4.7940e-05
1:224913009 G A 0.080078 -1.4374e-05
1:224915429 G T 0.514726 -3.0931e-05
1:224925351 T G 0.545253 3.7759e-06
1:224934028 T C 0.056416 4.2635e-05
1:224938853 C A 0.148110 -2.7437e-06
1:224945297 T C 1.678787 1.3071e-05
1:224950698 A G 0.407341 1.1976e-04
1:224950722 A C 0.064521 9.9140e-06
1:224962514 G A 0.028605 7.0851e-06
1:224966415 C T 0.117823 -8.6509e-06
1:224968676 A G 0.027778 -3.7508e-06
1:224968798 A G 0.076988 2.7859e-05
1:224974403 T C 0.385685 -1.6058e-05
1:224975045 A C 0.044802 -4.5740e-05
1:224985920 T C 0.040878 8.3773e-06
1:224992243 A G 0.121047 4.1191e-06
1:224997365 C T 0.192620 5.1789e-05
1:225000644 A C 0.215789 -1.0168e-04
1:225016057 C G 0.054861 -7.5631e-06
1:225017720 G A 0.041199 4.9569e-06
1:225019623 T C 1.843360 1.1351e-05
1:225024120 A C 0.051917 -2.7745e-05
1:225026451 C G 0.080029 2.1431e-05
1:225029911 A G 0.144481 -2.2943e-05
1:225034022 T C 0.126003 -1.6437e-05
1:225039835 T C 0.912350 4.3753e-06
1:225047091 C A 0.076024 2.2502e-05
1:225052055 A C 0.045828 6.9696e-06
1:225058924 G A 0.089419 -4.1932e-05
1:225084059 G T 0.022571 -1.1178e-06
1:225085775 A G 0.113545 8.4360e-06
1:225100823 T C 0.026002 -2.1024e-05
1:225101523 T C 0.236514 -9.0680e-06
1:225111228 A T 0.077017 -1.2774e-05
1:225115209 A G 0.044205 3.0193e-06
1:225142971 C G 0.456152 -2.8882e-05
1:225162323 T G 0.074696 -1.4807e-05
1:225189237 C T 1.823856 3.7886e-05
1:225189455 G A 0.087936 -2.7393e-05
1:225206263 G T 0.073356 -1.4483e-05
1:225211422 C T 0.158617 -1.9915e-07
1:225228037 A G 0.118567 9.1306e-06
1:225237950 G A 0.037944 2.0127e-05
1:225240508 C A 0.059558 -5.3878e-06
1:225241780 A G 0.076257 3.1341e-05
1:225263929 A G 1.924492 1.6420e-05
1:225268106 A C 0.080049 6.2253e-06
1:225270409 T A 1.766680 1.3153e-05
1:225271596 A G 0.081831 -8.5655e-06
1:225272284 A G 0.044153 5.4068e-05
1:225272982 G A 0.839763 1.4565e-05
1:225280478 G T 0.040274 2.6507e-05
1:225288534 C A 0.076115 -1.5867e-05
1:225304282 T C 0.648318 -1.9796e-06
1:225304331 G A 0.072489 -1.3271e-05
1:225362509 A G 0.078685 -6.4975e-06
1:225380564 G A 0.028037 -7.5612e-06
1:225410460 A G 0.218444 1.9750e-05
1:225418456 A G 0.302501 8.4919e-06
1:225418903 A G 0.073070 1.8408e-06
1:225436576 A C 0.360744 1.5528e-05
1:225442953 A G 1.081568 5.4273e-06
1:225451246 C T 0.033253 3.0373e-06
1:225452983 G A 0.143638 4.0726e-06
1:225466144 G A 0.728821 2.3503e-05
1:225495168 A G 0.100449 -5.0243e-07
1:225507078 G A 0.139525 3.5867e-05
1:225520316 G T 0.024704 5.9740e-05
1:225521101 C G 0.101701 -8.2657e-06
1:225524472 G T 0.455334 1.2256e-05
1:225526592 T C 0.409841 -4.6335e-05
1:225528189 T C 0.046324 -9.2509e-06
1:225528340 T C 0.094301 1.0609e-05
1:225534348 A G 0.863318 -1.7748e-05
1:225535523 A G 0.080178 1.4907e-05
1:225535561 T G 0.360183 9.2333e-06
1:225538746 C T 0.656618 -1.7899e-05
1:225539363 A G 0.093408 5.8844e-06
1:225549008 C T 0.203117 -1.0749e-04
1:225555856 T C 1.105671 9.6177e-06
1:225560137 G A 0.187800 -4.0308e-05
1:225569241 G T 1.293069 1.7359e-05
1:225577648 T C 1.184227 2.0078e-05
1:225580093 C G 0.099605 5.0799e-06
1:225583867 C T 1.550953 7.7943e-06
1:225585469 T C 0.220577 2.8344e-05
1:225586274 T G 0.067325 -1.0261e-05
1:225591416 G A 0.025859 -5.0234e-06
1:225595690 G A 1.669695 1.4770e-05
1:225601647 T C 1.315556 2.9354e-05
1:225610240 C T 0.587449 -6.8923e-06
1:225610492 T C 1.742431 1.9456e-05
1:225612875 A G 0.178991 2.3353e-06
1:225614331 T C 0.070902 -1.2108e-05
1:225618159 A G 1.337527 3.1491e-05
1:225620217 G A 1.547658 5.0134e-05
1:225623076 T C 1.782991 8.3588e-06
1:225632485 G A 0.200764 5.7876e-06
1:225647987 G A 0.223514 -2.5917e-05
1:225650503 A C 0.026600 -1.5573e-05
1:225653214 T C 0.118288 2.2207e-06
1:225657963 T C 0.052875 -2.1952e-05
1:225675459 G A 1.407413 3.6018e-05
1:225715299 C T 0.102464 1.6418e-05
1:225721809 T C 0.102123 2.3907e-06
1:225722821 C A 0.544409 -1.0501e-05
1:225737235 C T 0.169185 -2.3588e-05
1:225737632 T C 1.407789 3.1473e-05
1:225737864 C A 0.097151 -1.8454e-05
1:225749966 T C 0.023720 1.7188e-06
1:225759643 G A 0.241110 -8.8247e-06
1:225761063 T C 0.050544 -6.1396e-06
1:225798282 C T 0.045484 2.9102e-05
1:225801051 A C 0.187898 -9.8243e-06
1:225809505 T C 0.080539 2.8428e-05
1:225823085 A G 0.098209 6.1971e-06
1:225829223 A G 0.029456 -4.9306e-06
1:225838653 G C 0.079377 7.6274e-06
1:225842944 A G 0.109141 1.9334e-05
1:225851222 C A 0.260520 -1.6649e-05
1:225854495 C T 0.112744 7.5858e-06
1:225855349 G A 0.618658 -2.2774e-05
1:225859141 G T 0.440520 -2.0485e-05
1:225862060 G A 0.281189 4.9784e-06
1:225865578 A G 0.872676 1.8647e-05
1:225868391 G A 0.244531 2.4436e-05
1:225870230 C A 0.088407 1.7596e-05
1:225870595 T C 0.046159 5.3616e-06
1:225875917 A G 0.407523 -3.1303e-05
1:225876914 A G 0.034078 -6.1196e-07
1:225878525 T C 0.104986 -9.2697e-05
1:225881238 G A 0.603344 -2.0809e-06
1:225883327 G A 0.134234 8.7622e-06
1:225885157 T C 0.831633 2.9419e-05
1:225889445 C T 0.568643 2.4439e-05
1:225895509 T C 0.076780 -9.6212e-06
1:225898043 T C 0.042971 -7.1786e-06
1:225907774 C T 0.805156 3.3320e-05
1:225908410 T C 0.050843 2.8418e-05
1:225909815 T C 0.111306 1.7819e-06
1:225912620 G A 0.224673 -1.8671e-07
1:225914431 A G 0.216214 2.3523e-05
1:225918277 G A 0.194461 2.8874e-05
1:225924711 G A 0.441851 2.1890e-05
1:225924993 A G 0.064537 -4.5668e-06
1:225935742 T C 0.073511 -4.6455e-05
1:225944209 T C 0.180896 1.1975e-05
1:225954108 T G 0.031579 -1.0340e-06
1:225955919 C T 1.414748 2.3040e-05
1:225956849 T C 0.131589 2.0722e-06
1:225958099 G A 0.229626 1.6440e-05
1:225961657 G T 0.035798 -2.5441e-05
1:225968777 C G 0.062021 2.1935e-06
1:225969072 A G 0.752756 2.4812e-05
1:225970284 A G 0.486630 -5.8362e-06
1:225973777 T C 0.221012 2.2086e-05
1:225990287 A C 0.191760 4.5958e-05
1:225991786 A G 1.607813 2.2433e-05
1:225991836 G A 0.958152 1.1196e-06
1:225991944 C T 0.034805 -1.5800e-05
1:225995211 A G 0.615392 2.5985e-05
1:226004162 A C 0.752292 6.4278e-05
1:226007343 C T 0.106619 -1.4819e-05
1:226012717 C T 0.269186 3.6969e-05
1:226015359 T C 0.546824 -7.5968e-06
1:226018528 T C 0.142589 -1.9631e-05
1:226019500 C T 0.049583 3.5110e-05
1:226019633 C T 0.598728 2.3622e-06
1:226019653 A G 0.288320 2.5825e-05
1:226019774 C G 1.414706 1.2404e-05
1:226024797 C T 1.557925 6.1910e-05
1:226026406 G A 0.400853 -1.2586e-05
1:226027201 G A 0.676034 -8.6205e-06
1:226027659 T C 0.073732 4.3016e-06
1:226032229 T C 0.202906 -3.6230e-05
1:226033030 C G 0.073784 7.5941e-06
1:226037955 A C 0.126912 1.1575e-05
1:226040404 T C 0.225611 8.2424e-05
1:226044979 C T 0.124500 -2.0133e-05
1:226054333 A G 0.348540 -5.3907e-06
1:226054714 A G 0.573109 -3.9605e-05
1:226059115 T C 0.060171 -1.0059e-05
1:226065455 A G 0.051865 6.3690e-05
1:226067862 A G 1.268066 5.1146e-05
1:226071994 A G 0.224556 8.4588e-05
1:226074563 G T 0.739114 2.4454e-05
1:226078915 G A 0.615305 6.2678e-06
1:226086336 G C 1.347521 2.9031e-05
1:226093362 C T 1.126597 2.6922e-05
1:226096417 A G 0.053998 -1.7352e-05
1:226105065 T C 1.900554 -6.4991e-06
1:226105905 T C 0.095609 2.1578e-05
1:226107787 C T 0.280904 1.6733e-05
1:226108899 G T 0.199079 -7.5337e-06
1:226111945 C T 0.113328 -2.3881e-05
1:226113729 G A 0.025220 2.6395e-05
1:226114499 A G 0.440127 -2.0797e-05
1:226114746 T C 0.072239 -1.5898e-05
1:226132043 T C 0.055883 -6.7548e-06
1:226133001 G A 0.068445 -1.3552e-05
1:226133634 C G 0.088864 2.2581e-05
1:226134467 T A 0.073223 4.3614e-06
1:226139858 A G 0.085904 6.7146e-06
1:226143348 C G 0.181662 1.4562e-05
1:226144247 A G 0.075514 -3.4207e-07
1:226146348 C T 1.880119 1.0712e-05
1:226166497 C G 0.852282 1.7334e-05
1:226184960 C T 0.038272 -5.3679e-06
1:226188630 C G 0.220015 -3.4564e-05
1:226189591 C T 0.021237 1.2921e-05
1:226208498 G A 0.070392 -3.1561e-06
1:226208638 C T 0.179416 2.2325e-05
1:226209989 G A 0.108557 1.5246e-05
1:226233834 A C 1.151992 -1.3473e-06
1:226235714 C G 0.037038 -1.7765e-05
1:226236766 A C 0.331000 -2.5501e-05
1:226246473 C A 0.084349 2.9762e-05
1:226259804 C T 0.152862 2.1306e-05
1:226266029 G A 1.492638 -6.9006e-06
1:226274735 T G 0.106268 -5.4001e-05
1:226305741 G A 1.797379 2.0733e-05
1:226313525 C T 0.759952 4.2967e-05
1:226316367 A C 0.089929 1.4765e-05
1:226316852 T C 0.044984 -3.1343e-05
1:226326080 G A 0.040904 -1.0151e-05
1:226331668 T C 0.023610 1.2793e-05
1:226331772 A G 0.893397 4.4226e-05
1:226336861 A G 0.042423 -4.1353e-06
1:226346856 G A 0.031702 1.8434e-06
1:226350367 C T 0.420149 -2.0179e-05
1:226357792 A C 0.323008 -3.8320e-05
1:226365910 C T 0.042300 -2.8116e-05
1:226389527 A C 0.097871 3.4643e-05
1:226396673 T C 0.057458 -2.3319e-05
1:226404531 T C 1.174262 -5.5230e-05
1:226408675 C A 0.472940 2.4261e-06
1:226420536 G C 1.042595 -2.1085e-05
1:226421157 G T 0.020218 7.1141e-06
1:226432521 A G 1.350676 2.3851e-06
1:226434904 T C 0.040946 3.4032e-05
1:226449221 G A 0.032900 7.2976e-06
1:226464539 A C 0.117918 3.6567e-05
1:226470227 G A 0.232667 1.0393e-05
1:226477031 C A 0.099910 -5.9314e-05
1:226492280 C T 0.520725 -2.3204e-06
1:226498784 C G 0.380200 -1.1400e-05
1:226511303 C T 0.046191 -2.4928e-07
1:226521069 T C 0.125915 -2.5383e-05
1:226521192 T C 0.972122 -2.2014e-05
1:226527705 C T 0.541858 -3.4239e-05
1:226534670 T C 0.406092 -2.3721e-05
1:226536337 A G 0.049307 -4.7692e-05
1:226537868 T C 1.180387 1.3881e-06
1:226539909 T C 0.065832 1.4213e-05
1:226548554 G A 0.446165 -6.8336e-05
1:226554265 C T 0.064456 1.1309e-06
1:226555302 G A 0.305763 -8.1059e-07
1:226555348 A G 0.109485 -1.8196e-05
1:226560976 G T 0.037054 -2.1817e-05
1:226564691 C T 1.359219 -9.5741e-06
1:226568665 C T 0.323606 -6.2136e-06
1:226591587 A G 0.143290 1.2814e-05
1:226601245 C T 0.021020 -1.9875e-05
1:226607112 T C 0.049093 -1.9542e-05
1:226610512 G C 0.337313 1.6482e-06
1:226612949 G A 1.512681 1.8926e-05
1:226617469 C T 1.584028 2.4550e-06
1:226628683 A G 0.051943 1.6954e-05
1:226631272 T C 1.006329 -5.8163e-05
1:226637571 G T 0.944993 -5.2851e-05
1:226642082 G C 0.076858 -8.7718e-05
1:226645062 A C 0.484264 1.2073e-04
1:226650581 C T 0.260130 -3.7817e-05
1:226655011 G A 0.425904 -2.3055e-05
1:226657097 G T 0.107904 -3.2738e-06
1:226676299 C T 0.201465 -3.1953e-05
1:226694622 G A 1.902645 -1.2794e-06
1:226694739 C T 0.918410 -4.8336e-05
1:226697461 G A 0.120608 -1.7542e-05
1:226703467 T C 1.475780 1.6277e-05
1:226704624 C T 0.420695 -1.7721e-05
1:226705690 G A 0.625331 -2.0405e-05
1:226707616 G A 0.037850 2.1695e-05
1:226709096 T C 0.791816 4.9069e-06
1:226710040 A G 0.037197 -1.0329e-05
1:226714566 G A 0.089478 8.5307e-06
1:226714603 C T 0.049567 -7.0962e-06
1:226718230 C T 0.074949 -1.0302e-05
1:226721957 C T 0.039817 -9.4929e-06
1:226729545 T C 0.107943 2.1280e-05
1:226731579 G A 1.616996 -6.9743e-06
1:226742313 A G 1.969239 2.3181e-05
1:226748058 C T 0.032328 -1.0439e-05
1:226748563 C T 0.213270 1.2792e-05
1:226748670 C T 1.772156 2.6063e-05
1:226762116 C T 0.086995 4.7224e-05
1:226764667 T C 1.053722 2.1492e-05
1:226771482 A G 0.033367 -4.1925e-06
1:226771626 G C 0.022159 -1.8280e-05
1:226771712 G A 0.043660 -2.0963e-05
1:226772077 A G 0.044383 -2.0476e-05
1:226774876 A G 1.330649 9.0465e-06
1:226777312 G A 0.174538 -7.4970e-06
1:226778158 T C 0.915248 -1.4909e-06
1:226786012 G A 0.168036 -1.8553e-05
1:226792326 T C 0.034010 2.0248e-05
1:226793834 A G 0.026278 -1.3206e-05
1:226795975 C T 0.935642 2.0144e-06
1:226797522 C T 1.352763 1.9111e-05
1:226797672 C T 0.646010 5.6209e-06
1:226804603 G A 0.436210 1.0933e-06
1:226817467 C T 1.386578 -2.7107e-05
1:226818015 G A 0.299548 -3.3990e-05
1:226819139 T C 0.043884 -1.9655e-05
1:226819760 A C 0.022766 1.0658e-05
1:226832065 T C 0.055445 -1.2368e-05
1:226832217 G A 0.109521 -2.7619e-05
1:226844491 T C 1.516456 9.2094e-05
1:226844678 T C 0.284977 -1.0578e-05
1:226855889 C G 0.412233 5.7846e-05
1:226858284 C T 0.350491 -2.9253e-05
1:226864958 A G 0.311648 -1.9843e-06
1:226865937 T C 0.024269 -1.6785e-05
1:226872484 G A 0.117979 -4.4549e-05
1:226898992 G A 0.600390 1.7898e-06
1:226900415 A G 0.495855 -8.8268e-06
1:226905381 A G 0.172103 6.5508e-06
1:226907849 C T 0.033348 -2.6018e-05
1:226910041 G A 0.069308 1.0344e-05
1:226910480 G A 0.020273 -1.7048e-05
1:226910570 C T 1.010153 -3.2258e-05
1:226912135 A G 0.776483 -1.9900e-05
1:226915351 A C 0.074294 2.6444e-05
1:226916385 T C 0.353048 4.4575e-06
1:226923264 A G 0.555935 -4.4524e-05
1:226923938 C A 0.911275 -3.1059e-05
1:226937469 C G 0.778537 -3.0566e-05
1:226958336 G A 0.035224 1.5739e-05
1:226965334 G A 1.050716 1.2547e-04
1:226971029 T C 0.909435 1.7526e-05
1:226975732 C A 0.024857 1.6538e-05
1:226987241 A G 0.032140 8.8815e-06
1:226990877 T C 0.815241 -6.9470e-05
1:226998096 A G 0.023458 2.5836e-05
1:227012411 T C 0.407757 1.7987e-05
1:227015552 G T 0.544666 -4.6286e-06
1:227037213 T C 0.040232 1.7148e-05
1:227051948 C T 0.073070 1.4327e-05
1:227061422 G A 0.039810 -1.8525e-05
1:227069677 C T 1.548691 -1.7527e-05
1:227071766 C T 0.511036 -5.4270e-06
1:227074681 T C 0.078805 5.2208e-06
1:227078509 G T 0.040777 -2.7890e-05
1:227079222 G C 1.036107 -1.0707e-05
1:227085155 A G 0.809973 -4.5377e-05
1:227088591 A G 0.377593 -1.1477e-05
1:227098588 G A 0.474348 -1.4506e-05
1:227103413 A G 0.561051 2.8396e-05
1:227104807 G A 1.035922 1.3413e-05
1:227105053 C A 0.541241 -3.9783e-06
1:227111521 G A 0.161314 -2.4141e-05
1:227112441 C T 0.233028 -2.3219e-06
1:227112524 A G 0.151996 -2.2833e-05
1:227118455 T G 0.049298 2.6297e-05
1:227121099 G A 1.040453 -3.5608e-05
1:227126510 C T 0.096521 8.9818e-06
1:227139143 C T 1.011250 -7.8922e-06
1:227142297 A G 0.069704 -4.2205e-06
1:227151862 C T 0.036486 4.4578e-05
1:227156994 T A 0.070055 -6.8736e-07
1:227166817 A G 0.076647 2.5037e-06
1:227170648 T C 0.044744 1.3318e-05
1:227173731 T C 0.055098 1.1189e-05
1:227173892 A T 1.019170 3.5005e-05
1:227176416 G T 0.080750 2.1546e-05
1:227178948 A G 1.449151 1.6902e-05
1:227182033 A G 1.794549 -1.8050e-05
1:227191011 G A 0.302274 -5.1751e-05
1:227195728 T C 0.943724 1.4892e-05
1:227198737 C G 0.036159 -1.0825e-05
1:227198775 G C 0.502337 -1.4831e-05
1:227206442 T C 0.269183 8.6482e-08
1:227215967 G A 0.050148 -1.6177e-05
1:227216775 T C 0.636114 4.8854e-05
1:227220318 T C 0.053598 -9.3456e-06
1:227221683 A G 0.146572 2.4815e-05
1:227246243 T C 0.047694 2.4161e-05
1:227263016 A T 0.213884 1.0633e-05
1:227264480 C T 0.034652 3.9974e-06
1:227266113 A G 0.288973 -7.0372e-06
1:227302119 T G 0.044169 5.4316e-06
1:227307789 C A 0.057574 1.9288e-05
1:227309961 G A 0.534140 1.5973e-05
1:227311310 T C 0.288265 -7.5780e-06
1:227313842 A G 0.026619 3.9797e-06
1:227324308 C T 0.752343 4.7738e-05
1:227328649 T C 1.902168 -8.7622e-06
1:227331101 G A 0.146354 -5.9778e-06
1:227339895 A C 0.371602 -2.3355e-05
1:227346126 A G 0.026976 -4.7105e-05
1:227351712 G T 1.422980 -1.6771e-05
1:227382171 C T 0.026255 -2.1814e-05
1:227411229 A G 0.031611 -1.6795e-06
1:227418130 C T 1.040193 -2.5913e-05
1:227447811 A G 0.031332 1.9498e-07
1:227448484 G A 0.300391 -8.7658e-05
1:227453739 A G 0.281510 -1.2983e-05
1:227472964 C A 0.569464 1.3962e-05
1:227476754 C T 0.377311 -1.2706e-05
1:227483194 T C 0.146633 2.6980e-05
1:227494976 T C 0.141920 1.2800e-05
1:227504794 C T 0.288684 3.5798e-05
1:227511243 T C 0.080733 2.0734e-05
1:227511478 T C 0.031978 -5.0789e-06
1:227520557 A G 0.117535 3.1099e-06
1:227528802 T G 0.094249 2.4237e-06
1:227532129 A G 1.587235 4.1520e-05
1:227533949 G C 0.035811 2.1583e-05
1:227543027 C T 0.771293 2.7877e-05
1:227544762 T C 0.083424 -1.0925e-05
1:227544954 G T 0.516563 2.9095e-05
1:227552494 T C 0.256193 2.8255e-06
1:227561228 A G 0.043364 -1.4799e-05
1:227563126 C T 0.309717 -3.0783e-05
1:227565314 T C 0.309129 2.8931e-05
1:227571619 A G 0.241665 4.6794e-06
1:227583800 G A 0.669270 1.3241e-05
1:227596280 G A 1.161593 7.1018e-05
1:227597285 T C 1.714952 2.8702e-05
1:227602870 A G 0.038486 3.8626e-06
1:227603016 T C 0.287350 1.1826e-05
1:227603477 C T 0.057432 1.8967e-05
1:227608904 A G 0.123666 -3.0932e-06
1:227609371 A C 0.582483 -2.6986e-05
1:227613510 C T 0.223329 1.0484e-05
1:227616266 A G 0.030900 -1.0102e-05
1:227643146 T C 0.047422 1.5298e-06
1:227647723 A G 0.251724 7.0496e-06
1:227654294 G A 0.340909 1.2629e-05
1:227656952 A G 0.040200 2.2051e-05
1:227668181 A G 1.595492 3.2357e-05
1:227677791 G C 0.582837 3.1455e-07
1:227688520 T C 0.036107 3.9684e-05
1:227689715 A G 0.089948 5.2741e-05
1:227696033 C T 1.252610 6.2835e-05
1:227724886 C T 0.107258 3.0883e-05
1:227725407 A C 0.051690 1.5130e-05
1:227729224 T C 0.064374 1.9340e-05
1:227732069 T C 0.190218 -2.8045e-05
1:227735114 T C 0.367353 -4.8091e-05
1:227749587 G C 0.382202 4.2641e-05
1:227753972 T C 0.036564 1.4540e-06
1:227770541 G A 0.060716 1.7497e-05
1:227797950 G A 0.388671 -1.2867e-05
1:227809871 A G 0.058908 1.3300e-05
1:227831176 A G 0.404660 -1.1564e-05
1:227834400 A G 1.166167 -2.1831e-05
1:227839081 G A 0.391025 3.8732e-05
1:227894534 T C 0.065738 -1.6826e-05
1:227912474 A G 0.474004 -9.3827e-06
1:227920103 A G 0.358544 1.8222e-05
1:227928494 T G 0.031325 -1.5267e-05
1:227934606 G T 0.213101 -5.1859e-05
1:227935444 G A 0.832684 5.8428e-06
1:227936359 T C 0.035730 3.5537e-05
1:227945366 C T 0.090046 -1.9437e-05
1:227947434 A G 0.211316 -5.4621e-05
1:227954677 T C 0.210372 -4.0471e-05
1:227954742 T C 0.097725 1.4086e-05
1:227956204 A G 0.020144 -1.6603e-05
1:227960342 T C 0.056244 1.1004e-05
1:227963491 T G 0.348608 1.5674e-05
1:227971095 C A 0.024873 3.4732e-06
1:227979665 T C 0.092029 -2.5746e-05
1:227985136 C T 0.031543 -3.0363e-05
1:227985252 C T 0.334947 -3.0313e-05
1:227992170 C T 0.059119 -7.1615e-06
1:227993113 T C 0.184181 3.0460e-05
1:228003839 T C 0.291936 1.9948e-05
1:228004966 A C 0.069266 3.5154e-06
1:228006435 C T 0.459164 -6.6359e-06
1:228021541 C T 1.082265 -3.1100e-06
1:228023018 A G 0.029235 -2.5502e-05
1:228029955 G A 0.217357 -2.1585e-05
1:228036755 C T 1.084888 -2.9786e-07
1:228036805 G A 0.066757 4.2174e-05
1:228046036 T C 0.226627 -3.2760e-05
1:228047097 C T 1.675203 -1.1737e-07
1:228050227 C A 0.202053 3.2649e-05
1:228051819 A G 0.021513 2.0585e-05
1:228057357 T C 0.054072 1.9896e-06
1:228081604 T G 0.216633 3.4200e-05
1:228087570 G T 0.246507 -1.4482e-04
1:228088734 T G 0.240759 1.9876e-05
1:228095218 A G 0.244855 1.8773e-05
1:228098243 T C 0.024685 -1.8772e-05
1:228099274 T C 0.279797 1.1297e-05
1:228101119 C A 0.933746 1.9102e-05
1:228104559 T C 0.386198 -1.7401e-06
1:228105311 A G 1.179549 -1.6022e-05
1:228108709 T G 0.239669 -2.9828e-05
1:228110734 A G 0.457700 1.6576e-05
1:228122140 C T 0.072528 2.6823e-06
1:228124814 A C 0.039779 -8.9834e-06
1:228126470 G A 1.067844 -4.6233e-05
1:228135203 A G 0.111504 -3.7443e-05
1:228147794 C T 0.217396 -1.2614e-04
1:228150237 A G 0.196992 -8.8933e-05
1:228179586 C G 0.201673 -9.7186e-05
1:228189855 C T 1.194318 3.1090e-05
1:228202931 T C 0.025399 1.0272e-05
1:228204651 A G 0.104795 2.7793e-05
1:228209280 G T 0.219437 3.6160e-06
1:228217361 C T 0.199067 -8.6718e-05
1:228226674 C T 0.038700 -1.4463e-05
1:228239909 G A 0.091419 -7.2689e-06
1:228251266 A G 0.193555 -1.3406e-04
1:228259992 A G 0.080136 3.7330e-05
1:228261315 T C 0.047181 1.2944e-05
1:228265522 A G 0.029040 -6.3704e-06
1:228282695 T C 0.755868 6.4961e-05
1:228282830 G A 0.080133 -1.3749e-05
1:228286320 T C 0.027203 -3.6045e-05
1:228287600 G A 1.311366 7.4087e-06
1:228289843 T C 0.368580 -1.3835e-05
1:228290033 C T 0.031631 6.0375e-05
1:228290051 G T 0.020640 2.6283e-05
1:228294300 C T 1.180851 6.3579e-05
1:228324167 C A 0.204536 -3.4679e-05
1:228331503 A G 0.183662 1.8515e-05
1:228340680 T C 0.027778 -6.0914e-06
1:228362682 A G 0.721992 -1.7054e-05
1:228363750 T G 0.097070 1.6023e-05
1:228374455 C T 0.038567 -1.4439e-05
1:228383202 C T 0.696616 5.4090e-05
1:228384655 T C 0.209505 1.1841e-05
1:228402508 T C 0.790203 -5.2077e-05
1:228410234 A G 1.503882 -3.1573e-05
1:228411159 C T 0.044104 -5.2408e-06
1:228454023 T G 0.571778 2.1906e-05
1:228464276 C T 1.384410 -5.7132e-06
1:228464303 T G 0.053939 -3.5719e-05
1:228467711 A G 0.034792 7.4586e-05
1:228468244 A G 0.034776 6.4660e-05
1:228469801 C G 0.044257 -5.0072e-06
1:228469870 T C 0.034299 6.8536e-05
1:228471379 C G 0.757017 -1.4176e-05
1:228476366 T G 0.034691 6.6220e-05
1:228479241 G A 0.377986 1.6367e-05
1:228482059 A G 0.088991 1.7573e-06
1:228486099 T C 0.047697 2.9957e-05
1:228489059 A G 0.271922 1.0634e-05
1:228492220 T C 0.030939 6.9665e-05
1:228494790 A G 1.017424 3.8608e-06
1:228503711 A G 0.082824 3.2031e-05
1:228505204 A G 0.381751 8.1847e-06
1:228505727 T C 0.035045 5.7118e-05
1:228505739 A G 0.344213 -1.4385e-05
1:228509427 G A 1.399425 1.5158e-05
1:228512360 A C 0.039336 -7.3929e-06
1:228512715 A G 1.017790 4.3159e-06
1:228516633 A G 0.184486 -4.1744e-05
1:228520995 A G 0.023831 -8.8503e-06
1:228531797 A G 0.091380 1.2646e-05
1:228539300 A G 1.102928 9.9642e-07
1:228541437 T C 0.944873 -2.2991e-05
1:228547901 T C 0.601718 -1.3164e-05
1:228550429 T C 0.071061 -1.8659e-05
1:228551984 A G 0.763120 3.4581e-06
1:228558892 T C 0.119391 8.5554e-06
1:228559654 A G 0.020890 -8.7383e-06
1:228559967 T C 0.023964 9.1767e-06
1:228559994 T C 0.978253 2.7150e-05
1:228565329 A G 0.049181 -2.0661e-05
1:228568159 C T 0.158023 4.4829e-05
1:228593619 C T 0.069110 -2.8698e-05
1:228602513 T C 0.021108 -1.3251e-05
1:228602564 T C 0.021354 -1.7758e-05
1:228617493 G T 1.800122 -7.7235e-05
1:228623635 T C 0.103711 3.6653e-05
1:228633067 C T 0.027219 -1.8618e-05
1:228644267 C T 0.035655 -4.3428e-06
1:228651457 G A 1.627434 -1.7553e-05
1:228658714 C G 0.039180 1.3585e-05
1:228660471 T C 0.038866 -4.9911e-06
1:228663659 A G 0.306546 -1.1171e-05
1:228681749 T C 1.122715 -7.9236e-06
1:228682535 A G 0.040349 2.0815e-05
1:228683302 A G 0.022903 1.3129e-05
1:228687796 A G 0.218902 2.1686e-05
1:228690292 C T 1.660886 -1.4549e-06
1:228698311 A C 0.081646 2.1453e-05
1:228699477 C T 1.258228 1.3108e-06
1:228700913 A G 0.046935 -1.3536e-05
1:228715339 A G 0.349170 -8.6852e-05
1:228715705 G A 0.901892 5.0885e-05
1:228727961 T C 0.417595 4.7499e-06
1:228740515 A G 0.052313 -2.3463e-05
1:228741147 G A 1.676641 2.5707e-07
1:228799076 G A 0.132871 -6.2096e-05
1:228824848 T C 0.369278 7.8404e-06
1:228827672 G A 0.176067 2.5006e-05
1:228836176 A G 0.032965 3.4951e-05
1:228849228 G A 0.806906 1.6649e-05
1:228856469 T C 0.150564 -1.9512e-05
1:228860992 T C 0.068961 -3.5481e-05
1:228863034 A G 0.041686 -1.5473e-05
1:228868136 A G 0.084307 2.8082e-05
1:228876434 A G 0.195077 -3.5100e-05
1:228880626 A G 0.048421 9.5243e-06
1:228884358 G A 0.395053 9.0037e-06
1:228888217 A G 0.025561 -1.5422e-05
1:228894703 C A 1.119635 -1.5652e-05
1:228898366 C T 0.042770 -2.0509e-05
1:228903629 A G 0.045257 -2.3820e-05
1:228904608 T C 1.040540 -8.8710e-06
1:228907642 C T 0.090182 -1.1937e-05
1:228915602 T C 0.409013 -3.3116e-06
1:228917051 G A 1.791780 -2.2169e-05
1:228919734 G A 0.402690 9.2972e-06
1:228920852 T C 0.176388 1.2009e-05
1:228922233 T G 0.136682 8.6314e-06
1:228922621 C T 0.065988 9.8957e-06
1:228931384 T C 1.345914 2.0462e-05
1:228931831 G A 0.035821 1.1062e-05
1:228935399 A G 1.308490 2.1419e-05
1:228936075 T C 0.066650 -3.1871e-05
1:228940615 G A 1.187132 4.3536e-05
1:228943744 T C 0.566500 -1.8432e-05
1:228947767 A G 0.110021 1.1947e-05
1:228953387 G A 0.086553 3.9375e-06
1:228956680 A C 0.054536 1.3745e-05
1:228958748 T C 0.022526 -9.6315e-06
1:228959467 T C 0.793442 -2.1587e-05
1:228973653 T C 0.181672 -2.3708e-06
1:228979238 C T 0.029342 1.2153e-05
1:228985105 G A 0.143008 1.4544e-05
1:228989201 T C 0.503827 -5.1698e-05
1:228996775 C T 1.943698 5.2848e-06
1:228997835 G T 0.676693 -3.0936e-05
1:228997896 A G 0.124257 1.0457e-05
1:229002710 G T 0.032027 6.8726e-06
1:229005833 G A 0.032708 2.6283e-05
1:229011231 G A 0.538681 -6.3645e-05
1:229018195 T C 0.043653 5.4955e-05
1:229019148 T C 0.203221 -1.3554e-05
1:229027438 T C 0.656202 -8.2283e-05
1:229033287 G C 0.135302 7.8513e-06
1:229034930 G T 0.038846 4.3256e-05
1:229038213 T C 0.043406 7.1387e-06
1:229039876 C T 0.520893 -1.3671e-05
1:229042235 A G 0.041180 7.0383e-06
1:229042787 C T 0.096836 3.5668e-05
1:229045448 C T 0.031653 1.9310e-05
1:229047317 G T 0.087780 3.3329e-05
1:229049984 G T 0.665362 3.5130e-06
1:229050091 T C 0.065572 2.6633e-05
1:229053956 A G 0.025837 -3.2313e-06
1:229055275 G A 0.395790 6.7615e-06
1:229056890 G T 0.283529 9.8637e-06
1:229061710 G A 0.077536 -4.7667e-05
1:229063219 G A 0.563819 6.1757e-05
1:229065139 G T 0.030222 -8.3744e-06
1:229066925 G C 0.392167 -1.4402e-05
1:229074968 T C 0.297058 -1.3088e-05
1:229075375 A G 0.034305 1.3700e-05
1:229076166 G T 0.061976 9.5771e-06
1:229076633 T C 0.225085 2.6716e-05
1:229076758 G A 1.389373 1.1730e-05
1:229076902 G T 0.100877 2.7927e-05
1:229089193 A C 0.783958 3.5945e-06
1:229093925 G A 0.508786 5.5720e-05
1:229097880 T C 0.041667 2.9778e-05
1:229098818 A G 0.087634 2.6149e-05
1:229100364 C T 1.388863 9.5111e-05
1:229104679 C A 0.114918 2.7216e-05
1:229106359 T C 0.048301 -5.3755e-05
1:229108845 T C 0.027106 9.4596e-07
1:229112093 T C 1.072285 3.8375e-05
1:229112266 A G 0.639639 1.6739e-05
1:229113330 A G 0.051021 1.5250e-05
1:229114198 A G 0.988805 1.7271e-04
1:229115001 T C 0.055095 -1.3051e-05
1:229115603 T C 0.183769 6.4038e-06
1:229119806 T C 0.862205 5.5286e-05
1:229119969 G A 1.042287 7.4737e-05
1:229121587 A G 0.092792 -7.3560e-05
1:229124114 T G 1.151346 5.2371e-05
1:229125574 T C 0.027473 -1.1516e-05
1:229127034 C A 0.021328 -6.9777e-06
1:229129788 A G 0.564027 1.7215e-05
1:229130203 A G 0.102688 1.6569e-05
1:229134598 C T 0.042793 -2.4228e-06
1:229134840 A G 0.060577 -6.9307e-06
1:229135018 T C 0.038788 -5.2295e-06
1:229141933 G A 1.696366 2.3770e-07
1:229142111 A G 0.867220 -4.4349e-05
1:229145883 G A 1.558422 -7.7035e-06
1:229149821 A G 0.467201 6.5462e-05
1:229150832 A G 0.033740 -2.0473e-06
1:229155165 A G 1.276707 6.7414e-06
1:229157752 C T 0.405439 -1.1574e-05
1:229159000 A G 0.208324 -1.3735e-05
1:229159015 T C 1.416316 7.7879e-05
1:229164983 T C 0.023685 2.9117e-05
1:229173721 G A 0.033961 2.4757e-05
1:229181277 T G 0.079351 1.6747e-05
1:229195461 T C 0.060032 -1.1344e-05
1:229195620 A G 1.184976 2.9805e-05
1:229197762 A G 0.093548 2.1072e-06
1:229201376 G A 0.028541 8.5147e-07
1:229205771 G A 0.056383 -2.6875e-05
1:229212794 T C 0.027612 3.1739e-06
1:229214718 T A 0.575524 -6.5100e-08
1:229217448 C T 0.435142 5.3709e-05
1:229221155 T C 0.301644 -3.8098e-05
1:229224247 G A 0.054075 2.0970e-05
1:229224754 G A 0.375915 9.2971e-06
1:229224789 T C 0.057915 3.9294e-06
1:229226323 A G 0.066806 -3.0480e-05
1:229230805 C T 1.444792 -9.5290e-07
1:229233760 C T 0.354603 -2.6255e-05
1:229241275 G A 0.616408 3.0828e-06
1:229241554 T C 1.507017 -6.5368e-06
1:229245249 C T 0.242694 -2.9080e-05
1:229245989 G A 0.030530 2.6810e-06
1:229251778 T G 0.676144 -4.5944e-06
1:229253129 C A 0.386312 6.0625e-06
1:229256632 G A 1.155832 1.2653e-05
1:229257037 T C 1.888564 -2.0346e-05
1:229261813 C T 0.033773 2.8283e-05
1:229269540 A G 0.111533 -2.1246e-05
1:229272814 A G 1.467266 6.9097e-05
1:229282932 C T 1.688242 1.2167e-04
1:229283997 T C 0.582947 5.8495e-05
1:229289494 T C 0.045948 1.9466e-05
1:229290907 T G 0.328546 1.2968e-05
1:229291133 A G 0.045234 1.3805e-05
1:229292432 T C 0.393352 -1.2409e-05
1:229301277 T C 1.192516 6.0960e-06
1:229302355 A C 0.163661 1.8984e-06
1:229306916 T C 0.687119 -9.2671e-05
1:229316554 T C 0.797957 1.0643e-04
1:229319062 A G 1.574738 4.8670e-05
1:229322628 A G 0.028732 -1.0033e-05
1:229326054 G A 0.097735 -3.2178e-05
1:229331831 A G 0.774610 -2.5930e-05
1:229334294 G A 0.090721 1.2648e-05
1:229336778 C A 0.228282 2.5954e-07
1:229339176 G T 0.293611 -4.2329e-05
1:229351939 A G 0.219441 2.7331e-05
1:229353415 C T 0.621491 3.8464e-05
1:229357393 G A 0.878259 6.2505e-05
1:229359199 G A 0.123335 3.1861e-05
1:229360505 C T 0.025723 -2.9733e-06
1:229363987 C T 0.039778 7.7610e-06
1:229368417 A G 0.509439 -5.3513e-05
1:229370278 T C 0.294218 -3.7105e-05
1:229372113 A G 1.135585 -1.3723e-05
1:229376066 T C 0.063011 -2.5293e-05
1:229378880 T G 0.276804 1.3874e-05
1:229381722 T C 1.254096 1.0346e-05
1:229387911 A G 0.316825 2.4267e-05
1:229401392 G C 0.040722 -3.5188e-05
1:229407536 T C 0.115646 -4.5671e-05
1:229410325 A G 1.313079 -8.0628e-06
1:229419251 G C 0.025441 -1.4072e-05
1:229421530 A G 0.029790 1.2554e-05
1:229423763 G A 0.213014 2.4665e-05
1:229430250 A G 0.417916 2.1112e-06
1:229441364 G A 0.049625 3.1449e-05
1:229446832 A G 0.084602 7.1767e-05
1:229461326 C A 0.060592 -1.6825e-05
1:229461882 C A 0.131297 1.3001e-05
1:229462625 T C 0.038002 3.0322e-05
1:229467399 C T 0.903352 -3.8539e-06
1:229467984 C T 0.046143 -9.9889e-06
1:229470181 T C 0.546766 1.5647e-05
1:229471199 C T 0.908763 -2.4790e-05
1:229475097 C A 0.056591 3.0047e-05
1:229485908 T C 0.525707 1.5711e-06
1:229497581 G A 0.062102 2.3131e-05
1:229500328 A G 0.102033 5.4374e-06
1:229507615 T C 0.496426 2.2848e-05
1:229507651 C T 0.850851 -2.1020e-05
1:229508640 A G 0.048532 2.8204e-05
1:229511448 T G 0.026087 4.5451e-06
1:229512370 C T 0.034117 1.2993e-05
1:229512663 T C 0.126821 -6.7657e-05
1:229513086 A C 0.085086 -6.6124e-06
1:229515484 G A 0.090276 -1.0534e-05
1:229517696 T C 0.200732 3.7167e-06
1:229523214 A G 1.145150 -1.3517e-05
1:229531424 T C 0.040988 1.3115e-05
1:229531845 T C 0.288560 1.2652e-04
1:229533630 C T 0.563738 -3.7212e-05
1:229542977 C A 0.069974 -2.6729e-05
1:229545085 A C 0.310083 9.9912e-05
1:229546425 T C 0.606827 -3.9761e-05
1:229555467 A G 0.051768 -2.2005e-05
1:229556168 A G 0.021708 2.1780e-05
1:229556930 C T 1.071700 1.5684e-05
1:229561436 G A 0.998315 -1.9972e-05
1:229565802 T C 0.050804 -5.3364e-06
1:229565828 G A 0.806302 -1.0588e-06
1:229566066 C T 0.037655 8.9080e-06
1:229569592 T C 0.343379 5.2841e-06
1:229575733 T C 0.333337 3.9292e-06
1:229576135 C T 0.061856 1.9292e-05
1:229579295 C T 0.127772 4.9782e-05
1:229600326 C T 0.035503 -2.1289e-06
1:229614961 C A 0.055805 2.9992e-05
1:229619516 C T 0.305780 6.6097e-06
1:229623338 C T 0.413840 2.3094e-05
1:229631734 C T 0.412658 1.9466e-05
1:229635083 C T 0.097190 -5.1713e-05
1:229642740 T G 0.410996 2.2186e-05
1:229644818 G C 0.174233 3.5870e-05
1:229654053 C T 0.058224 7.2669e-05
1:229662296 T C 0.075712 1.7129e-05
1:229663924 T C 0.091951 1.2136e-05
1:229665958 T C 0.025460 2.6904e-05
1:229671229 T C 0.048934 1.3979e-05
1:229675054 G T 0.038999 3.8556e-05
1:229681006 T C 0.273733 -2.9206e-05
1:229693078 A G 0.200164 -5.4014e-05
1:229693132 C T 0.450021 4.0037e-05
1:229699074 A G 0.142966 -1.2902e-05
1:229699167 A G 0.096515 -8.8488e-05
1:229699661 A G 0.035425 -4.7473e-05
1:229714892 A G 0.083843 -3.8335e-07
1:229717979 C G 0.421380 7.3251e-06
1:229721260 G A 0.403424 -1.1400e-07
1:229722032 C T 0.281618 1.1828e-05
1:229723901 T C 0.053326 -3.2054e-05
1:229723938 G C 0.927453 -1.4371e-05
1:229723975 T C 0.061271 -2.7895e-05
1:229724897 T C 1.577442 -5.6464e-05
1:229732104 C A 0.122374 -6.4732e-06
1:229732134 C T 0.031760 -2.4947e-05
1:229750036 T C 0.471502 -6.5867e-05
1:229752502 T C 0.032672 -2.2883e-05
1:229756435 A C 0.269069 1.1077e-06
1:229757130 C A 0.620521 -1.1357e-05
1:229772693 G T 1.010724 -1.6628e-05
1:229772932 G A 0.125055 -1.2087e-05
1:229781130 T C 0.043744 1.9604e-05
1:229787055 A G 0.034623 3.5042e-06
1:229790324 T C 0.126000 3.0329e-06
1:229794047 C T 0.030579 -2.1672e-05
1:229794223 C T 0.054491 -2.6319e-05
1:229799545 A G 0.170046 -9.8497e-06
1:229811840 C A 0.040787 -1.0414e-05
1:229828705 C A 0.034665 -1.2027e-05
1:229829500 C T 1.749344 -2.2060e-05
1:229831604 A G 0.597339 1.1683e-05
1:229832283 C T 0.032212 -1.6271e-05
1:229832654 T C 1.962209 3.2200e-05
1:229837185 G T 0.698602 9.4596e-06
1:229844777 C T 1.936301 4.4555e-05
1:229844782 A G 0.031231 1.1785e-05
1:229845060 C G 0.096989 -3.6857e-05
1:229845181 T C 0.365165 2.7563e-05
1:229845969 C T 0.112091 5.0314e-05
1:229861220 T C 0.148123 3.1147e-05
1:229862576 A G 0.330107 -1.4498e-05
1:229874998 T C 0.078254 3.0490e-05
1:229889411 A G 0.490814 -9.3171e-05
1:229907437 G A 0.031910 -3.3857e-06
1:229908946 C T 0.415862 -6.3674e-06
1:229912395 T C 0.151320 -5.9879e-06
1:229929298 G A 1.181610 -6.6600e-05
1:229933511 A G 0.069246 1.3354e-05
1:229935553 G A 0.140203 5.3836e-05
1:229935739 G A 1.147438 -6.3312e-05
1:229939764 A G 0.053222 -1.4107e-05
1:229942723 T C 0.086813 -7.4831e-05
1:229946421 A G 0.042871 -2.2108e-05
1:229946430 G A 0.044283 -4.1885e-06
1:229955925 T C 0.031514 -1.5003e-05
1:229958521 T C 0.060233 -3.3835e-05
1:229962784 A G 0.042647 4.2287e-06
1:229963872 T C 0.079377 -3.5610e-05
1:229964237 T C 0.124565 -2.6768e-05
1:229967431 T G 0.039359 -1.5399e-06
1:229981623 T G 1.024779 -4.9110e-05
1:229986965 T C 0.051855 -1.9105e-05
1:229995746 A C 0.091016 6.0857e-05
1:229999879 T C 0.029972 -1.7431e-05
1:230005544 A G 0.022221 -3.5431e-05
1:230011624 C T 0.033847 -1.3621e-05
1:230013938 A G 0.297126 1.5602e-05
1:230028977 C T 0.087494 2.5000e-05
1:230056781 C A 0.505498 9.8230e-07
1:230060419 G A 0.021351 -6.7412e-06
1:230070288 T C 0.141898 9.8542e-06
1:230076169 C T 0.089306 6.5490e-05
1:230085699 A G 0.068033 -7.4807e-06
1:230088676 G A 0.113867 1.1318e-05
1:230109953 T C 0.097904 -1.8344e-05
1:230112343 T C 0.046224 6.7514e-05
1:230122133 G A 0.093181 -7.4564e-06
1:230126509 G A 0.038190 -2.9689e-05
1:230128807 G A 0.037337 4.1010e-06
1:230137518 G A 0.154391 -4.9993e-05
1:230138864 T C 0.310798 4.3444e-05
1:230139749 C T 0.046636 3.0513e-05
1:230147221 A G 0.038956 2.6034e-05
1:230148897 A G 0.039943 1.0607e-05
1:230150116 G A 1.816504 -1.4281e-05
1:230150629 A G 0.063664 -1.7154e-05
1:230151883 T G 0.249455 7.8756e-05
1:230158037 C T 0.051323 1.6659e-05
1:230162569 C A 0.040505 1.3546e-05
1:230181150 A G 0.437365 3.8484e-05
1:230190054 T C 0.042588 5.7134e-05
1:230192848 C T 1.781274 -1.2255e-05
1:230196103 C T 0.069454 2.1801e-05
1:230196165 T C 1.757063 3.8646e-06
1:230205764 A G 0.145822 -7.3354e-07
1:230206891 A G 0.184590 1.3888e-05
1:230207433 C A 1.575491 -3.1186e-05
1:230211473 T C 1.178381 -3.2360e-05
1:230211477 A G 0.097894 4.6415e-05
1:230211766 G C 0.278842 2.8232e-05
1:230211794 G A 0.171811 9.7994e-06
1:230212484 T C 0.076699 2.4699e-05
1:230212533 A G 0.341484 1.0614e-05
1:230212581 A G 0.080581 -1.8155e-06
1:230213711 T C 0.110991 6.1927e-06
1:230218472 A G 0.073158 9.7540e-07
1:230221606 A C 0.095375 -3.4877e-06
1:230222862 T C 0.021186 1.2062e-05
1:230231149 A G 0.045636 -1.5313e-05
1:230234761 A G 0.144365 1.8680e-05
1:230237083 T G 0.125516 2.7305e-05
1:230238152 G A 0.037074 -7.5652e-06
1:230238507 G A 0.399185 4.1880e-05
1:230240469 A G 0.797175 1.5203e-05
1:230241124 C A 1.411691 3.2005e-05
1:230241977 C G 0.126506 2.5231e-05
1:230242323 A G 0.034480 1.9125e-06
1:230242361 A G 0.039193 1.8211e-06
1:230242818 T C 0.149350 2.5374e-05
1:230259718 A G 0.322048 1.3858e-05
1:230259882 G A 0.039849 -1.1790e-05
1:230265677 G T 0.097647 2.1564e-05
1:230267209 T C 1.438569 1.2285e-05
1:230270393 G A 0.318351 2.5278e-05
1:230272925 T C 0.796824 -9.1009e-06
1:230275697 A G 0.107869 -1.9080e-05
1:230279090 C T 1.599472 -9.0640e-06
1:230279582 G A 1.618015 -1.4821e-05
1:230280114 T C 0.064793 -1.2175e-05
1:230280259 G C 0.929627 -1.0764e-05
1:230286220 T C 0.044465 -4.8546e-05
1:230287128 G T 0.481466 7.0335e-05
1:230291618 G A 0.255765 3.0359e-07
1:230294648 G A 1.968438 8.6196e-06
1:230295789 T A 1.214637 3.2847e-05
1:230301729 A G 0.088637 8.0674e-07
1:230304988 G A 1.228905 3.1818e-05
1:230307549 C A 0.081516 8.1448e-06
1:230311176 G A 0.316536 -3.6252e-05
1:230313437 T G 0.115853 -2.8031e-05
1:230318266 T C 0.041274 -3.6406e-05
1:230321492 G A 0.348985 -6.4739e-06
1:230324067 G T 0.706438 -3.5155e-05
1:230327008 T C 0.081055 5.6670e-06
1:230327568 T C 0.276970 -1.1009e-05
1:230327766 C T 1.149165 -4.7065e-06
1:230328258 A G 0.086530 -1.2241e-05
1:230333887 T C 0.041410 9.7176e-07
1:230335736 T C 1.963471 3.2029e-06
1:230347732 A G 0.684989 1.0084e-05
1:230349061 A G 0.836112 1.1474e-07
1:230350599 G C 0.031325 2.6176e-05
1:230352085 A G 0.115496 2.7286e-05
1:230355248 G C 0.598478 1.4345e-05
1:230379953 G A 0.051914 -2.8871e-05
1:230380898 A G 0.031420 6.8541e-06
1:230383515 A G 0.241502 -5.1538e-06
1:230386622 G C 0.321467 1.5992e-05
1:230387626 A G 0.074875 5.9682e-06
1:230388306 T G 0.021299 5.2773e-06
1:230392725 A G 0.071752 -2.6258e-05
1:230402539 T G 1.465055 3.6992e-05
1:230407701 T C 0.034159 -9.8860e-06
1:230413313 C T 0.500591 1.6312e-05
1:230415025 G A 0.925774 7.4133e-06
1:230415148 A G 0.089130 -2.2791e-05
1:230416110 T C 0.027463 -1.4072e-05
1:230417560 G A 1.576524 1.1687e-04
1:230418266 C T 0.020936 8.9537e-06
1:230420544 G A 0.102020 1.5528e-05
1:230423790 G A 0.419575 1.7259e-05
1:230430380 G A 0.785866 3.6247e-05
1:230435922 T C 0.706785 -5.0224e-05
1:230436085 T C 0.890671 1.5467e-05
1:230436267 T G 0.030952 2.7105e-05
1:230436577 G A 0.329338 -1.0076e-05
1:230436932 C T 0.457804 7.0188e-05
1:230437358 C T 1.423785 1.2196e-04
1:230437824 A G 0.030150 -8.0431e-06
1:230439066 T G 1.123358 8.3075e-05
1:230444834 A G 0.043702 -2.5710e-05
1:230446609 C T 0.500049 7.0105e-06
1:230449521 T C 1.163190 -1.6333e-05
1:230449582 T G 0.242947 5.2047e-06
1:230454674 A C 1.056873 -2.5093e-05
1:230460268 A G 0.056104 -1.1806e-05
1:230460639 C T 0.083012 9.2634e-06
1:230464352 C T 0.372050 -1.8712e-05
1:230466024 G T 0.070561 3.7040e-05
1:230468211 A G 0.036616 -6.2540e-05
1:230469110 T C 0.045604 -6.4610e-05
1:230472540 T G 0.083853 -6.2684e-06
1:230474898 A G 0.952971 -1.9440e-05
1:230484051 G A 0.021306 -2.0596e-05
1:230484673 A G 0.342977 9.2794e-06
1:230484922 C T 0.244229 3.3713e-05
1:230485680 T C 0.058957 -3.3790e-06
1:230488667 G A 0.066400 3.6001e-05
1:230495600 G A 0.114019 -6.9634e-07
1:230498094 C A 0.122098 -1.5734e-05
1:230501614 C T 0.102438 6.3252e-05
1:230502633 A G 0.060145 3.2266e-05
1:230504323 A G 1.484186 -4.2913e-06
1:230508674 T C 0.038788 -2.9564e-05
1:230511882 C T 0.041926 -1.4706e-07
1:230512882 A G 0.698593 -2.2334e-06
1:230516577 A G 0.062794 -4.3124e-05
1:230521144 T C 0.535594 1.4754e-05
1:230521737 C T 0.075332 -1.7320e-05
1:230522690 T C 0.876068 -2.0250e-05
1:230527063 T C 0.130239 -1.1084e-05
1:230532405 A G 0.928446 6.5664e-06
1:230533923 T G 0.091737 -1.3181e-05
1:230534113 T C 0.073109 -6.2703e-06
1:230535437 A G 1.650006 1.6732e-05
1:230535659 C A 0.063544 -3.1988e-05
1:230535823 T C 0.050109 1.4875e-05
1:230535966 G A 0.708252 -1.1286e-05
1:230536749 C T 0.054975 1.2591e-05
1:230541742 A G 0.302982 -4.4315e-05
1:230543582 A G 0.048944 -4.2653e-05
1:230565480 T C 0.170558 -6.3462e-05
1:230578859 G A 0.168273 -6.3063e-05
1:230588027 G A 1.246543 -4.4834e-07
1:230594749 G A 0.846995 -2.1764e-05
1:230598978 C G 0.086664 5.2749e-06
1:230599351 T C 0.712150 6.5862e-06
1:230600707 A G 0.152314 1.2115e-05
1:230601167 G A 0.062726 -5.2468e-07
1:230605576 T C 0.039326 -9.8086e-05
1:230614953 A G 0.089027 1.2839e-05
1:230619062 T C 0.029050 -1.3070e-07
1:230624800 A G 0.198911 1.2547e-05
1:230627480 C T 0.197745 2.7809e-05
1:230629766 T C 0.072642 -1.9826e-05
1:230630978 T C 1.045854 5.1334e-06
1:230631571 C T 0.469045 -4.4749e-06
1:230632019 G T 0.103123 -1.6058e-05
1:230638152 T C 0.042063 -4.3439e-05
1:230639655 T G 0.115860 1.3216e-05
1:230639744 G A 0.058220 -1.3806e-05
1:230640089 T C 0.304319 -1.1089e-05
1:230646294 G A 0.147610 1.9627e-05
1:230647439 C T 0.384673 3.9680e-05
1:230650290 A G 0.055981 1.7134e-05
1:230652782 G T 1.902236 2.4281e-05
1:230655773 C A 0.111975 -7.0534e-06
1:230673242 T A 0.068480 -2.7023e-05
1:230674826 C T 0.887853 1.5591e-05
1:230675194 A G 0.196697 -1.1573e-06
1:230681157 T C 0.026892 -1.2919e-05
1:230681731 A C 0.299622 7.7365e-06
1:230684176 C T 0.288791 -3.4297e-05
1:230684328 C T 0.107748 1.2751e-07
1:230685079 G A 1.105265 4.9595e-06
1:230687760 C T 0.092467 -3.5695e-05
1:230691347 G C 0.125422 -5.8639e-05
1:230693066 C A 0.134997 -1.4371e-05
1:230693311 G C 0.416511 -3.3842e-06
1:230696922 T C 1.858135 4.4594e-05
1:230698802 T C 0.029271 2.0990e-08
1:230706948 T C 1.153690 3.4328e-06
1:230710217 G T 0.043578 -2.4625e-06
1:230720243 G A 0.047477 9.7958e-06
1:230720575 G T 0.137412 -3.8388e-05
1:230725268 G T 0.064352 1.0580e-05
1:230725969 A G 0.504106 8.6771e-06
1:230728849 A G 0.342117 -7.5682e-06
1:230732133 A G 0.305617 -3.4802e-05
1:230735580 G T 0.639045 -1.1049e-05
1:230748331 C T 0.023104 -4.9308e-06
1:230752275 G T 0.091785 -2.8602e-05
1:230752584 A G 0.043088 -3.5781e-06
1:230755334 T C 0.073966 -3.5962e-05
1:230764747 T C 0.043342 3.4931e-05
1:230766091 T C 0.379431 3.0765e-05
1:230766411 G A 0.445606 1.2007e-05
1:230769082 A G 0.028268 -1.0515e-05
1:230773632 G A 0.407283 -3.7802e-05
1:230774086 A C 0.220093 5.0980e-05
1:230775676 C T 0.131518 -2.7604e-05
1:230776792 C T 1.701027 2.8573e-05
1:230776986 G C 0.023854 -1.1298e-05
1:230777072 T C 0.118398 -1.2843e-05
1:230777491 T C 0.043393 1.5120e-05
1:230779754 A G 0.394666 3.0877e-05
1:230781994 G C 0.060639 -1.5731e-05
1:230784025 C T 0.029690 -1.0652e-05
1:230785505 T C 0.104720 -2.8727e-07
1:230789729 C G 0.104908 2.0201e-06
1:230800947 G A 0.058373 2.2297e-05
1:230804773 T C 0.360050 -1.5751e-05
1:230805786 A G 0.026415 -3.1989e-06
1:230808054 G A 0.052842 2.8626e-05
1:230809434 G T 0.021095 -8.7448e-06
1:230810362 T G 0.287103 4.1791e-05
1:230810756 A T 0.021517 -7.5892e-06
1:230812038 T C 1.287132 3.8138e-05
1:230813799 A G 0.034880 5.3313e-06
1:230814668 G A 0.106661 3.9274e-06
1:230815481 G T 1.136902 -8.3336e-06
1:230818304 A G 0.614698 1.0691e-06
1:230821062 C T 0.141430 -2.8233e-05
1:230828966 G T 0.060363 2.1034e-05
1:230831058 A G 0.218668 8.9271e-06
1:230836702 G A 0.299093 4.0122e-05
1:230837044 A G 1.210232 -5.3322e-05
1:230837214 T C 0.039875 1.1618e-06
1:230838331 T G 0.660610 3.0553e-06
1:230841687 C T 1.824884 7.1707e-05
1:230842363 A G 0.026032 -5.6229e-06
1:230845555 A G 0.126143 -3.0606e-05
1:230845794 G A 0.800456 6.2459e-05
1:230846679 C T 0.170377 2.4522e-05
1:230847273 C T 0.046607 8.3244e-06
1:230851427 A C 0.220833 1.0583e-05
1:230851628 A G 0.332379 1.4165e-05
1:230851915 G T 0.061164 -8.2873e-06
1:230866121 A G 0.420026 2.9568e-05
1:230875239 A G 0.038804 2.0610e-05
1:230875707 A G 0.240860 1.0586e-05
1:230877872 G A 0.044594 2.5059e-05
1:230878488 C T 0.105376 3.6253e-05
1:230879402 G T 0.071937 -4.7391e-06
1:230880755 A G 0.327046 1.3501e-05
1:230881417 T C 0.020809 2.7259e-05
1:230881422 T C 0.129745 -3.4412e-05
1:230881762 T C 0.539700 -8.2348e-07
1:230881876 C T 0.027706 2.5695e-05
1:230882856 G A 1.370806 7.8402e-06
1:230889535 T G 1.898704 1.0593e-05
1:230890246 T C 1.414073 5.3776e-06
1:230895340 A C 0.260747 1.3895e-05
1:230896124 T C 0.046707 2.2549e-05
1:230897724 C T 0.072077 4.5707e-06
1:230898494 T C 0.780813 1.3526e-05
1:230903006 T C 0.182435 -1.1099e-05
1:230903350 C T 0.692945 6.9131e-06
1:230904935 A G 0.033189 -1.1165e-05
1:230909627 A G 0.085086 -1.9623e-05
1:230914729 C A 0.622910 2.5359e-05
1:230922951 C T 0.151830 -2.9325e-05
1:230923313 T C 0.379450 1.8296e-05
1:230926234 G A 0.087144 -1.7748e-05
1:230930603 G C 0.073138 5.9818e-06
1:230930776 C A 0.146192 2.9497e-05
1:230938928 G T 0.084223 1.2619e-05
1:230948306 C A 0.649292 9.3926e-06
1:230953151 A G 0.024613 -2.1421e-05
1:230957380 A G 0.431390 -2.1265e-06
1:230958078 A G 0.043270 -1.3203e-05
1:230961552 A G 0.045747 -9.1417e-06
1:230969274 A G 0.744343 1.5860e-05
1:230974329 G A 0.032851 1.4635e-05
1:230980755 G A 0.391567 2.4073e-05
1:230986136 G A 0.052391 3.0019e-05
1:230987741 A C 0.975303 -6.6245e-05
1:230994369 G A 1.386270 -2.0452e-05
1:230997391 T C 0.036194 2.1503e-05
1:231003214 C A 0.639733 -3.4631e-05
1:231011192 C T 0.337235 -2.9243e-05
1:231014634 A G 1.043789 8.6141e-07
1:231018965 G C 0.115139 3.0385e-05
1:231020871 G A 0.994138 1.4616e-05
1:231023071 A C 1.249224 1.9825e-05
1:231025130 C G 0.957902 9.6182e-06
1:231028176 A G 0.068354 -8.6992e-06
1:231037191 T C 0.137516 7.0906e-06
1:231046116 G A 1.729931 2.2728e-05
1:231057247 T A 0.337874 -4.9381e-06
1:231061747 T C 0.049220 -2.3496e-05
1:231071413 C T 0.020877 2.8157e-05
1:231079381 G A 1.724861 2.8788e-05
1:231080369 G A 0.310304 7.1082e-06
1:231082867 T C 0.064069 1.8197e-06
1:231087722 G C 1.071694 9.8268e-06
1:231091004 T C 0.110627 -3.5793e-05
1:231091869 G A 0.040235 -1.4880e-05
1:231095783 T C 0.614311 -1.4346e-05
1:231102948 G A 1.287071 2.3026e-05
1:231104580 T C 1.373351 1.6299e-05
1:231114595 T C 0.790326 -1.5167e-05
1:231118652 A G 0.432211 -2.9157e-07
1:231127787 A C 0.064462 1.0411e-05
1:231129882 T C 0.564680 3.5176e-05
1:231134798 G A 0.039408 -7.4861e-06
1:231145185 G A 0.632956 -1.6685e-05
1:231151239 A G 0.162885 -1.6975e-06
1:231155953 G T 0.162473 -3.9303e-06
1:231156029 G A 1.058379 -1.0759e-05
1:231156689 C T 0.046019 -1.4462e-05
1:231156743 C T 0.616360 -1.7408e-05
1:231157097 G A 0.197213 -7.3978e-06
1:231162072 T C 1.330925 1.6809e-05
1:231163632 A G 1.189777 1.1741e-05
1:231165991 T C 0.214874 -2.1471e-05
1:231167898 C T 1.270348 -1.4099e-06
1:231172281 T C 0.698729 9.8066e-06
1:231174821 A G 0.160298 -1.7762e-06
1:231179726 T C 0.481606 -3.0776e-05
1:231186640 T C 1.036584 -7.1243e-06
1:231191932 G A 0.086777 4.5860e-05
1:231192696 T C 0.178309 -8.5190e-06
1:231204794 G A 1.281105 -7.6941e-06
1:231212007 G T 0.242204 3.2683e-06
1:231229508 T C 0.298902 1.9679e-05
1:231229841 A G 0.041621 -1.0124e-05
1:231232024 G A 0.835024 -1.2871e-05
1:231234746 C T 0.865717 -2.0241e-06
1:231242702 C T 0.298798 8.1511e-06
1:231243157 A G 0.052625 2.1191e-06
1:231245690 T C 0.172467 -9.0855e-06
1:231246611 A G 0.104201 -3.9671e-06
1:231246961 G A 0.063440 -2.0434e-05
1:231250308 T C 0.130446 -1.4070e-05
1:231254374 G A 0.082830 1.0929e-05
1:231255113 T C 0.641826 4.6113e-07
1:231261947 A G 0.031536 7.9757e-06
1:231266199 G C 0.521309 7.5396e-06
1:231270348 G A 0.062414 -2.0158e-05
1:231270636 G A 0.469139 -3.0491e-05
1:231278082 T C 0.543712 1.5624e-05
1:231284128 A G 1.383611 -1.2827e-05
1:231284626 C T 0.193889 7.0366e-06
1:231289473 A C 0.053352 -4.0337e-06
1:231290987 T C 0.157176 -1.5037e-05
1:231293023 T G 0.027726 -1.3036e-05
1:231300650 T C 1.674947 -3.1522e-05
1:231302356 C T 0.210826 2.9564e-05
1:231302410 T G 0.039742 -1.5659e-06
1:231305425 A G 0.088381 6.6025e-06
1:231305512 T C 0.057289 5.1162e-06
1:231307337 T G 0.030650 1.6993e-05
1:231309804 G A 0.035026 -1.4588e-05
1:231311170 A G 0.055195 -1.4808e-05
1:231312070 G A 0.555903 -1.8126e-05
1:231312199 T C 0.695431 -1.0660e-05
1:231314575 A G 0.126957 8.8489e-06
1:231319023 C T 0.057789 -1.7058e-05
1:231319889 A G 0.034292 -1.4846e-05
1:231323086 T C 0.060191 2.9941e-06
1:231324499 C T 0.021250 -6.2970e-06
1:231325779 G A 0.285571 1.0647e-05
1:231331087 G A 0.087985 2.3371e-05
1:231332397 A G 0.040725 2.5466e-06
1:231338133 G A 0.108041 2.7685e-05
1:231340396 T C 0.057860 -4.3880e-07
1:231344908 G A 0.034221 1.2877e-05
1:231345214 T C 0.023617 9.0102e-06
1:231348588 T C 0.062307 1.7907e-05
1:231349914 A C 0.595693 -1.9039e-05
1:231354976 C A 0.071496 -7.6706e-06
1:231360429 C T 0.023032 -7.4454e-06
1:231363000 G A 0.159422 4.9093e-05
1:231365818 T C 0.021267 -8.0003e-06
1:231367963 T C 0.209369 -2.6575e-05
1:231372510 G A 0.022620 -8.0207e-07
1:231376651 A G 0.055796 -3.2186e-05
1:231383173 C G 0.179066 4.1144e-05
1:231387814 A G 0.091743 3.7068e-05
1:231393365 G T 0.074716 -2.7293e-05
1:231393377 A G 0.166462 -3.1454e-05
1:231401596 C T 1.111650 4.2186e-06
1:231407159 C T 1.128243 2.1987e-06
1:231408091 G A 0.453572 -2.0572e-05
1:231413991 G T 0.021646 -6.5979e-06
1:231420887 C T 0.129382 -1.2587e-05
1:231433442 G A 0.022880 1.2496e-06
1:231434142 T C 0.073852 -1.9149e-05
1:231435280 C G 0.223329 1.3457e-05
1:231436654 G A 0.045010 1.2114e-06
1:231459122 A C 0.029449 3.0271e-05
1:231470650 C T 1.252120 -3.8713e-05
1:231474294 G A 0.022033 -6.4111e-06
1:231486189 C T 1.277362 -4.1405e-05
1:231487418 T C 0.063333 -5.3707e-06
1:231488524 T C 1.256122 -3.9979e-05
1:231509517 A G 0.026979 6.6564e-07
1:231517438 A G 1.966386 -1.6112e-05
1:231529133 T G 0.236987 1.7594e-05
1:231532726 G A 1.275061 -4.0538e-05
1:231544185 C T 0.039680 -4.0247e-05
1:231554649 C T 0.279566 1.5780e-05
1:231557164 G C 0.064138 -1.1931e-06
1:231578219 G C 0.094703 -2.1260e-05
1:231579966 C T 0.565011 1.4850e-05
1:231583056 T C 0.073677 -4.1905e-05
1:231596030 A G 0.022094 2.9178e-05
1:231597575 G A 1.876347 3.5572e-05
1:231598533 T C 0.945843 4.8078e-05
1:231601099 T C 0.561314 1.0444e-05
1:231605379 A G 0.103892 -1.3111e-05
1:231622949 C T 0.935346 3.9519e-05
1:231636516 C T 0.046853 3.8177e-05
1:231664607 T C 0.587186 1.0714e-05
1:231669827 C T 0.230080 1.7854e-06
1:231680001 C A 0.048460 -1.3705e-05
1:231681656 G A 0.068292 -1.6292e-05
1:231691471 A G 0.192682 2.6064e-05
1:231704729 G A 0.337332 2.2799e-05
1:231710453 G A 0.522403 8.9928e-06
1:231711412 C T 1.255297 -1.0560e-05
1:231715009 T C 1.199865 -9.1999e-06
1:231724285 C G 0.045597 5.6211e-06
1:231727767 A G 0.111059 3.3763e-06
1:231733795 T G 1.245248 -6.0429e-05
1:231749853 G A 0.105421 -1.0423e-05
1:231752104 C T 0.078964 -1.1494e-05
1:231752942 G A 1.353253 -7.3145e-05
1:231759823 A G 0.095986 -2.3697e-05
1:231766463 T C 0.336793 4.7651e-05
1:231774844 G T 0.026655 -1.2112e-05
1:231794209 T C 1.833337 2.8889e-05
1:231799773 C T 0.186352 1.6644e-05
1:231800277 T G 0.063014 1.3039e-06
1:231804590 C T 0.143316 5.3722e-06
1:231812523 T C 0.046672 6.4217e-06
1:231815108 T C 0.045010 7.5183e-05
1:231816842 T C 0.789472 3.0767e-05
1:231816909 T C 0.079162 -2.7552e-05
1:231819050 C T 0.843947 2.0836e-05
1:231826275 G T 0.087800 4.1231e-06
1:231828715 G A 0.056338 -2.1765e-05
1:231830295 A G 0.650814 9.4880e-05
1:231832398 T C 0.031595 1.9021e-05
1:231838642 G A 0.054124 8.0062e-06
1:231844347 C A 0.702406 7.4376e-05
1:231850975 A G 0.060460 -1.0850e-05
1:231859514 A G 0.066397 -5.9865e-05
1:231860379 C T 1.979116 -2.6199e-05
1:231867957 T G 0.038103 -3.6919e-05
1:231870689 T C 0.395303 -5.0391e-05
1:231873198 A G 0.450891 -2.3281e-07
1:231876880 C G 0.060535 3.3698e-05
1:231878884 A G 0.066079 3.0204e-05
1:231894608 G A 1.427504 2.8074e-05
1:231897041 T C 0.071876 3.0251e-06
1:231897207 C T 0.808191 7.1721e-05
1:231897430 C T 1.072973 5.6493e-05
1:231899704 G T 0.399207 -2.7598e-05
1:231902850 C T 0.025668 5.5392e-06
1:231904002 G A 0.203815 -5.8535e-06
1:231906847 T C 0.060687 -3.3489e-05
1:231907103 T C 0.045020 -3.8406e-05
1:231908513 G A 0.261649 -1.3366e-05
1:231911598 T C 1.129310 -2.9205e-05
1:231911976 T C 0.521013 -1.7450e-05
1:231912893 A C 0.320516 -3.3928e-05
1:231922845 C T 0.954205 -8.2824e-06
1:231925753 G A 0.098884 -7.5221e-06
1:231929532 C T 0.185979 -4.5865e-06
1:231929956 A G 1.519459 7.8657e-07
1:231931048 C T 0.279112 -5.0974e-06
1:231935322 T C 0.036989 5.8512e-06
1:231945373 G T 1.767320 -2.4689e-06
1:231946825 G T 0.474556 -5.0146e-05
1:231949531 T C 0.056633 1.6135e-06
1:231954101 T C 0.278842 4.4988e-06
1:231960467 A G 0.090844 1.3984e-05
1:231960901 T C 0.065673 5.9695e-06
1:231971985 C T 0.529949 2.9015e-05
1:231974422 C T 0.306276 8.1383e-05
1:231979985 C A 0.172613 2.8959e-05
1:231983412 T C 0.067111 8.7058e-06
1:231988745 C T 0.041881 -1.5140e-05
1:231992838 G A 0.712267 2.7836e-07
1:231993738 T C 0.387126 3.1560e-05
1:232003739 T C 0.039865 1.3848e-05
1:232009402 G A 0.967191 1.2985e-05
1:232012369 G A 0.224173 2.8210e-06
1:232013193 C T 1.757904 8.7370e-06
1:232015040 G A 0.441111 1.2620e-05
1:232021625 C T 0.039476 -1.9429e-05
1:232025174 G A 0.715646 1.2870e-05
1:232032152 G A 1.102990 6.5927e-06
1:232032785 T C 0.025425 -1.3731e-05
1:232033552 A G 0.114360 -2.5922e-05
1:232035184 G A 0.254908 -1.8682e-05
1:232035498 T G 0.035256 3.5485e-05
1:232036906 G C 0.178053 1.4534e-05
1:232037341 G A 0.074998 1.3879e-05
1:232053321 G A 0.056951 2.6046e-05
1:232053570 A G 0.075362 -1.4468e-05
1:232054571 G A 0.231194 2.6283e-05
1:232054698 A G 1.462069 3.1058e-05
1:232059805 T G 1.584521 -2.0123e-06
1:232060148 A G 0.055598 1.2982e-05
1:232065131 A G 0.025100 -3.2707e-05
1:232065922 T G 0.058431 2.9773e-05
1:232074973 G A 0.440345 -3.4480e-06
1:232077772 A G 0.139171 2.1577e-05
1:232079997 T C 0.022091 -3.3945e-05
1:232086153 A G 0.307464 1.5080e-05
1:232086913 G A 0.044338 1.1582e-05
1:232089740 G A 0.221281 -5.7021e-05
1:232090493 T C 1.475572 -1.1580e-05
1:232090833 C T 0.025402 1.2687e-05
1:232096701 C T 0.400093 -1.2703e-05
1:232101081 G A 0.033500 -6.6058e-06
1:232103631 A G 0.099390 -9.0615e-06
1:232107430 G A 0.074086 2.9719e-05
1:232114546 G T 0.037080 -2.1812e-05
1:232117041 G C 0.049366 1.6690e-05
1:232117652 C T 0.090458 6.4774e-06
1:232119788 G A 0.090283 1.3508e-05
1:232127128 G A 0.661324 7.7289e-06
1:232129930 A G 0.151255 -1.5161e-05
1:232138317 T C 0.035509 2.9744e-05
1:232141936 G A 0.570756 4.2925e-06
1:232144739 C G 0.032251 -7.0531e-06
1:232144887 G A 0.571483 1.9030e-06
1:232147178 G T 0.032056 -5.9524e-06
1:232147210 T C 0.089208 7.6057e-06
1:232148793 G A 0.623627 2.2655e-05
1:232153793 A G 1.160892 -1.9213e-05
1:232155106 G A 0.026600 -4.4954e-06
1:232155151 G T 0.054676 2.1540e-05
1:232156584 C T 0.076079 -2.6560e-05
1:232156766 A G 0.392063 -1.7774e-05
1:232157516 C T 0.093895 -9.3690e-06
1:232158679 A G 1.049999 -1.4443e-05
1:232161683 C A 0.692870 1.6248e-05
1:232161710 G C 0.086092 -4.1955e-06
1:232166142 C A 0.029316 2.0069e-05
1:232168867 T C 0.447882 3.4013e-06
1:232171529 G A 0.050930 1.1132e-05
1:232174266 A G 0.031241 1.3665e-06
1:232180343 T C 0.639840 -3.0502e-06
1:232182052 G C 0.431156 -1.5480e-06
1:232185340 G C 0.194853 -9.6533e-06
1:232192569 C A 0.021211 3.6639e-06
1:232200737 A T 0.051349 -1.4927e-05
1:232200782 T C 0.057253 -3.1446e-05
1:232224588 G A 1.149620 9.2954e-06
1:232234715 T C 0.057104 -1.1066e-05
1:232235281 A G 1.682497 -1.9739e-05
1:232239312 C A 0.044088 -2.0232e-05
1:232246027 A G 0.889762 -5.1531e-05
1:232246905 A G 0.036801 -4.5738e-05
1:232247362 A G 1.630632 8.4747e-06
1:232265758 T C 0.085164 2.2278e-05
1:232265949 A G 0.432000 7.1607e-06
1:232266922 T C 1.082629 5.1993e-05
1:232269234 T C 0.282465 -3.0717e-06
1:232277215 A G 0.426151 7.4036e-06
1:232278376 C T 0.080208 -1.1552e-05
1:232293106 T C 0.064118 6.7445e-05
1:232300841 T C 0.531962 6.9912e-06
1:232304248 G A 1.366902 2.7501e-05
1:232304325 T C 0.406686 -1.2370e-05
1:232312643 C T 1.302196 -3.6196e-05
1:232314708 G A 0.464225 -2.7145e-05
1:232318062 A G 0.055780 4.6395e-05
1:232318226 A G 0.028427 2.6033e-05
1:232318294 T C 0.043760 -3.1213e-05
1:232321862 T C 0.605658 -1.6812e-05
1:232323295 T C 0.120320 2.0617e-05
1:232324369 T C 0.240756 -8.8739e-06
1:232324772 A G 0.053452 3.9028e-05
1:232324799 C T 1.050989 -4.3502e-05
1:232325033 C T 0.284428 -1.1864e-05
1:232329166 A G 0.029657 -4.7508e-06
1:232330284 A G 0.043481 1.9757e-05
1:232333757 A G 0.040622 -1.2037e-05
1:232340219 T C 0.082950 -2.5032e-05
1:232341465 C T 1.978032 -8.6873e-07
1:232346079 C G 0.023367 1.0845e-05
1:232349755 C T 1.784026 -1.4842e-05
1:232355455 C T 0.042011 -2.5585e-05
1:232359066 A C 1.174801 -1.8164e-05
1:232359758 T C 0.248880 1.9013e-05
1:232363015 A G 0.702617 -3.8532e-05
1:232371802 G C 0.034867 1.9329e-05
1:232380368 A G 0.358067 -1.2725e-05
1:232385909 G T 0.036697 1.6289e-05
1:232388295 T C 1.361400 -2.2793e-05
1:232392864 A G 0.061956 7.6154e-06
1:232394263 G T 0.992025 -1.0419e-05
1:232396598 T C 1.142865 7.0905e-06
1:232399269 A G 1.594002 1.6659e-05
1:232405624 T C 0.028813 -9.0221e-06
1:232408904 C A 0.090263 1.2779e-05
1:232413461 G A 0.965399 3.0348e-05
1:232414699 A G 0.077939 7.2678e-06
1:232415093 A G 0.152275 1.4205e-05
1:232417488 A G 1.519326 1.7592e-06
1:232417914 G A 0.377496 2.8174e-05
1:232418114 T C 0.592873 1.3640e-05
1:232420627 C A 0.860647 2.7557e-05
1:232421262 A G 0.360890 1.4488e-05
1:232425020 A G 1.949092 1.9160e-05
1:232426145 C T 0.468343 1.1799e-05
1:232427102 G C 0.273406 -2.7239e-05
1:232435452 G A 0.379012 2.2169e-05
1:232437116 C A 0.043429 1.2966e-05
1:232440838 A G 1.359472 3.7401e-06
1:232441594 T C 0.067594 -2.0489e-05
1:232446594 A G 0.870683 -1.9371e-05
1:232449102 A G 0.198060 5.5126e-05
1:232455196 C A 0.166560 3.6717e-05
1:232464271 C G 0.060603 -1.6443e-05
1:232464505 T C 0.283763 -2.0746e-05
1:232480575 T C 1.738088 -8.8945e-06
1:232481158 G A 0.129593 3.4022e-05
1:232481868 T C 0.299593 -3.2630e-05
1:232485152 T C 0.157267 -6.7213e-06
1:232485359 G A 0.470911 1.2212e-05
1:232486799 G A 0.627275 1.5043e-06
1:232488827 T C 1.263817 1.7285e-05
1:232489068 G C 0.066903 3.3982e-05
1:232495394 G A 0.075712 2.1319e-05
1:232507635 G A 0.062070 -1.6793e-06
1:232507693 T G 0.120427 -6.8357e-06
1:232512152 G A 0.458895 1.1360e-05
1:232514772 A G 0.044283 -1.3313e-05
1:232519150 C A 0.837488 -1.7853e-05
1:232521446 G A 0.033065 -3.7767e-05
1:232522484 A G 0.128736 1.2067e-05
1:232525410 G A 0.069117 2.3534e-05
1:232526512 C T 0.109647 5.8412e-06
1:232526955 A G 0.118800 -2.0685e-07
1:232529402 C G 0.060148 -6.5007e-06
1:232532734 C T 0.537230 -7.0059e-05
1:232537690 G A 0.136990 -1.6095e-06
1:232540884 T C 0.035519 -1.0446e-06
1:232545228 A G 0.527411 1.4240e-05
1:232546637 G A 1.203198 -4.3267e-05
1:232549986 T C 0.134075 5.5993e-05
1:232550510 G A 0.056805 2.0231e-05
1:232553739 T C 1.097995 -4.7719e-05
1:232553777 A G 0.080071 1.1045e-05
1:232556124 C T 0.148454 -2.2347e-05
1:232564162 C T 0.036480 4.0005e-07
1:232564297 A T 0.423762 -2.0385e-05
1:232566207 T C 0.051579 -3.7564e-06
1:232568041 A G 0.211599 -4.0267e-05
1:232568293 G A 1.855574 -7.9514e-06
1:232570447 T C 0.158383 -3.0250e-05
1:232574921 C T 0.476679 -2.4921e-05
1:232577281 G T 0.590682 2.8974e-05
1:232587374 G A 0.036519 3.0471e-06
1:232588682 T C 1.958259 1.7085e-06
1:232589441 A G 0.253330 -5.6548e-05
1:232596129 C T 0.286827 -1.8975e-06
1:232596469 T C 0.509893 -2.7465e-05
1:232596728 A G 0.142050 -7.6127e-06
1:232597084 G A 0.052203 -1.3982e-05
1:232629475 T C 0.515466 -1.7680e-05
1:232637088 T C 0.451845 -1.3597e-05
1:232638674 A G 0.555562 -3.9829e-05
1:232641589 G T 0.884822 8.4203e-06
1:232642297 T C 0.519326 -1.4109e-07
1:232650750 G A 1.879203 1.3548e-05
1:232650867 T C 1.626597 1.2902e-05
1:232665165 T C 1.633754 1.5487e-05
1:232671292 G A 0.072668 -1.5152e-05
1:232671405 G A 0.254382 9.1778e-06
1:232675605 T C 0.317818 -1.1394e-05
1:232677738 G A 0.076085 -2.2547e-05
1:232680597 A G 0.045893 3.6507e-05
1:232681110 C A 0.883540 1.8348e-05
1:232682121 A G 1.891210 8.5333e-07
1:232682165 C T 0.083366 -4.6195e-06
1:232683603 A G 1.162889 -2.9488e-05
1:232688478 C T 0.059889 2.7280e-05
1:232692293 A G 0.388889 1.1812e-05
1:232693851 C A 0.067617 -2.1534e-06
1:232697747 C T 0.024305 9.7157e-06
1:232703698 A C 1.533822 1.1489e-05
1:232704831 T C 0.058415 -5.4002e-06
1:232705855 A G 0.210998 -2.5534e-06
1:232707216 C A 0.520582 2.2003e-05
1:232718893 A G 0.028505 1.0183e-05
1:232720466 A C 1.617911 -1.0657e-06
1:232722704 C T 0.508072 8.3498e-06
1:232722759 T C 1.113565 -2.1059e-05
1:232725391 T C 0.044276 1.5252e-05
1:232728542 T C 0.338751 1.9068e-05
1:232731841 A G 0.124867 1.9454e-05
1:232736520 C A 0.832123 -9.1857e-05
1:232738908 G A 0.443341 2.6751e-05
1:232739224 A G 0.062128 -4.0704e-06
1:232740226 C T 0.079711 -4.7574e-05
1:232745707 A G 0.185772 -4.4197e-06
1:232749743 C T 0.084447 2.0017e-05
1:232755138 C T 0.117236 -2.7402e-05
1:232755563 C T 0.515005 9.6092e-06
1:232756566 G T 0.093269 -9.1491e-05
1:232757382 A G 0.696723 -8.9074e-06
1:232757429 C T 1.328426 -1.1060e-05
1:232760108 C T 0.064047 1.7034e-05
1:232760195 C T 0.986260 -2.5691e-05
1:232762064 T C 0.401200 3.5925e-07
1:232762778 C T 0.206792 -1.6986e-05
1:232763045 C T 0.053124 1.3152e-05
1:232764392 A G 0.345151 1.2146e-05
1:232768598 A G 0.080500 4.2514e-06
1:232769490 G A 0.925008 1.7214e-05
1:232782250 C T 0.553264 -1.2618e-05
1:232784258 C A 0.879434 1.7809e-05
1:232785687 G A 0.660792 3.6280e-06
1:232789984 T G 0.202501 1.6812e-05
1:232792783 T C 0.113500 -1.1358e-06
1:232793179 T C 0.088332 -3.2219e-05
1:232794435 G C 1.874062 1.3796e-06
1:232801384 C T 0.273990 -3.2883e-06
1:232806744 G A 0.031394 1.7596e-06
1:232806859 T C 0.583664 3.6481e-06
1:232806946 A C 0.080477 -1.2655e-05
1:232807815 A G 0.201946 -1.2443e-06
1:232810976 G A 0.898068 -1.4199e-05
1:232811111 C T 0.877071 -1.8725e-05
1:232811534 A G 0.055770 8.2815e-06
1:232811769 C G 1.293835 -1.0324e-05
1:232812003 T C 0.211855 -1.8288e-05
1:232812559 C T 0.709281 -7.7248e-06
1:232812626 C G 1.093739 -1.4460e-05
1:232813002 G T 0.302251 5.1186e-06
1:232813527 T C 0.168828 1.7813e-05
1:232816654 A G 0.041706 -6.0422e-05
1:232820841 T C 0.030092 -1.4122e-05
1:232822977 T C 0.035763 4.4714e-07
1:232824689 G A 0.061268 7.4090e-06
1:232824691 T C 0.722053 -6.2531e-06
1:232834067 G T 0.866937 4.5240e-06
1:232842671 T C 0.162220 -1.6734e-05
1:232859845 C T 0.187927 -4.2149e-05
1:232862375 C T 0.078900 -1.0227e-05
1:232863909 C T 0.715776 -8.2796e-06
1:232873849 G A 1.780413 2.4793e-05
1:232874498 G C 1.952410 -2.5683e-05
1:232878147 T C 0.209411 3.4719e-05
1:232881014 C T 0.061262 -8.7436e-06
1:232888003 G A 0.184356 -6.7875e-05
1:232894318 T C 0.029225 -3.5332e-06
1:232895529 G C 0.128814 -1.4034e-06
1:232901272 C A 0.778300 5.2049e-05
1:232906258 C G 0.041027 -6.9677e-05
1:232916800 T C 0.035961 -3.1323e-06
1:232919053 C T 0.100896 -9.9449e-06
1:232929242 T C 0.091922 7.0686e-06
1:232933412 C T 0.281157 1.0528e-05
1:232935271 A G 0.026606 1.0607e-05
1:232935775 G A 0.065377 -8.1833e-06
1:232936746 G C 0.133738 -9.8714e-06
1:232937739 C T 0.466263 -5.3195e-06
1:232940953 C T 0.088747 -1.5320e-05
1:232941215 G A 0.084625 -1.1272e-05
1:232941354 T G 0.236066 2.5622e-05
1:232941390 G C 0.137610 -2.8726e-05
1:232942251 G A 0.084836 -1.2440e-05
1:232948252 C T 0.084073 -1.2624e-05
1:232951593 T C 0.038083 1.0432e-05
1:232952500 T C 0.104623 1.1206e-04
1:232953612 G A 0.912889 3.5610e-05
1:232954017 C T 0.127623 -3.3579e-06
1:232955567 A C 1.781251 -1.0165e-05
1:232956898 A G 0.465169 2.9942e-05
1:232971108 C T 0.049119 2.1262e-05
1:232975832 C T 0.050258 8.6299e-06
1:232981104 T G 0.106018 -3.3012e-05
1:232983230 T C 0.454834 3.4354e-05
1:232988270 G A 0.037028 -1.7816e-05
1:232992815 G A 0.040703 1.4793e-05
1:232996239 A G 0.146134 2.4673e-06
1:232997568 G T 0.040008 -1.5814e-05
1:233002166 C T 1.147734 3.3194e-05
1:233010053 C T 0.346593 8.0979e-07
1:233010369 C T 0.030482 9.5892e-06
1:233013887 C T 0.022935 -2.2465e-05
1:233017424 T C 0.084551 5.9123e-06
1:233020373 C T 0.046344 1.4035e-05
1:233021870 G C 0.088942 1.0935e-05
1:233023852 A G 0.083479 2.2020e-06
1:233024547 G A 0.613085 8.4219e-06
1:233028408 G A 0.036801 -1.8915e-05
1:233028828 G A 0.153115 -1.5392e-05
1:233032247 A G 0.170779 -2.2288e-06
1:233040857 C T 1.292141 -2.5397e-06
1:233048225 G A 0.065504 6.1540e-06
1:233052341 G A 1.386029 -1.9890e-06
1:233057152 G A 0.020088 2.2094e-07
1:233057822 T C 1.582571 -4.8276e-06
1:233059977 C A 0.462981 -3.3819e-06
1:233063607 C T 0.025902 -7.1908e-06
1:233086246 A G 0.022364 -1.7565e-05
1:233091463 A T 0.287155 2.5724e-05
1:233093035 G A 1.934068 5.6824e-06
1:233093955 C T 1.191494 -1.3670e-05
1:233096385 T G 0.123961 -1.8427e-05
1:233103244 G A 0.040226 3.7518e-05
1:233105677 A G 0.032737 2.1911e-05
1:233106262 G T 0.479142 1.1828e-05
1:233112095 G A 0.075650 -2.3903e-05
1:233112626 T G 0.191611 -1.1867e-05
1:233114608 T C 0.287415 2.8207e-05
1:233115069 C A 0.058844 2.9005e-05
1:233121884 C T 0.049496 -2.7391e-05
1:233122127 T C 0.486277 -9.6717e-06
1:233127458 T C 0.022172 1.8754e-06
1:233134086 T C 0.468266 1.4377e-05
1:233137715 C G 0.501532 1.0936e-05
1:233145077 C G 0.033448 7.2789e-06
1:233148271 C T 0.412132 -5.3927e-05
1:233155581 T C 0.283338 -1.8013e-06
1:233162233 T C 0.059282 1.4972e-05
1:233162406 A G 0.234595 -2.8015e-05
1:233167129 G C 0.275282 1.1482e-06
1:233170791 A C 0.037187 -1.9192e-06
1:233171367 G A 0.030748 8.7301e-06
1:233176596 C T 0.156267 -2.7205e-05
1:233186282 G A 0.028992 -1.2464e-05
1:233188737 C T 0.055098 6.3865e-06
1:233194351 G A 0.325388 -3.7849e-05
1:233196548 C T 0.543828 1.6855e-06
1:233196709 C A 0.882904 -1.3870e-05
1:233197124 C T 0.250587 1.3471e-05
1:233204338 G T 0.636341 1.5814e-05
1:233213246 T C 0.020257 2.8332e-05
1:233218184 C T 0.184665 -4.1620e-05
1:233218855 G T 1.175570 -6.6753e-06
1:233228371 T C 0.046441 -1.8239e-05
1:233236580 G T 0.361247 -1.1246e-04
1:233244616 T C 0.033124 1.4329e-05
1:233249457 T C 0.314770 -8.8764e-05
1:233262943 C A 0.177229 1.1557e-05
1:233266987 A G 1.944276 1.4695e-05
1:233272787 G A 0.033380 -2.3349e-05
1:233277569 C T 1.029703 6.9102e-05
1:233280672 A G 0.040875 -1.4470e-05
1:233281197 C T 0.284536 2.4485e-05
1:233281297 C T 0.666819 -4.6760e-07
1:233287373 T G 1.248617 1.0980e-05
1:233291294 C T 0.027645 -1.4412e-05
1:233292257 A C 1.263568 4.0615e-05
1:233294788 A G 0.024094 -1.1731e-05
1:233296759 C A 0.023282 -2.3758e-05
1:233301058 T C 1.368703 4.6020e-05
1:233303205 C T 0.125909 -2.7883e-06
1:233313594 T G 0.041673 -3.6585e-06
1:233321167 A G 0.070746 -5.2572e-06
1:233327982 T C 0.224975 -8.6901e-07
1:233329679 T C 0.025941 -1.4983e-05
1:233339633 A C 0.048960 -9.1395e-06
1:233340154 G A 0.117966 -1.5692e-06
1:233347777 G A 0.539505 3.4472e-05
1:233353901 A G 0.036775 4.6208e-07
1:233355529 T C 0.552784 -4.8847e-05
1:233356884 C A 1.178981 1.1261e-06
1:233363394 A G 0.231366 3.8005e-05
1:233369238 C T 0.050135 3.4360e-05
1:233376583 T C 0.029521 -5.2779e-05
1:233377515 G A 0.274052 -1.9675e-05
1:233379250 T C 1.159276 1.4235e-04
1:233383737 G A 0.167550 -2.1119e-05
1:233384111 G T 1.482057 4.1954e-05
1:233385361 A G 0.106814 7.3427e-06
1:233392595 G A 0.020036 -3.6178e-05
1:233398713 T C 0.681559 -2.4935e-04
1:233401203 G A 0.228276 -5.8854e-05
1:233401421 C T 0.020462 -1.1702e-05
1:233409698 T C 0.682977 -2.7614e-04
1:233412961 A G 0.064754 -1.1738e-05
1:233415620 C T 0.054858 -4.5560e-05
1:233422176 A G 0.026554 -3.5395e-05
1:233422358 A G 0.246550 -3.9283e-05
1:233426043 T G 0.335180 -1.2971e-05
1:233426676 T G 0.727675 -7.3472e-05
1:233428827 G A 0.055903 1.1226e-05
1:233429059 G A 0.056971 7.8022e-06
1:233429284 C T 1.106479 3.4440e-05
1:233429953 G C 0.050051 3.2690e-05
1:233430252 C G 0.020345 1.3844e-05
1:233430787 A C 1.680491 -5.0405e-05
1:233435883 A G 0.148204 -8.3886e-06
1:233436403 T C 1.391378 3.2739e-05
1:233438742 T C 0.032078 4.3287e-06
1:233440551 G A 0.644806 7.3917e-05
1:233451045 T C 0.028781 -1.1677e-05
1:233451096 G A 0.188686 -5.6179e-05
1:233451258 A G 0.076121 3.5110e-05
1:233468388 C T 0.103899 -1.8646e-06
1:233468950 G A 1.548989 -5.4159e-06
1:233478088 C G 0.656404 7.1403e-06
1:233489499 G A 0.780384 8.4628e-06
1:233491138 C T 0.467259 1.9050e-06
1:233491241 G A 0.135072 4.0892e-06
1:233492047 C G 0.033685 -1.9207e-05
1:233496921 C A 0.029219 -1.4603e-05
1:233497374 A C 0.192662 -1.8021e-05
1:233506140 A G 0.642261 -1.2711e-06
1:233506958 A G 0.367259 -5.0402e-06
1:233509803 T C 0.039038 3.8663e-05
1:233514975 T G 0.369534 -7.8269e-06
1:233516495 A G 0.113682 3.3436e-05
1:233522810 G A 0.812787 2.1218e-05
1:233527915 T C 0.119933 3.3438e-05
1:233532716 C T 0.765275 2.1424e-05
1:233542472 A C 0.021435 6.7918e-06
1:233545849 C T 0.394462 -2.8927e-05
1:233556895 G T 0.072138 -1.5534e-07
1:233563491 T C 0.769468 -1.0788e-05
1:233564246 T G 0.043793 8.0520e-06
1:233574783 C T 1.870352 -1.9942e-06
1:233577119 T C 0.230665 1.8688e-05
1:233588465 A G 0.116694 3.3218e-05
1:233589473 G C 0.642979 8.5560e-06
1:233594762 C T 1.874565 -8.2154e-06
1:233596568 T C 0.091941 2.3223e-05
1:233599839 T C 0.112000 5.7562e-06
1:233613851 A G 0.033549 1.8513e-05
1:233616581 C T 1.552699 5.6779e-06
1:233619434 T C 0.051424 -1.9564e-05
1:233621844 A G 0.750870 7.2897e-06
1:233623658 C T 1.158578 1.6287e-05
1:233624614 A G 0.803959 -1.3873e-05
1:233624679 C G 0.028700 3.3853e-05
1:233626122 A T 0.652054 -2.7920e-06
1:233629203 A G 0.654849 4.4792e-05
1:233630039 G A 1.763827 3.5989e-05
1:233631455 C T 0.304170 3.5764e-06
1:233633470 T C 0.143540 -1.6410e-05
1:233634158 C T 1.732086 2.7234e-05
1:233634613 A G 0.046224 1.8139e-05
1:233636022 T C 0.072509 -1.3248e-05
1:233637013 T C 0.513516 2.3796e-05
1:233643215 A G 0.047821 3.8719e-05
1:233643856 C G 1.510779 1.6806e-06
1:233646570 C T 0.030865 -6.7096e-06
1:233647527 T C 0.060616 -8.2468e-07
1:233647636 A G 0.310080 -4.0143e-05
1:233653024 A C 0.454263 -1.7998e-05
1:233655610 A G 0.508955 5.2865e-06
1:233655782 T C 1.701433 -5.1225e-05
1:233656178 A C 0.136487 3.3053e-05
1:233663939 G A 0.075229 -2.7508e-05
1:233668414 T C 0.056403 3.5451e-05
1:233672121 A G 0.021792 -3.1565e-05
1:233672994 T C 0.159428 -5.2554e-06
1:233675112 G A 0.102503 -4.0252e-06
1:233678183 A G 1.428598 -1.3355e-05
1:233679369 C A 0.061382 -1.5731e-05
1:233683208 C T 0.083989 -8.4323e-05
1:233688241 C A 0.522864 1.5304e-05
1:233689597 C A 0.393238 -2.6023e-05
1:233696745 A G 0.345116 -2.0296e-05
1:233698674 T G 0.039362 -3.0743e-05
1:233703787 C T 1.039375 -1.0024e-05
1:233707022 G A 0.024383 1.1613e-05
1:233712482 T G 0.676521 6.3986e-06
1:233716446 T C 0.062031 5.2032e-06
1:233719984 A G 0.096914 5.9986e-06
1:233720756 G A 0.126269 -6.3192e-06
1:233722696 C T 0.204743 2.4458e-05
1:233723037 T C 0.044766 3.5703e-06
1:233723353 C T 0.039602 -2.3001e-05
1:233728298 C T 0.030955 5.5486e-05
1:233728856 T C 0.279829 2.9311e-05
1:233729446 A G 0.966484 -1.6593e-05
1:233731047 G A 0.075277 -6.6723e-07
1:233733862 A G 0.079429 7.0500e-06
1:233735468 T C 1.844392 2.0824e-05
1:233739155 T G 0.094986 -5.5614e-06
1:233743198 T C 1.352990 1.9480e-05
1:233744274 A G 0.050073 -1.8597e-05
1:233745281 T C 0.346859 2.8946e-05
1:233752388 C T 0.064676 5.8933e-06
1:233753991 A G 1.225974 -2.7384e-06
1:233755352 A G 0.040482 -1.1767e-05
1:233756062 G C 0.080302 6.0609e-06
1:233758073 C T 0.179595 2.9016e-05
1:233759158 C G 0.213228 -4.5140e-06
1:233760106 G A 0.907484 1.8097e-05
1:233761515 T C 0.092353 -3.4385e-05
1:233762901 G A 1.312356 4.7124e-06
1:233765527 A G 0.099455 1.9422e-05
1:233765598 A G 0.054147 4.1961e-05
1:233768187 A G 0.429598 5.1052e-06
1:233769663 C T 0.114905 4.0318e-05
1:233770105 A G 1.034282 -3.2943e-05
1:233771247 A G 0.533568 1.4905e-05
1:233771306 G A 0.098024 2.9810e-05
1:233772064 G A 0.039012 2.9952e-05
1:233773246 C A 0.045523 4.1087e-06
1:233775918 G A 0.536295 4.1108e-05
1:233777138 C T 0.820181 -2.6688e-05
1:233779544 A G 0.038645 -5.9907e-06
1:233784133 T C 0.025386 -1.5204e-05
1:233785716 G T 0.483959 4.3132e-05
1:233785786 C A 0.863945 8.7796e-06
1:233786170 T C 1.316215 3.6157e-05
1:233788000 C G 0.213504 -3.1315e-05
1:233796287 C T 0.065433 2.5600e-05
1:233796682 G T 0.662538 -5.3436e-05
1:233800484 T C 1.728380 -1.1454e-06
1:233802497 A G 0.024353 -2.5370e-05
1:233805172 G A 0.571097 6.0781e-05
1:233813318 A T 0.030644 -1.4621e-06
1:233816146 G A 0.640707 3.1177e-05
1:233816373 C T 0.100958 2.0848e-06
1:233817911 T C 0.099455 1.1396e-05
1:233825128 C T 0.230885 1.5178e-05
1:233827466 A G 0.033078 -2.2190e-05
1:233829145 A G 0.042793 5.4327e-05
1:233834312 C T 0.354152 3.4687e-06
1:233846763 A G 0.914966 1.0648e-04
1:233859026 C T 0.317354 -4.7621e-05
1:233859529 T G 0.600182 -3.0239e-05
1:233871236 A G 1.922058 -1.5386e-05
1:233882845 A G 0.045136 2.6925e-05
1:233893653 G A 0.137259 1.5405e-05
1:233897986 A C 0.104217 -1.0321e-06
1:233899778 A G 0.673580 -2.5563e-05
1:233911007 T C 0.036347 1.0482e-05
1:233911886 A G 0.335706 -1.0064e-04
1:233928834 A G 0.134744 -1.7143e-05
1:233938267 A G 0.120115 -8.1477e-05
1:233940769 T G 0.554851 3.3781e-06
1:233941568 A C 0.036120 3.3241e-06
1:233952608 A G 0.041599 1.6201e-05
1:233966896 T G 1.487568 -9.5808e-06
1:233966965 T C 0.028790 -5.4056e-05
1:233975238 T C 0.087436 -2.3097e-05
1:233982024 G A 0.344142 -2.3351e-05
1:233987771 A G 0.045386 -4.0562e-05
1:233991001 G A 1.361497 1.5108e-05
1:233995053 T C 0.022954 -2.9352e-05
1:233997062 T C 0.075452 -8.5221e-06
1:234007601 G A 0.081837 -6.9058e-06
1:234016287 T G 0.042748 -1.4798e-05
1:234016310 G A 0.271546 -1.8335e-05
1:234016667 G A 1.284669 -2.1437e-06
1:234031794 T C 0.023302 -2.9044e-06
1:234034081 T G 0.040842 1.7250e-05
1:234037671 G A 0.226685 -1.7826e-06
1:234042048 A G 0.032442 -1.8575e-05
1:234045310 C T 0.059327 7.8326e-05
1:234046035 A G 0.091883 -3.3656e-05
1:234046376 C T 0.125844 3.0500e-05
1:234046629 A G 0.062537 -1.1495e-05
1:234047643 G C 0.742616 1.0004e-05
1:234056174 A G 0.910678 7.1309e-07
1:234065616 C T 0.889704 2.5563e-05
1:234068161 A G 0.598641 3.3098e-05
1:234068743 G A 0.288849 -2.5926e-05
1:234071694 C T 0.036535 8.4584e-06
1:234071959 T G 0.056221 -4.1008e-06
1:234073369 T G 0.086725 1.8654e-05
1:234075888 G T 0.181367 -3.1336e-05
1:234076976 G A 0.323141 -1.3398e-05
1:234089304 A C 0.310161 -4.8101e-05
1:234095334 C T 0.270981 -8.1076e-07
1:234098310 A G 0.065157 -2.7791e-05
1:234100013 A G 0.099939 -1.5480e-06
1:234106897 C T 0.093175 1.4856e-05
1:234107863 G A 0.456938 2.6403e-05
1:234111640 A G 0.097836 -9.1675e-06
1:234115450 T C 0.674947 3.7484e-05
1:234115547 A C 0.055043 1.0295e-05
1:234119979 C A 0.128587 6.4144e-06
1:234127102 A G 0.048918 5.3545e-05
1:234127156 A G 0.458418 -7.9603e-06
1:234134822 A G 0.081188 -3.8382e-05
1:234135738 A G 0.054105 2.0363e-05
1:234139581 C A 0.132157 -2.2825e-05
1:234141264 T C 0.066919 -3.3280e-05
1:234141792 A G 0.060940 -1.4535e-05
1:234144297 A G 0.090497 1.5849e-05
1:234146354 T C 0.022838 1.4725e-05
1:234152939 A G 0.346842 9.0591e-06
1:234158618 G C 0.029057 2.0882e-05
1:234200399 T C 0.152716 1.3591e-05
1:234200767 A G 0.062287 -7.0231e-06
1:234202957 G A 0.087533 -2.5721e-06
1:234206593 G A 0.641778 2.2233e-05
1:234210250 G C 1.655118 6.3357e-06
1:234210819 A G 0.377110 2.9433e-05
1:234213408 T C 0.126928 -1.7111e-05
1:234214513 A G 0.119946 2.7735e-05
1:234218147 C A 0.588598 6.1099e-06
1:234218925 C A 0.060674 1.7243e-05
1:234219212 G A 0.473855 -2.4590e-05
1:234220391 A G 0.033552 -1.3922e-06
1:234231429 T C 0.205354 -1.6450e-05
1:234232523 C T 1.061531 -2.6599e-05
1:234234578 A G 0.066711 1.7843e-05
1:234238424 G A 0.225156 -1.4652e-05
1:234241703 T A 0.065095 5.0471e-07
1:234241926 T C 0.117505 -2.8432e-05
1:234248164 T G 0.113974 -2.1137e-05
1:234255370 C T 0.157390 2.3091e-05
1:234258035 G T 0.549229 -2.8856e-05
1:234273516 G A 1.401583 -3.7281e-05
1:234277445 C T 0.290320 2.3051e-05
1:234277494 G C 0.055228 -1.9244e-06
1:234283057 A C 0.190926 3.1614e-05
1:234286286 T C 0.048282 2.2801e-05
1:234294903 T C 0.055952 1.6398e-05
1:234302615 C G 0.049200 -5.5494e-06
1:234321301 T C 0.056724 1.8651e-05
1:234338788 T C 0.195246 5.2047e-05
1:234343415 G T 1.098066 -6.7824e-07
1:234349191 C T 0.052378 2.2771e-05
1:234352413 T C 0.414554 -4.7938e-06
1:234354170 A G 0.180218 -1.5665e-05
1:234354220 G A 0.090821 -1.6132e-05
1:234356784 A G 0.048444 3.3559e-05
1:234362972 G A 0.253385 -4.8273e-05
1:234364335 A G 0.285230 9.6255e-06
1:234370653 A G 0.792449 6.3231e-06
1:234379854 A G 0.285801 -2.4062e-05
1:234381719 A G 0.071934 5.8369e-06
1:234382412 T A 0.154219 -2.9591e-06
1:234389425 A G 1.455886 -7.1824e-06
1:234389970 G A 0.053050 -1.8679e-05
1:234390247 A G 0.071087 1.4968e-05
1:234393176 T G 0.188057 -4.8504e-06
1:234396529 A G 0.277505 -2.1610e-05
1:234398880 T C 0.670688 1.6543e-05
1:234401314 T G 0.063790 -5.7467e-05
1:234404572 T G 0.071749 8.4261e-07
1:234404775 C T 0.051534 -1.5930e-05
1:234406128 C A 1.023967 2.9497e-05
1:234406641 T C 0.146695 5.4027e-05
1:234407996 G A 1.286967 1.0790e-05
1:234413080 T C 0.379969 -3.7159e-05
1:234417417 A G 0.105025 -5.0631e-05
1:234417662 A G 0.037960 -6.5345e-05
1:234422265 G A 1.399467 -1.8358e-06
1:234424289 C T 0.298700 -5.2305e-06
1:234424751 C T 0.979840 -3.6193e-05
1:234426240 G A 1.504015 -1.0579e-05
1:234426478 A G 0.449427 -7.5613e-06
1:234429319 T C 0.578159 -3.0322e-06
1:234430020 A G 0.041673 -8.4901e-06
1:234431016 G A 0.034643 -1.7614e-05
1:234431320 C T 0.797938 -2.3796e-05
1:234432465 T C 1.566591 -2.4252e-05
1:234433747 G A 0.049025 -2.2719e-05
1:234434020 A G 0.585281 -1.6977e-05
1:234438235 A G 1.371975 -1.7245e-05
1:234438327 G A 1.188310 -6.1410e-06
1:234451011 C A 0.042741 -2.0561e-05
1:234451146 G A 0.632689 2.3847e-05
1:234454405 C A 1.958483 -5.1525e-06
1:234456331 G A 0.133326 1.0205e-05
1:234458114 G A 0.174918 2.4547e-06
1:234458668 A G 0.611381 3.2952e-05
1:234460481 T C 0.193253 -1.4520e-05
1:234464854 C A 0.092487 3.7479e-05
1:234468879 A G 0.382988 4.5163e-05
1:234469031 G A 0.158750 4.8140e-05
1:234471296 G T 1.066523 -3.8282e-05
1:234471384 A G 0.831717 -7.1255e-05
1:234473082 G A 0.048963 -2.9964e-05
1:234481678 G A 1.341097 2.5028e-06
1:234481824 C A 0.089822 -3.0616e-05
1:234483334 C T 0.117009 -4.9958e-06
1:234483804 G A 0.956026 -6.4848e-05
1:234485529 C T 0.075988 1.5612e-05
1:234489415 A G 0.172240 -2.4678e-06
1:234491834 C T 0.056033 2.3575e-06
1:234493015 G A 0.473670 2.4336e-05
1:234493754 A G 0.080234 4.0799e-05
1:234493845 T C 0.167439 2.6459e-05
1:234494042 C A 0.610754 3.8200e-06
1:234496590 T C 0.051862 -2.2423e-05
1:234496880 C T 0.135364 -3.3097e-05
1:234499941 G A 0.031261 -1.2927e-05
1:234500075 G A 0.075430 -4.4830e-05
1:234511503 G A 1.007160 6.1564e-05
1:234511849 T C 0.077562 -8.7692e-07
1:234512519 C T 0.916910 5.4185e-05
1:234512554 T C 0.052199 1.0100e-05
1:234529540 A G 0.152005 -2.0750e-05
1:234529879 C T 0.184253 1.2372e-05
1:234529884 T G 0.025253 -3.2017e-07
1:234530325 G A 0.870384 3.4516e-05
1:234541801 G A 0.179968 -4.5693e-06
1:234542494 C T 0.041290 -7.0517e-06
1:234543878 C T 0.143663 4.5487e-06
1:234550863 A G 0.357463 6.1805e-05
1:234554599 G A 0.126152 -2.5096e-05
1:234555115 T C 0.116804 -6.7715e-06
1:234556098 T C 0.062407 2.2896e-05
1:234557360 T C 0.498585 -1.6601e-06
1:234561771 T C 0.184720 4.6327e-06
1:234566267 G A 0.078887 -2.7111e-05
1:234569013 T C 0.028057 3.7235e-06
1:234571486 A G 0.156497 -8.9186e-07
1:234571554 T C 0.181023 1.8317e-05
1:234574682 C T 0.033513 -7.6313e-07
1:234580978 C T 0.044062 1.0284e-05
1:234582720 T C 0.043673 9.2548e-06
1:234583618 T C 0.538492 1.9384e-06
1:234587606 T C 0.245248 6.8528e-06
1:234587980 C T 0.083976 -8.7532e-06
1:234588171 T C 0.370641 6.0123e-06
1:234591091 C T 0.618982 -1.2298e-05
1:234601869 A G 0.059188 -4.2406e-06
1:234603205 T C 0.071259 -9.3405e-06
1:234606799 T C 0.174986 7.7653e-06
1:234607419 C T 0.101357 1.6349e-05
1:234607584 T C 0.634793 1.1361e-05
1:234608326 A C 1.058376 2.4329e-05
1:234609264 A C 1.247799 -8.2880e-06
1:234613050 C T 1.080016 5.5379e-06
1:234613331 C A 0.053839 2.4000e-05
1:234616204 C T 0.174573 -4.7146e-07
1:234620980 G A 0.192598 3.2583e-05
1:234625298 C G 0.091536 -1.6495e-05
1:234626903 A C 0.136941 1.2282e-05
1:234627055 G A 1.085985 1.1851e-05
1:234627959 T C 0.995868 1.4000e-05
1:234628809 A G 0.209544 1.5076e-05
1:234630109 C T 0.333294 -4.1932e-06
1:234631444 G T 0.196249 -7.0587e-06
1:234632506 T C 0.049291 -2.7240e-05
1:234633480 T C 0.613851 1.9394e-05
1:234633623 T C 0.245079 -5.6687e-06
1:234634952 G A 0.980986 3.1893e-06
1:234635710 A G 0.089666 -2.6695e-05
1:234637998 T C 1.704331 3.0755e-05
1:234638534 A G 1.592331 3.4715e-05
1:234644617 T C 0.029154 -7.0713e-08
1:234645815 C A 0.206480 -2.1113e-05
1:234650973 A G 0.126698 8.0519e-05
1:234653098 G C 0.021341 2.9549e-06
1:234653348 A G 0.113140 -1.1744e-05
1:234653587 T C 1.434515 2.6589e-05
1:234655511 G A 0.129495 1.8081e-06
1:234656596 C T 0.869031 -1.7165e-04
1:234656703 A G 0.063001 3.1271e-05
1:234657217 C T 0.034234 -4.7008e-06
1:234658886 T C 0.783617 -4.9845e-05
1:234661209 C T 0.032533 2.2835e-05
1:234662890 A G 0.755654 -1.9487e-05
1:234664161 A G 0.105071 1.4494e-05
1:234666650 T G 0.032685 1.2980e-05
1:234671267 C T 0.774487 -2.6303e-05
1:234679850 G A 0.744700 -2.5248e-05
1:234689753 A G 0.440374 -1.7840e-05
1:234690145 T C 0.072051 3.3781e-05
1:234691034 T C 0.044250 1.7997e-05
1:234696752 C T 1.045377 8.7899e-06
1:234699285 T C 1.912064 2.6813e-05
1:234700868 C T 0.089653 4.0327e-06
1:234702601 A G 0.477312 2.0731e-05
1:234704089 A G 0.123825 2.1418e-05
1:234709094 T G 0.039891 -1.7424e-05
1:234717434 C G 0.728876 -2.6827e-06
1:234724526 T A 0.152992 2.0265e-05
1:234726012 C A 0.662723 6.5022e-06
1:234728276 T C 0.119437 -1.8427e-05
1:234731989 A G 0.446233 -1.4193e-05
1:234732072 T C 0.384958 7.4927e-05
1:234744250 A G 0.470239 3.4814e-05
1:234750424 G C 0.031877 2.8691e-05
1:234753294 T C 0.071817 -3.0977e-06
1:234753849 C T 0.106009 5.9117e-06
1:234757757 C T 1.407257 6.6608e-06
1:234761446 G A 1.165625 1.9544e-05
1:234761573 A C 0.681503 8.5165e-06
1:234766473 C T 0.101997 9.0286e-06
1:234775227 G T 0.118924 -2.0094e-06
1:234779066 A G 0.033883 -5.2055e-05
1:234779547 A G 0.336021 2.0189e-05
1:234782449 G A 0.830003 1.8455e-05
1:234790766 A G 0.029303 -1.7697e-05
1:234790823 C T 0.415086 -2.2143e-05
1:234792226 G A 0.126957 -9.1807e-06
1:234793778 T C 0.102218 -2.8461e-05
1:234793959 C T 0.279952 1.2903e-05
1:234796332 C T 0.048051 2.7159e-05
1:234798432 C A 0.081733 4.4332e-05
1:234798672 T C 0.112650 1.1112e-05
1:234805957 C T 0.513373 6.3916e-06
1:234807458 C A 1.193354 -3.6989e-06
1:234816554 C G 1.220177 4.7248e-06
1:234817617 C T 0.137737 -2.1178e-06
1:234818422 A T 1.188657 -4.3673e-08
1:234822913 A C 1.054325 -2.1406e-05
1:234831203 G T 0.224257 2.2838e-05
1:234833751 A G 0.028482 9.8562e-06
1:234837683 T C 0.100582 2.6198e-05
1:234839705 C T 0.718593 -3.9155e-05
1:234840680 C T 0.133352 -2.7442e-05
1:234840747 G A 0.066468 1.1508e-05
1:234852204 A G 1.035328 1.3740e-05
1:234858597 T A 1.036197 1.6200e-05
1:234862187 A G 0.022075 -1.8763e-05
1:234863292 A C 0.741502 5.1401e-05
1:234865288 A G 0.225841 -1.1826e-05
1:234867232 A G 0.040177 -4.1280e-06
1:234867730 A G 0.042072 1.4913e-05
1:234874340 A G 0.068974 4.5121e-05
1:234875603 G A 1.886610 -2.8360e-05
1:234878441 T C 1.198021 -3.8750e-06
1:234878715 T C 1.026788 4.8558e-06
1:234879303 T C 0.047094 4.8744e-05
1:234879669 A G 0.054825 -2.8089e-05
1:234880098 G T 0.067361 -1.7865e-05
1:234881495 G A 0.076666 -1.7950e-05
1:234882225 C T 0.177332 -2.2975e-05
1:234883182 C T 0.938888 -1.4764e-05
1:234886224 T C 0.543965 4.7923e-06
1:234886952 T C 0.177920 -2.5680e-05
1:234891490 G C 0.319224 3.7528e-05
1:234892143 G A 1.276846 1.4193e-06
1:234893420 A G 1.414813 2.7139e-05
1:234893452 A G 1.763133 -2.9358e-05
1:234894243 G A 0.105162 -2.8860e-06
1:234894513 C T 1.425937 1.6907e-05
1:234895130 C T 0.153203 -3.9636e-05
1:234896409 A G 0.326640 -1.7060e-05
1:234896945 G T 0.063621 -2.9561e-05
1:234899169 A C 0.059477 1.7248e-05
1:234899258 A G 0.116447 -8.2779e-06
1:234899488 A G 0.560814 1.3842e-05
1:234900093 T C 0.299376 9.8386e-06
1:234901746 G A 0.538025 -1.4819e-05
1:234904921 T C 0.185626 -5.6431e-05
1:234907019 G A 0.970466 -2.7859e-05
1:234908170 T C 0.820951 -2.1408e-05
1:234935697 T C 0.887964 1.5527e-05
1:234956177 C T 1.508770 -4.8054e-05
1:234957192 C T 0.324496 -9.6245e-07
1:234959434 A G 0.022779 -2.0257e-05
1:234963968 C T 1.833703 -4.7018e-05
1:234969751 A G 0.040664 1.5431e-05
1:234971038 A G 0.804858 1.3230e-05
1:234972591 T C 0.055530 1.9282e-05
1:234973128 C T 0.058415 1.0654e-05
1:234977094 A G 0.072197 1.2619e-06
1:234984169 T C 0.041501 -5.1497e-05
1:234984922 T C 0.094869 -6.1181e-06
1:234984988 A G 1.732547 -2.1291e-05
1:234988222 G C 0.214027 1.3717e-05
1:234993406 G A 0.073911 2.3250e-05
1:234997868 C T 0.034312 1.4136e-05
1:234998104 A G 0.044536 5.1852e-05
1:234998556 G A 0.085089 -2.0289e-05
1:235005291 G A 0.377688 4.5906e-05
1:235007555 G A 0.130372 1.0316e-05
1:235008030 A G 0.189323 2.3529e-05
1:235014035 G A 1.212339 1.8054e-06
1:235015126 C A 1.432480 9.0727e-07
1:235017637 A G 0.703218 3.3899e-05
1:235019266 T C 0.091695 -2.0481e-05
1:235021555 T C 0.048564 2.0093e-05
1:235023061 A G 0.232463 1.1360e-06
1:235023589 T G 0.301459 -1.6770e-06
1:235023889 C T 0.155313 6.5518e-04
1:235024608 G A 0.052446 1.7114e-05
1:235030542 T C 1.632602 -6.8232e-05
1:235034228 A C 0.277070 8.4530e-05
1:235043057 T C 0.092379 -1.0732e-05
1:235043611 C T 0.066523 8.7673e-06
1:235047359 A G 0.290479 8.3292e-06
1:235050025 C T 0.809149 1.3888e-06
1:235053709 C T 0.358813 1.0391e-05
1:235054018 A G 0.117083 -9.3828e-06
1:235056669 G A 0.664606 -1.0640e-05
1:235059784 T C 0.575764 -9.6099e-05
1:235063289 A G 0.056750 1.5214e-05
1:235063570 A C 0.316734 -4.8470e-06
1:235066134 T C 0.407851 2.9614e-05
1:235075696 A G 1.702023 -9.8490e-06
1:235076889 C T 0.374231 -6.7270e-06
1:235078721 T G 0.902904 -4.3557e-05
1:235079526 A G 0.062047 -2.3322e-05
1:235085010 A G 0.324732 4.6278e-06
1:235086656 G T 0.787171 9.0524e-06
1:235092943 C T 0.443604 1.2473e-05
1:235093563 A G 0.038044 3.1881e-05
1:235093845 C A 0.170630 -1.1572e-04
1:235093988 G A 1.814930 -2.2710e-05
1:235094540 C A 0.036425 -2.6176e-07
1:235095444 G A 0.653394 -2.5036e-05
1:235095772 T C 0.727247 2.5256e-05
1:235097045 A C 0.342337 -4.8161e-06
1:235100980 C T 0.258439 -3.5324e-05
1:235102220 A G 0.057487 -8.8447e-07
1:235110784 G A 0.425959 -1.4430e-05
1:235112417 G A 0.095086 9.2807e-06
1:235113008 A G 0.081973 7.2751e-06
1:235115883 C A 0.057140 -4.1080e-06
1:235117291 A G 1.058866 -3.9096e-05
1:235117579 T C 0.201225 -6.8678e-05
1:235123296 A G 0.112676 4.3412e-05
1:235124951 T C 0.124656 -3.4733e-06
1:235125167 C T 0.078968 4.5502e-05
1:235128771 C T 0.813488 -1.9472e-05
1:235128837 C T 0.028271 -7.2363e-06
1:235130526 T C 0.954685 -6.3412e-06
1:235133582 G A 0.057065 -2.5797e-05
1:235135640 C G 1.815637 -1.9094e-05
1:235139227 A G 0.049028 2.5967e-05
1:235142021 A G 0.064189 -3.5785e-05
1:235142752 C T 1.645251 -3.8588e-05
1:235150199 T G 0.079068 -2.7122e-05
1:235154351 C T 1.636886 -2.0208e-05
1:235155929 G A 0.239769 -2.6764e-05
1:235160872 T C 0.604681 -3.0082e-05
1:235162217 T C 0.660035 -4.7166e-05
1:235163296 C T 0.126808 2.5854e-05
1:235165036 A G 0.276298 -2.0872e-06
1:235166820 A G 0.331694 9.9336e-06
1:235167415 T G 0.027025 6.6172e-06
1:235170979 C A 0.977636 -8.6903e-06
1:235175137 T C 0.492577 5.3904e-05
1:235175200 G A 0.329682 -4.1986e-05
1:235178586 A G 1.096498 -1.5326e-05
1:235181233 A G 0.031601 1.2534e-05
1:235188342 A G 0.039271 -9.3550e-06
1:235190683 G A 0.641005 -4.2420e-05
1:235191818 C T 0.191780 -2.0563e-06
1:235243264 G A 0.345979 7.5900e-06
1:235246348 T G 0.123121 2.6240e-05
1:235249203 G A 0.034828 1.4169e-05
1:235250083 G A 1.234332 -1.7688e-05
1:235251384 G A 0.214160 2.2998e-06
1:235253627 C T 0.582658 1.0554e-05
1:235254260 A G 0.322879 3.5520e-06
1:235256621 G A 0.378291 1.0020e-06
1:235258048 C G 0.571905 -2.3740e-06
1:235268034 A G 1.357460 -2.4667e-06
1:235270774 T C 1.522487 7.8342e-06
1:235272186 T C 0.335992 -2.1480e-05
1:235272357 T C 0.321002 1.0686e-05
1:235276289 T C 0.622050 1.0296e-05
1:235281652 C T 0.332093 -1.4889e-05
1:235291652 C T 0.626276 1.6545e-05
1:235293114 T C 0.259231 -1.2442e-05
1:235299492 T C 0.101601 1.5718e-05
1:235299787 A G 0.094742 1.5798e-05
1:235313921 A G 0.323745 7.1895e-06
1:235324298 C T 0.262948 -8.1822e-06
1:235333564 A G 0.036155 1.7813e-05
1:235360291 G A 0.023961 -1.2133e-05
1:235368724 G T 0.089504 8.6201e-06
1:235384838 A G 0.290940 -1.7029e-05
1:235395983 A T 0.061307 1.8357e-05
1:235397022 G A 0.244751 -8.9435e-06
1:235401172 A T 0.023561 -1.1361e-05
1:235418217 C T 0.247650 -1.0063e-05
1:235460820 T C 0.043354 2.2391e-05
1:235466121 C G 0.068269 4.4759e-07
1:235468334 C A 0.021828 -2.1399e-05
1:235477806 C G 0.709314 1.2044e-05
1:235485768 T C 0.953581 1.9720e-06
1:235485853 C T 0.450066 -1.7845e-06
1:235488879 T C 0.033721 -4.3780e-06
1:235515534 T C 0.964195 6.3120e-06
1:235517040 T C 0.064787 -1.7709e-05
1:235523067 A C 0.331824 -1.0380e-05
1:235524610 A C 0.028106 -1.5478e-05
1:235532266 T C 1.292085 3.4231e-06
1:235551922 A G 0.240311 1.4990e-05
1:235565205 T C 0.089069 -9.1167e-06
1:235571428 A G 1.286233 1.1888e-05
1:235572037 T C 0.095061 -1.9087e-05
1:235572669 C T 0.967779 9.0806e-07
1:235590559 A G 0.217970 1.2869e-05
1:235597252 G T 0.999150 1.8345e-06
1:235598973 T C 1.003963 -4.6864e-06
1:235600590 A G 0.033094 1.6687e-08
1:235600605 T C 0.057065 -2.2485e-06
1:235653535 T C 0.984985 -8.9182e-06
1:235664406 G C 0.020507 2.5133e-05
1:235666462 G A 0.085528 -5.8626e-06
1:235667217 G C 0.977643 -1.3159e-05
1:235669485 T C 0.228857 -8.4757e-06
1:235680372 G T 1.000782 -7.5707e-06
1:235687668 C T 0.087514 -2.0652e-05
1:235688043 G A 0.749046 -2.2128e-06
1:235690496 A G 0.054270 -5.6828e-06
1:235695756 C T 1.320133 -7.7763e-06
1:235700231 C T 0.075602 -4.5742e-06
1:235702712 T C 0.325280 -1.3989e-05
1:235705001 T G 1.268332 1.8678e-06
1:235705423 C T 0.069594 -1.0080e-05
1:235708639 G A 0.145835 1.7189e-05
1:235709449 T C 0.035211 -1.8097e-07
1:235710572 A G 1.138947 -8.1236e-06
1:235714440 G A 0.075446 -5.9384e-06
1:235715532 A G 0.034591 -4.7809e-05
1:235720898 T C 1.153106 9.8796e-07
1:235722251 T C 0.337913 6.5765e-05
1:235732496 T C 1.243155 2.5748e-05
1:235734722 A G 0.094492 1.9204e-05
1:235738814 C T 1.250802 3.8050e-05
1:235740260 T C 0.119680 2.1872e-05
1:235746578 A G 0.021702 -3.7707e-06
1:235751104 A G 0.746287 1.1441e-05
1:235753281 T C 0.090864 -1.3278e-05
1:235756761 T C 0.694889 1.6550e-05
1:235760817 T C 0.625613 1.3314e-05
1:235765077 C T 0.437203 1.2851e-05
1:235765654 C T 0.081308 3.1336e-05
1:235766162 T C 0.678436 -1.3062e-05
1:235766670 A G 0.083505 -6.8785e-06
1:235773790 C T 0.102610 2.3202e-05
1:235774911 A G 0.454695 5.1904e-05
1:235776118 T C 0.272594 8.3603e-06
1:235781466 T G 0.110391 2.7446e-07
1:235787953 A G 0.022844 2.8453e-05
1:235789052 T C 0.024895 5.3622e-05
1:235797522 T C 0.099932 -8.8167e-06
1:235799305 G T 0.063479 -1.1054e-05
1:235802387 T G 1.250458 6.0535e-05
1:235810336 G A 0.441520 2.3723e-05
1:235810413 C T 1.360916 9.5714e-05
1:235815519 T C 0.049314 -2.6890e-05
1:235817183 C T 0.148613 -3.8658e-05
1:235820459 C A 0.054062 -6.0038e-05
1:235827443 C T 1.036873 -2.2083e-05
1:235836962 T C 0.265022 4.0360e-05
1:235841281 C A 0.047360 6.0473e-06
1:235859714 T G 0.189738 7.9292e-07
1:235866014 C T 0.071389 -1.2016e-05
1:235899237 G A 0.028375 1.0110e-05
1:235912085 A G 0.065696 1.1530e-05
1:235927137 A G 1.489659 -5.0109e-05
1:235929555 A G 0.026330 -1.9375e-06
1:235933904 T C 0.813076 -2.5272e-05
1:235946979 A G 0.027450 8.7800e-06
1:235971763 G A 0.284938 -1.2948e-05
1:235984416 C T 0.051923 3.1825e-05
1:235987737 G A 0.447226 -9.0165e-06
1:235993709 A G 0.038476 -3.6561e-06
1:235999621 C A 0.821463 -1.4603e-05
1:236000022 T C 0.023211 -5.0312e-07
1:236016475 C A 0.039771 1.8828e-05
1:236017001 A G 0.028417 -5.8784e-05
1:236017768 C A 0.065712 -2.8423e-05
1:236031904 C G 0.126019 -1.2059e-06
1:236033905 C T 0.665524 -2.5458e-05
1:236039174 A G 0.186177 -3.1001e-05
1:236040141 C A 0.023961 3.6029e-05
1:236044130 T G 0.061223 -2.8565e-05
1:236055033 C A 1.069639 1.1466e-05
1:236056548 G A 0.322862 1.1605e-04
1:236064032 C T 0.635328 -4.0772e-05
1:236066991 G A 0.577173 -1.9179e-06
1:236070380 T C 0.085813 1.8298e-05
1:236075143 G A 0.481142 4.0452e-05
1:236080865 A G 0.054627 -9.5062e-06
1:236083295 C T 0.140651 2.2490e-05
1:236083606 C T 0.117142 8.2811e-06
1:236084124 A G 1.690384 -1.1386e-05
1:236086969 T C 0.041900 -1.3943e-05
1:236090490 A G 0.368486 3.2485e-05
1:236091901 T C 0.021523 1.8658e-05
1:236092453 T C 1.520153 5.1680e-06
1:236098940 C T 0.348540 -3.2106e-05
1:236100559 A G 0.051599 4.0764e-07
1:236108170 T C 1.415664 3.9467e-05
1:236108446 T C 1.804280 -1.2841e-07
1:236109928 T C 0.355061 -5.6091e-05
1:236113124 T C 0.024597 -1.5012e-06
1:236116533 G T 0.045065 3.1380e-05
1:236116561 C T 0.128051 -1.5780e-05
1:236118351 G A 0.374004 4.7910e-05
1:236120736 G A 0.343016 -5.6138e-05
1:236132627 C A 0.460164 -6.6836e-05
1:236135743 C G 0.034698 7.9207e-06
1:236141174 C T 0.366343 -6.4114e-05
1:236142411 T C 0.026765 1.5019e-06
1:236145289 G A 0.369709 -5.3897e-05
1:236147660 T C 0.071304 -3.4348e-05
1:236154012 T C 1.195980 3.2828e-05
1:236155440 T C 0.023247 1.3521e-05
1:236155470 G A 0.358654 -7.1148e-05
1:236157123 C T 0.024029 1.6029e-06
1:236160838 C T 0.050122 2.8582e-05
1:236162449 T C 0.378554 -4.5963e-06
1:236164740 T C 0.080957 -1.5724e-05
1:236166093 C A 0.037616 1.5750e-05
1:236170665 C A 0.717516 1.7597e-05
1:236170972 T C 0.065001 7.8211e-06
1:236177874 T C 0.026389 -2.1144e-05
1:236179042 T G 0.182143 -7.3018e-07
1:236179869 G A 0.970638 1.7797e-05
1:236181854 C T 0.113162 1.3588e-05
1:236182784 A G 0.058217 -2.5761e-05
1:236187365 C T 0.222401 8.7604e-06
1:236187618 T C 0.027661 1.8824e-05
1:236190333 G T 0.718801 5.4768e-06
1:236192198 T C 0.617132 7.9114e-06
1:236194132 G T 0.087238 9.7733e-06
1:236200531 T C 1.758803 -7.8936e-06
1:236208773 T C 0.853789 -1.6932e-06
1:236210214 G A 0.041641 -1.0649e-05
1:236212038 A G 0.189404 -1.8066e-05
1:236214936 A G 0.034023 1.5156e-06
1:236220574 C T 0.493973 1.9916e-05
1:236224692 G C 0.260932 -2.7006e-06
1:236225017 T C 0.375169 -1.9001e-05
1:236245821 A G 0.041018 1.2942e-06
1:236246896 G C 0.120910 2.2887e-05
1:236251850 A G 0.875302 -1.4557e-05
1:236255442 C T 0.121108 -1.2365e-04
1:236262373 A G 0.332856 2.9014e-06
1:236265931 A G 0.452754 1.1207e-05
1:236275077 T C 0.780160 2.6339e-06
1:236275465 G A 0.340916 -3.9724e-07
1:236276804 T C 0.022925 -2.9855e-05
1:236280091 T G 0.432987 2.8430e-05
1:236281310 C T 0.708528 3.4038e-05
1:236281769 A G 1.203082 -1.7258e-05
1:236282044 C T 0.132381 -4.9577e-05
1:236283532 T G 0.048090 2.8083e-05
1:236284300 T G 0.473355 -1.5688e-05
1:236289189 T C 0.084242 3.7261e-06
1:236291032 A G 1.356249 -8.1070e-06
1:236293651 C T 0.081876 2.5101e-05
1:236294825 A C 1.006102 -1.7171e-04
1:236296206 T C 0.677767 -2.7899e-05
1:236296950 C T 0.520429 -2.2148e-05
1:236296987 G A 0.028641 2.6957e-05
1:236297002 C A 1.207399 -2.3846e-06
1:236300472 T C 0.913736 1.4246e-06
1:236300768 T G 0.243593 1.4005e-05
1:236304686 T C 0.022571 -9.7389e-06
1:236306825 G A 1.242255 1.2146e-05
1:236307294 A G 0.126633 -1.4592e-04
1:236309634 A G 0.253454 1.5780e-05
1:236310024 C A 0.993541 4.0820e-06
1:236311886 C T 1.387136 4.7474e-06
1:236317735 T C 0.308071 -8.1995e-06
1:236328963 T C 0.062099 3.0060e-05
1:236329910 C A 0.307383 -3.2600e-06
1:236332863 G A 0.360046 -7.8231e-06
1:236336829 C T 0.133588 -8.1301e-07
1:236339496 A G 0.039963 -1.6018e-05
1:236339571 C A 0.066815 -1.0626e-06
1:236339738 T C 0.062063 1.9453e-05
1:236340078 A G 0.752133 -1.2065e-05
1:236340179 G T 0.032621 4.1550e-05
1:236346602 G A 0.021562 -2.3381e-06
1:236359805 G T 0.102016 6.1936e-05
1:236368227 T C 0.752918 2.7141e-05
1:236374347 A G 0.271903 -4.7094e-06
1:236380077 A G 0.932646 3.3922e-05
1:236387072 C T 0.804183 5.6053e-05
1:236388346 A G 0.249555 -1.5223e-05
1:236393257 A G 0.061093 3.1832e-06
1:236407465 G T 0.549934 7.6954e-05
1:236407883 C T 0.051080 2.4227e-05
1:236411135 G A 0.191504 2.2221e-05
1:236411763 A G 0.499468 5.8139e-05
1:236413230 A T 1.197366 -6.5383e-05
1:236415799 G A 0.048791 1.1640e-05
1:236418610 T C 0.083664 5.0151e-05
1:236436302 T C 0.743797 -1.9380e-05
1:236440787 G A 0.050697 1.9304e-05
1:236444034 C G 0.260007 1.5029e-06
1:236444658 C T 0.103003 1.7601e-05
1:236450942 C G 0.093207 4.4495e-05
1:236457293 C T 0.082392 4.1483e-05
1:236458043 T C 0.246404 -2.3553e-05
1:236463693 C T 0.106599 6.2866e-05
1:236474815 A C 0.978431 -5.2316e-05
1:236476681 T C 0.227691 -4.9191e-05
1:236483712 T C 0.150879 1.2018e-05
1:236485081 C A 0.262996 1.2611e-05
1:236489216 T A 0.066922 -5.7734e-05
1:236489984 T C 1.354214 -7.4722e-06
1:236495007 A G 0.026580 5.6734e-06
1:236506409 A C 0.127382 5.3090e-06
1:236511575 A C 0.025246 2.5521e-05
1:236520733 A G 0.586719 6.0911e-06
1:236526726 A C 0.920110 7.2159e-06
1:236530519 G T 0.592240 -2.4840e-05
1:236532041 C T 1.770023 2.4529e-05
1:236532859 T C 0.103870 1.4782e-05
1:236534821 A C 0.488857 -3.3935e-05
1:236540091 G T 0.101951 -7.0465e-06
1:236541624 A G 1.501110 -2.3752e-05
1:236542765 T C 0.064858 2.0932e-05
1:236546386 A G 1.331986 1.5869e-05
1:236555515 T C 0.029725 3.4121e-05
1:236557771 A G 1.696074 2.9891e-05
1:236560291 G C 0.107518 -8.6945e-06
1:236560297 A G 0.056042 6.3199e-06
1:236563287 T C 1.341753 -1.4854e-05
1:236565252 A G 0.081613 2.3057e-05
1:236576136 C T 0.032565 2.0670e-05
1:236576483 C T 0.041018 1.6422e-05
1:236576569 G A 0.048885 -1.2132e-05
1:236582279 T C 0.059243 -5.8537e-06
1:236585830 C T 1.398889 1.2463e-05
1:236593334 T C 1.194405 -6.3874e-06
1:236598027 C A 0.074891 -1.1861e-06
1:236600920 A G 1.776389 -5.3356e-06
1:236609529 A G 1.299801 7.4737e-06
1:236614176 C T 0.064498 -1.4246e-05
1:236616134 A G 0.321116 5.3939e-06
1:236617216 A G 1.904930 -6.6661e-06
1:236617857 A G 0.749033 -1.5840e-06
1:236619529 A G 0.837163 1.5437e-07
1:236619656 A G 0.554338 -2.0726e-06
1:236619872 G A 0.191264 -1.1693e-05
1:236619910 G C 0.438618 2.3825e-05
1:236620230 T G 1.026862 1.6178e-05
1:236621524 T C 0.802673 -8.5392e-06
1:236621567 A G 0.090370 2.3225e-05
1:236621790 C A 0.305698 -1.6373e-05
1:236622590 C T 0.573102 1.0470e-05
1:236625200 G T 1.493330 -2.0991e-05
1:236626238 G A 0.037145 1.0034e-05
1:236626528 T C 0.096823 1.5963e-05
1:236627113 A C 0.137126 5.4412e-05
1:236627456 T C 0.127217 -1.4110e-05
1:236629177 G A 0.805335 7.0405e-06
1:236632983 G A 0.143900 -1.8269e-05
1:236634875 A C 0.431984 4.7128e-05
1:236636159 C T 0.863448 -9.1219e-06
1:236641540 C G 0.456214 1.4836e-05
1:236643022 A C 0.495271 4.6642e-05
1:236645609 T C 0.062372 -1.4570e-05
1:236647511 C T 0.746118 2.5009e-05
1:236647562 C T 0.069772 -3.5312e-06
1:236649846 C T 0.047486 2.3141e-06
1:236652382 T C 0.180435 -3.2948e-05
1:236653341 A G 0.667894 2.5273e-05
1:236655105 A C 0.154086 -1.6018e-06
1:236656457 C T 0.784390 1.9358e-05
1:236659133 T G 1.168449 3.5453e-05
1:236659206 C A 0.568149 4.2676e-05
1:236659535 T C 0.030128 1.1635e-05
1:236661543 T G 0.190283 6.5717e-06
1:236662139 T A 0.054861 -1.5344e-05
1:236662659 A G 1.401970 2.3898e-05
1:236665213 C T 0.039852 -1.5718e-05
1:236667786 C G 0.569457 -2.0443e-05
1:236671737 G A 0.328036 3.9559e-06
1:236671865 G A 0.034682 1.7372e-05
1:236672910 C T 0.539521 6.1063e-05
1:236676203 C T 0.034221 -1.7758e-05
1:236677811 C T 0.803543 3.6763e-05
1:236677897 T C 0.192052 -2.0127e-05
1:236680253 G A 0.233570 -1.6643e-05
1:236681306 C T 0.533163 4.6589e-05
1:236681750 A G 1.012594 1.3950e-05
1:236681990 G A 0.460469 -3.2231e-05
1:236682164 T C 0.543741 -8.1687e-06
1:236682248 G A 1.329442 5.9743e-05
1:236682308 C T 0.368612 3.2117e-05
1:236684117 T G 0.077679 -2.7848e-05
1:236686053 A G 0.208668 -2.8621e-05
1:236686343 C G 1.667154 2.1113e-05
1:236687782 G A 0.085813 9.7260e-06
1:236689568 G A 1.335716 -1.0027e-06
1:236694490 T C 0.470719 -8.3943e-06
1:236695512 T C 1.914086 -6.1208e-06
1:236695553 A G 0.032835 -1.8526e-05
1:236700302 T G 0.044740 2.7521e-07
1:236702210 G A 1.468898 1.2392e-06
1:236703011 T C 0.079922 -6.7842e-05
1:236711618 C A 0.062839 -1.8715e-06
1:236712293 C A 0.075076 -2.6962e-05
1:236719193 G A 1.406816 1.4920e-06
1:236721660 C T 1.523766 3.8320e-06
1:236722318 C T 0.021000 9.1891e-06
1:236723108 T C 0.063751 9.0649e-07
1:236723177 A G 1.334648 8.1585e-06
1:236728588 G A 0.051891 -1.3081e-05
1:236729956 C T 0.330276 2.5824e-05
1:236729965 A G 0.047451 -1.8964e-06
1:236734071 G A 0.099932 -3.6943e-05
1:236735438 T C 0.029371 -4.5221e-05
1:236739416 T C 1.458389 2.3731e-06
1:236740135 C T 0.055679 2.4999e-06
1:236744626 T C 0.033698 -4.3186e-05
1:236748505 C T 1.410405 1.6630e-06
1:236749128 C A 0.035944 1.2988e-05
1:236750709 T C 0.048019 -3.9562e-06
1:236758887 C T 1.457353 -9.9372e-07
1:236759825 C T 1.769764 6.0840e-06
1:236767330 G A 1.441049 5.5449e-06
1:236771440 T C 0.114828 6.1527e-06
1:236771478 G T 0.028359 -3.2631e-06
1:236771661 A G 0.031647 -3.7517e-06
1:236779176 T C 0.128801 -1.8619e-06
1:236793006 A G 1.330279 5.9996e-06
1:236795398 A G 0.098527 6.8220e-06
1:236797854 G A 1.470567 4.7031e-06
1:236803753 A G 0.134199 -9.1457e-05
1:236805282 T C 0.096096 6.4509e-06
1:236809751 C T 0.051703 5.3049e-07
1:236810050 G A 0.145887 4.3134e-05
1:236813139 G T 1.296302 8.9662e-06
1:236815035 T C 0.041641 2.0176e-05
1:236820510 T C 0.056601 -1.3695e-05
1:236823395 G T 0.074602 1.3452e-06
1:236826563 C T 0.171509 -2.2785e-05
1:236827447 T C 0.068490 -1.2657e-06
1:236842428 G A 0.224907 1.1263e-06
1:236850992 A G 1.503976 2.2395e-05
1:236855188 T C 0.137915 1.6825e-06
1:236866836 T C 0.115857 2.4429e-05
1:236868178 C T 0.146030 -2.7602e-06
1:236870255 A G 1.441001 2.4559e-05
1:236870588 T C 0.119021 -1.5484e-05
1:236875771 T C 1.118158 2.8167e-05
1:236879326 G C 0.038973 -2.0920e-05
1:236881703 G T 1.773419 2.2912e-05
1:236882409 T C 0.139619 -7.5223e-06
1:236894647 A G 0.605918 -4.2016e-06
1:236896506 A G 0.032562 2.0146e-06
1:236899479 A G 0.051401 7.7764e-06
1:236900901 C T 1.236994 1.8550e-05
1:236900975 A G 0.135565 -1.8039e-05
1:236904935 T G 0.035574 -1.5486e-05
1:236905093 C T 1.061995 2.1954e-05
1:236905310 A G 0.301021 -1.5380e-05
1:236905514 C T 0.067896 -3.1369e-05
1:236906664 A G 0.178783 9.8412e-06
1:236912057 C T 0.178371 -8.5971e-06
1:236912723 A G 0.085443 2.9856e-05
1:236913213 C G 1.218464 5.6594e-06
1:236915207 A G 1.728467 1.7406e-05
1:236917868 A G 1.518939 -3.6491e-05
1:236922212 T C 0.130339 2.0371e-05
1:236924506 G A 1.793621 -1.7742e-05
1:236925844 A G 0.286967 3.6007e-05
1:236928589 T C 0.287311 3.8023e-05
1:236932396 G A 1.377240 -9.0255e-05
1:236936338 T C 0.075644 4.5400e-05
1:236938030 A G 0.385601 3.5872e-05
1:236942920 T G 1.888834 -3.9201e-06
1:236944429 T G 1.800184 -2.9072e-05
1:236953787 C T 0.038736 6.7586e-06
1:236956645 A G 0.026752 -1.8715e-05
1:236957766 C T 0.070220 -2.4690e-05
1:236959252 A G 1.254950 1.8501e-05
1:236960445 A G 0.120511 -5.8910e-06
1:236961355 T G 0.023837 7.7284e-06
1:236961563 C T 0.049697 1.7107e-05
1:236966019 G A 0.032523 -1.0987e-05
1:236967201 T G 0.027849 3.5566e-06
1:236990141 A G 0.042225 4.1799e-05
1:236992294 G A 0.058214 4.2703e-06
1:236996442 T C 0.035435 -1.2178e-05
1:237004696 C T 0.837650 4.9612e-05
1:237006002 T C 0.065971 -2.4617e-05
1:237011234 C T 0.047064 -1.7777e-06
1:237011315 T C 0.029654 -1.6862e-06
1:237014045 A C 0.138249 -1.0639e-05
1:237022156 T C 0.029719 2.1515e-05
1:237032992 G A 0.064397 -1.5999e-05
1:237048500 G A 0.392962 -2.7484e-05
1:237064118 T C 0.073275 5.3906e-05
1:237064408 G A 0.030228 -5.9587e-06
1:237065810 G T 0.046276 -4.4349e-06
1:237066114 G A 0.060746 -4.4407e-05
1:237074513 A G 0.030004 4.5024e-06
1:237081792 G A 0.085320 -1.5193e-05
1:237082021 C T 0.055887 1.0242e-05
1:237088006 C T 0.820522 3.9100e-05
1:237093130 T G 0.029751 -8.4438e-06
1:237093618 A G 1.249948 1.2765e-05
1:237102801 T C 0.094567 -2.6050e-05
1:237103115 G A 0.081863 -3.6599e-05
1:237104184 A G 0.116136 6.0851e-05
1:237105537 G T 0.080841 -1.6558e-05
1:237107541 A C 0.624169 -1.2180e-05
1:237107899 G A 0.061950 -3.4817e-06
1:237108848 A G 0.054163 3.5852e-05
1:237110442 C T 0.097320 6.3282e-07
1:237111155 A G 0.147756 4.9904e-06
1:237117969 A T 0.022594 9.7699e-06
1:237123747 A G 0.293757 3.2876e-06
1:237124717 G A 1.101088 -1.2316e-08
1:237127227 C T 0.073294 -2.4973e-05
1:237129217 C T 1.033458 -1.6237e-06
1:237130296 C T 0.717792 -2.0743e-05
1:237132197 G T 1.270497 -2.8253e-05
1:237132597 A G 0.139876 -4.1623e-05
1:237140296 A G 1.058019 -1.5660e-05
1:237141936 G A 0.396510 2.1083e-05
1:237148648 C T 0.031264 -2.3762e-05
1:237148652 G A 0.321609 2.4939e-06
1:237149989 T G 0.051953 -1.3659e-05
1:237150042 G A 0.032059 2.2727e-05
1:237153919 G A 1.704409 2.3540e-06
1:237154645 T C 0.064793 1.6588e-06
1:237157093 A C 0.061667 -7.9998e-06
1:237158169 A G 0.026690 6.8274e-06
1:237159174 C G 1.376055 -2.3616e-05
1:237163452 A G 0.030767 -2.7295e-05
1:237165142 G A 0.021101 -2.1541e-05
1:237165611 G C 1.727237 -3.5712e-05
1:237167218 G A 1.344269 -9.5741e-05
1:237170534 A G 0.029135 -1.4790e-05
1:237171386 G A 0.662450 -1.5344e-05
1:237171694 G A 0.086193 -1.7056e-05
1:237174408 G A 0.166673 1.5964e-06
1:237175199 T C 0.263762 -3.5568e-05
1:237177977 A G 0.346479 -2.7165e-05
1:237182317 G A 1.715539 -7.9973e-05
1:237189528 G A 0.257358 -3.5162e-05
1:237192869 G C 0.252103 1.4816e-05
1:237193336 G A 0.493729 -3.3077e-05
1:237194043 A G 0.889837 -1.5657e-05
1:237194563 A C 0.568678 1.9500e-06
1:237196106 T C 0.384290 -4.0423e-05
1:237196413 G A 0.752249 -2.5694e-05
1:237197508 A G 0.336946 2.0795e-05
1:237198530 A G 0.091341 2.8679e-06
1:237202166 A G 0.907354 8.3077e-06
1:237207542 G A 1.689173 -4.7568e-05
1:237211692 C G 0.025366 -1.9506e-05
1:237213176 T C 0.174009 -1.6122e-05
1:237215263 C T 0.772474 2.0031e-05
1:237217891 A G 0.722070 7.5310e-06
1:237218350 T C 0.575504 3.3490e-06
1:237220297 C T 0.632654 -3.1630e-06
1:237221419 C T 0.084096 -9.0347e-06
1:237222738 G T 0.404050 -2.5528e-05
1:237229866 T G 1.591759 2.7202e-05
1:237231411 T G 0.047847 6.1803e-07
1:237232244 C T 0.406468 2.1659e-05
1:237236462 A G 0.029290 1.3876e-05
1:237246262 T C 0.185528 1.5880e-05
1:237247266 G A 0.419471 -2.3003e-05
1:237248102 A C 1.831600 1.8152e-05
1:237248454 A G 1.403109 -1.8169e-05
1:237249358 C T 0.944139 1.0945e-05
1:237251221 G A 0.042319 1.0240e-05
1:237252438 T G 0.080318 1.8465e-05
1:237256397 A G 0.070951 -6.5975e-05
1:237257366 T C 0.992044 1.8043e-05
1:237258584 T A 0.897133 -1.1042e-05
1:237262184 A G 1.874630 -7.2197e-06
1:237266603 G A 0.872660 -1.3623e-06
1:237268325 T G 0.049541 -4.8396e-06
1:237268520 T C 0.074028 -8.1701e-06
1:237268725 G A 0.961229 1.8818e-05
1:237269823 A G 0.021591 -1.0385e-06
1:237270587 C T 1.963676 -6.7788e-05
1:237272025 C T 1.414012 -2.4589e-05
1:237272851 A G 0.027479 -5.4129e-05
1:237274019 T C 0.522688 7.0880e-06
1:237275394 A G 0.378119 -8.6411e-06
1:237277098 C A 0.102727 2.1211e-05
1:237277482 G A 0.984138 1.0061e-05
1:237280003 T G 0.023766 2.2078e-05
1:237280458 C T 0.239204 -9.8805e-06
1:237281849 T C 0.023253 -8.5166e-08
1:237283573 G A 0.020838 -1.2549e-05
1:237284393 G T 1.663856 -3.5646e-05
1:237284996 T C 0.021822 1.2364e-05
1:237285629 T G 0.258189 -1.3637e-05
1:237288825 G A 1.858881 -4.1584e-05
1:237296443 G A 0.268680 -5.4044e-06
1:237296800 A G 0.198232 7.7767e-06
1:237303426 A G 0.144647 -9.9228e-06
1:237314249 C T 0.064783 -2.7350e-05
1:237321969 A G 1.315241 9.8766e-06
1:237323484 A G 0.098021 3.2935e-05
1:237329992 T C 0.179436 -4.1552e-05
1:237339648 C T 0.079802 1.3196e-05
1:237346914 G A 0.069006 4.2654e-05
1:237348724 C T 0.079247 4.3816e-05
1:237349879 C A 0.738351 2.3044e-05
1:237365041 T C 0.038778 1.2867e-05
1:237365621 T C 0.020981 7.2550e-06
1:237366914 G A 0.600569 -7.9768e-06
1:237369357 G A 0.774594 -7.6510e-06
1:237372089 T C 0.915164 -2.8478e-05
1:237374012 T C 0.725877 -9.5972e-06
1:237376967 T C 0.075141 -1.9772e-05
1:237377137 G A 0.156228 -1.7207e-05
1:237378155 A G 0.531491 1.0490e-06
1:237383271 G A 0.448502 -3.8650e-06
1:237384002 A G 0.137584 1.4089e-05
1:237386752 T G 0.109573 -1.9324e-05
1:237391879 T C 0.663999 -2.5465e-05
1:237398209 C T 0.094583 3.4818e-06
1:237401055 T C 0.590351 -3.1125e-05
1:237403801 G T 0.702319 1.0667e-05
1:237404570 G A 0.566559 4.2770e-06
1:237405946 A G 0.138746 -1.2594e-05
1:237406647 C A 0.031790 -5.3868e-06
1:237410743 G A 0.789680 -8.9112e-06
1:237411254 A G 0.799002 -3.1937e-06
1:237412431 T C 0.867116 -1.7778e-05
1:237417792 T A 0.023454 -1.4271e-05
1:237417798 T C 0.313031 -2.0255e-06
1:237418604 G A 0.077423 -2.6737e-05
1:237418891 G C 1.083788 4.4170e-06
1:237419785 C T 0.603860 1.0904e-05
1:237422958 C T 0.023766 5.7486e-05
1:237422989 T C 1.771870 -5.4426e-05
1:237431505 G A 0.398987 1.0522e-05
1:237434910 C A 0.105243 -5.3073e-06
1:237438019 T C 0.108044 -3.9371e-06
1:237438916 G A 0.037723 -1.1083e-05
1:237444946 T C 0.053994 -1.9080e-06
1:237446113 G A 0.692542 -8.8758e-06
1:237451452 T C 1.774344 -4.0463e-05
1:237458209 G A 0.875695 -1.1121e-05
1:237458628 G A 0.089844 1.6380e-05
1:237462985 G T 0.654109 -1.9464e-05
1:237463127 A G 0.036934 -1.4513e-05
1:237467766 G T 0.079779 -5.5947e-06
1:237470226 T C 0.118372 2.7912e-05
1:237471383 T C 0.039089 3.8476e-05
1:237471945 C T 0.738331 -1.0368e-05
1:237475098 C T 0.238188 -2.0422e-05
1:237479388 G A 0.699534 -7.3581e-06
1:237482107 T C 0.201634 3.2525e-05
1:237482745 G A 0.028268 -3.5411e-05
1:237484016 T C 0.627649 -3.4847e-07
1:237484808 A G 0.054543 -3.8409e-06
1:237485479 C A 0.057656 -2.3803e-05
1:237486779 A C 0.784763 -1.4418e-05
1:237490741 C A 0.039417 1.5784e-05
1:237493009 T C 0.048957 -1.0695e-05
1:237493214 C T 0.053241 -1.0606e-05
1:237504759 C T 0.299018 3.5521e-07
1:237513521 G A 0.129531 4.2663e-06
1:237516302 A G 0.053994 -3.6580e-05
1:237519975 G A 0.417777 -9.5375e-06
1:237523573 G A 0.652891 1.2437e-05
1:237532763 G T 0.089072 4.1415e-05
1:237537100 G A 0.127704 1.3965e-04
1:237539344 G A 0.190647 2.3962e-05
1:237544812 T C 0.040777 -6.5534e-06
1:237545098 G A 0.295974 -2.3251e-05
1:237547223 G A 0.787148 1.9804e-05
1:237547600 G A 1.124055 -2.5789e-05
1:237553655 A G 0.051742 -1.7465e-05
1:237554753 C T 0.277093 2.9134e-06
1:237556289 G A 0.029677 -7.0248e-06
1:237556596 A C 0.056046 -1.2104e-05
1:237558007 T C 1.453315 1.9213e-05
1:237558170 C T 0.242518 -6.0292e-06
1:237558819 A G 0.056386 2.4427e-05
1:237561002 T C 0.129989 4.6106e-06
1:237563287 A C 0.830311 -5.2172e-06
1:237575567 A C 0.668575 -1.5127e-05
1:237575989 A G 0.653385 2.6349e-05
1:237576019 T C 0.458973 3.0084e-05
1:237576047 G T 0.100591 4.6864e-06
1:237580612 C G 1.511669 1.4260e-05
1:237580872 G A 0.030923 3.7264e-05
1:237589601 A G 0.198619 2.5696e-05
1:237590213 G A 1.965250 -3.7757e-05
1:237591189 G A 0.165112 7.3692e-06
1:237591215 C T 0.041689 1.0034e-05
1:237595692 C T 0.195632 -5.2104e-06
1:237596927 T C 0.224686 1.5402e-05
1:237598895 C T 1.238296 1.2301e-06
1:237599023 A G 0.160844 1.1334e-05
1:237599446 G A 0.571658 4.1624e-05
1:237601770 T C 0.129083 -7.4100e-05
1:237605491 G C 0.148107 -8.0096e-06
1:237613926 C T 0.057256 -3.1022e-05
1:237617757 T C 1.231518 -3.0014e-05
1:237621239 C T 1.120255 -1.3154e-05
1:237627498 G A 0.308957 1.0475e-05
1:237637880 G A 1.131177 -2.3393e-05
1:237641849 G A 0.095226 -1.2905e-05
1:237641890 G A 0.438914 2.3512e-05
1:237642904 G T 0.196707 3.2510e-06
1:237643007 G A 0.073635 -9.4642e-06
1:237646390 G T 0.049499 4.0659e-05
1:237646691 G A 0.084200 -3.4661e-05
1:237646887 C T 1.045954 1.6047e-05
1:237648917 G A 0.596398 1.1273e-05
1:237649306 C G 0.536490 1.2064e-05
1:237655173 T A 0.050106 1.8030e-07
1:237658445 T G 1.039716 3.1279e-05
1:237670557 A G 1.315601 -2.6076e-05
1:237671031 A G 0.086631 3.5699e-06
1:237673205 A C 0.092435 -2.2003e-06
1:237677346 T C 0.838893 -4.3735e-05
1:237680303 C T 0.107018 2.7161e-05
1:237680494 T G 0.070934 9.0251e-06
1:237683502 C T 0.534652 3.2572e-05
1:237685222 G A 1.010228 -1.0033e-04
1:237692940 A G 0.069396 2.4283e-05
1:237692983 A G 0.111062 -1.6498e-05
1:237699485 T C 0.022909 -3.0669e-05
1:237699529 T C 0.047120 3.0607e-05
1:237700568 A G 0.110257 -3.5968e-05
1:237702418 C T 0.813430 -5.9733e-05
1:237702642 A G 0.020075 1.0032e-06
1:237708985 G A 1.490461 -5.8227e-05
1:237709403 T C 0.040745 2.1437e-06
1:237710018 G A 0.025402 1.6997e-05
1:237711797 G A 1.918861 -2.7852e-05
1:237720087 C T 0.081886 1.0501e-05
1:237724344 G A 0.174077 -1.8132e-05
1:237724786 C T 0.113948 -1.5151e-05
1:237724925 G C 1.844544 1.1862e-05
1:237729019 G A 1.240986 3.3233e-05
1:237729040 G A 0.164323 -1.4693e-05
1:237730612 A G 0.075975 6.3064e-06
1:237732673 T C 0.106142 1.6765e-05
1:237739785 T G 0.025045 -6.1741e-05
1:237743184 A G 0.552336 -7.9080e-05
1:237744972 A G 0.580720 -5.8739e-05
1:237748536 A C 0.046389 1.6516e-05
1:237753571 A G 0.980830 4.8206e-05
1:237755076 G A 0.051433 2.2814e-05
1:237756401 G A 0.991996 5.1016e-05
1:237761493 G A 0.528135 -1.2207e-04
1:237766070 A G 0.902813 2.0901e-05
1:237772248 G T 1.889561 1.4500e-05
1:237773013 T C 0.055776 2.3158e-05
1:237773340 G A 0.139421 -2.3482e-06
1:237773427 G A 0.814160 2.8401e-05
1:237773617 T C 1.463958 1.0748e-05
1:237773691 G A 0.059632 -2.6285e-05
1:237774614 T C 1.040979 1.5273e-05
1:237777203 A G 0.127642 -6.6014e-05
1:237778082 A G 0.061353 -2.9258e-05
1:237778084 A G 0.063151 -1.6053e-05
1:237778909 T C 1.638516 2.9746e-05
1:237779408 G T 0.115837 -2.4321e-05
1:237784755 T G 0.091785 4.9053e-05
1:237784813 G T 0.060320 -1.0421e-05
1:237788862 C T 1.660853 2.1402e-05
1:237789656 G T 0.237101 1.9430e-05
1:237796529 C T 0.129226 -1.2270e-05
1:237796850 G A 0.102120 -7.7941e-06
1:237797973 T C 0.706902 1.2200e-05
1:237808658 T C 1.544968 -1.8144e-06
1:237809064 G A 0.226215 -3.4069e-05
1:237810564 T C 0.085924 2.1081e-06
1:237813813 G A 0.058396 4.0200e-05
1:237814783 T C 0.895368 -3.4426e-06
1:237820456 A G 1.592181 -4.0214e-05
1:237824474 C T 0.341600 4.6961e-05
1:237826309 C T 1.896763 6.8311e-06
1:237827646 G A 0.126123 -1.8608e-06
1:237831382 A G 0.055624 2.5361e-05
1:237834701 C T 0.831947 4.5710e-07
1:237836250 C T 0.031134 9.0517e-06
1:237841390 G A 0.629664 -1.7226e-05
1:237842201 A G 0.112020 -2.7926e-05
1:237843159 T C 0.461034 5.5540e-05
1:237844933 A G 0.072473 -1.0031e-05
1:237856168 T C 1.240697 3.5638e-05
1:237856474 G A 0.069840 -1.7279e-05
1:237860237 G A 0.651207 2.5361e-07
1:237869850 C A 0.121199 6.8391e-06
1:237886146 A C 0.385393 1.4470e-06
1:237888855 A T 1.347755 4.5659e-06
1:237893010 A G 0.035178 -2.4713e-05
1:237902071 T C 0.561109 8.2426e-06
1:237911004 T C 0.541254 -4.3203e-06
1:237921546 A G 0.043569 -1.9989e-05
1:237923243 G A 0.249357 5.8102e-05
1:237929556 G T 0.113604 1.7008e-05
1:237930435 T C 0.033007 4.7963e-05
1:237931569 A G 0.036931 -1.6710e-05
1:237937874 T C 0.399529 8.6354e-06
1:237939630 A G 0.181218 2.7708e-05
1:237946964 C T 0.647283 5.0988e-05
1:237951451 G A 1.045893 6.2509e-05
1:237957678 A G 1.300054 -2.5416e-06
1:237958054 T C 0.129216 4.9805e-05
1:237959442 C T 0.042722 -2.5155e-05
1:237960958 A G 0.065653 2.8147e-05
1:237965094 T G 0.797412 2.3856e-05
1:237968143 C A 0.060389 -3.9008e-05
1:237968463 T C 0.066001 8.4103e-06
1:237976789 T G 0.029488 5.0977e-05
1:237983837 A G 0.030891 6.0066e-06
1:237989980 A C 0.381060 1.4914e-05
1:237990122 G A 1.151976 1.1942e-06
1:237990519 C G 0.466996 1.8900e-05
1:237993028 G A 0.934214 -4.2069e-06
1:237997087 G A 0.679501 -3.3557e-05
1:237997361 A G 0.089588 5.9971e-06
1:237998142 A C 0.033675 1.0862e-05
1:237998908 T G 0.073687 1.0235e-05
1:238000883 A G 1.411395 -4.4617e-06
1:238003342 G A 0.614302 -4.1046e-05
1:238010960 C A 1.365720 -9.7151e-06
1:238011928 T G 0.247702 -1.0774e-06
1:238013174 G A 0.359910 -1.3395e-05
1:238015491 A G 0.579003 4.8811e-06
1:238023033 G A 1.116587 -2.4957e-05
1:238028500 T C 0.454734 -1.5604e-05
1:238033971 C T 0.206603 2.3821e-05
1:238035771 C T 0.162626 -9.9753e-06
1:238041229 C A 0.235595 1.6528e-05
1:238042649 T C 0.044848 -5.2827e-06
1:238045995 C T 0.440958 -9.5923e-06
1:238047236 T C 0.053219 6.0528e-05
1:238048660 C T 0.030783 -7.7525e-06
1:238050081 C T 0.028184 -1.2586e-05
1:238051933 T C 1.041800 9.2784e-06
1:238053511 A G 0.083690 1.2618e-05
1:238056317 C T 0.038015 -1.0977e-05
1:238059663 G A 0.239769 1.6559e-05
1:238060919 A G 0.065783 1.7860e-05
1:238064991 A G 0.028018 -8.9269e-06
1:238067601 A G 0.061567 -1.8235e-05
1:238070459 A C 0.069048 6.0260e-05
1:238073543 T C 0.025395 1.4015e-05
1:238076073 T A 0.870498 1.1278e-05
1:238083531 T A 0.500471 -1.8163e-05
1:238092354 C A 0.071366 -2.7045e-06
1:238093295 G T 0.505632 -8.6795e-06
1:238101255 A C 1.146111 -6.9803e-06
1:238103501 T C 0.901788 2.3210e-06
1:238131721 C T 1.496352 4.4880e-05
1:238134896 G C 0.088744 1.9129e-05
1:238135742 A G 0.021831 -4.7021e-05
1:238138229 T C 0.362906 2.2242e-06
1:238171420 A G 0.488786 8.0714e-06
1:238173771 G T 0.043903 -6.8158e-06
1:238174421 G A 0.021017 -1.3179e-05
1:238182519 G A 1.050002 2.8612e-05
1:238226586 T G 0.054520 -8.1331e-06
1:238230121 G A 0.050505 3.6092e-05
1:238248588 T G 0.021280 -2.0116e-05
1:238252377 T C 0.032169 -2.6299e-06
1:238261030 C G 1.871683 -1.5159e-05
1:238267573 A G 0.070431 1.9505e-05
1:238283693 C T 0.122390 2.8208e-05
1:238299629 C T 0.382439 2.1254e-05
1:238312975 A G 0.022120 -1.1852e-05
1:238314523 C T 0.203429 -1.5876e-05
1:238319268 G A 0.494119 -4.5086e-06
1:238329243 G C 0.024276 2.9924e-06
1:238334916 A G 0.136756 -4.3602e-05
1:238348819 T C 0.694834 -2.5353e-05
1:238350508 T C 0.077007 3.2200e-05
1:238353122 C T 1.614487 -1.2324e-05
1:238353804 G A 0.205925 2.1288e-05
1:238361961 G T 0.028242 -2.6998e-05
1:238373636 A C 0.374227 -3.5828e-05
1:238379863 A G 0.091461 1.5768e-05
1:238387272 A C 0.034380 2.2633e-05
1:238398436 A G 0.064248 -2.4920e-05
1:238400938 T C 1.975939 -9.2228e-06
1:238413279 A G 0.021922 -4.7639e-06
1:238413920 C A 1.308035 -1.1470e-05
1:238416455 G A 0.357200 -3.2837e-05
1:238417283 G A 1.155394 -1.3729e-05
1:238421321 A G 0.153037 1.9584e-05
1:238428914 G C 1.270196 -1.3836e-05
1:238433005 A G 0.558045 -3.8696e-05
1:238444020 T G 0.042786 -2.7656e-05
1:238446621 T C 0.113263 -1.2719e-05
1:238446854 C T 1.244680 -1.2344e-05
1:238448986 G A 0.086641 -5.2106e-05
1:238449126 C T 0.297399 -1.2761e-05
1:238462157 A G 0.654115 -1.0049e-05
1:238465420 T C 0.053472 8.4408e-07
1:238466715 A G 0.032835 -8.6870e-06
1:238468944 G A 0.030384 1.1145e-05
1:238470097 G A 0.082648 -3.1441e-05
1:238474899 A G 0.244437 2.9896e-06
1:238476162 G A 0.534795 5.2453e-05
1:238479714 C T 1.236208 2.8966e-05
1:238480080 A G 0.182948 4.5211e-07
1:238496574 A C 0.361546 -2.2412e-05
1:238498918 T G 1.316838 3.3916e-05
1:238505035 G A 0.521442 -1.7271e-05
1:238508690 T G 0.057373 8.2887e-06
1:238518333 A C 0.270887 3.7554e-05
1:238525963 G A 1.853448 2.9756e-05
1:238526644 A C 1.641735 -7.6040e-06
1:238534934 A G 1.078267 1.0996e-07
1:238536050 G T 0.031137 -9.8343e-06
1:238537250 A G 0.026979 -1.7217e-05
1:238538758 A G 1.371050 9.0899e-06
1:238539264 C T 0.186031 3.5531e-05
1:238548667 A G 0.124026 -1.0240e-05
1:238552799 A G 1.049768 1.0827e-05
1:238554572 T G 0.086803 1.0523e-05
1:238555527 A G 0.036856 4.3556e-05
1:238558544 G A 1.569860 -1.1460e-05
1:238559142 G A 1.274727 2.4933e-05
1:238564697 A G 1.013152 -8.7170e-07
1:238572522 G A 0.087030 5.6355e-05
1:238573691 G A 1.403463 8.5853e-06
1:238574814 T C 1.206516 2.3151e-05
1:238575095 T G 0.759218 2.6173e-05
1:238576412 T G 0.340068 -3.3336e-05
1:238580160 T C 0.771309 3.2755e-05
1:238582075 C T 0.185833 -1.6146e-05
1:238587173 T C 0.031192 4.2539e-05
1:238588115 T C 0.038291 -7.1131e-06
1:238597938 T G 0.151096 -8.2980e-06
1:238599217 T C 0.041560 -1.5260e-05
1:238601813 C T 0.021880 -1.9812e-05
1:238602086 A G 0.038015 1.8232e-05
1:238605709 A G 1.493823 1.9783e-05
1:238607195 T G 0.218545 2.5972e-05
1:238611048 A G 0.059392 2.6052e-05
1:238623792 A G 0.039262 5.8343e-05
1:238625898 T G 0.874146 -7.6882e-06
1:238628370 C T 0.139791 1.4957e-05
1:238629021 G A 1.297688 1.0822e-05
1:238631424 T C 0.900145 -1.6814e-05
1:238632927 T C 0.048126 3.9983e-05
1:238633953 T C 0.290703 -8.9872e-06
1:238635056 G A 1.249533 5.9960e-06
1:238637869 A G 1.201205 7.7951e-07
1:238645120 C T 0.069636 3.0132e-05
1:238649558 G A 0.462939 3.4085e-05
1:238654072 A G 0.676742 -7.5564e-06
1:238664870 A G 0.032134 3.6751e-06
1:238665294 T C 0.636682 -2.5102e-06
1:238671476 T C 0.437050 2.9563e-05
1:238672294 G A 0.548162 2.7395e-05
1:238673981 G A 0.170656 -8.7053e-06
1:238687623 T C 0.233790 -2.1181e-05
1:238689909 T C 0.088260 2.2672e-05
1:238690874 G A 0.264350 2.4824e-05
1:238692544 A G 0.068695 -1.2502e-05
1:238694973 C T 0.054858 -6.3192e-06
1:238696036 A G 1.433636 -1.1530e-05
1:238697154 C A 0.040625 1.9721e-05
1:238698820 T C 1.350319 -2.6138e-05
1:238698964 T G 0.030559 4.7229e-06
1:238699660 C A 0.062657 -4.9567e-05
1:238699875 A G 0.985257 -4.0368e-05
1:238700707 G A 0.864522 8.5125e-05
1:238701378 G A 0.046224 -1.6318e-05
1:238703197 C T 0.847755 -1.9822e-05
1:238704794 A C 0.119404 -3.9442e-05
1:238705483 T C 0.804585 5.3198e-05
1:238705672 A G 0.808743 -6.9804e-06
1:238705817 T C 0.063063 1.0326e-06
1:238713158 G T 0.103415 -2.1060e-05
1:238715562 T C 0.988283 -2.8638e-05
1:238717701 A G 0.081519 4.7331e-06
1:238717803 T C 0.026268 -4.8598e-05
1:238718903 T C 0.034032 -2.7512e-05
1:238719882 G A 0.731382 5.6087e-05
1:238720002 G A 0.069104 -2.5775e-05
1:238722959 G A 0.156728 1.3187e-05
1:238724741 G A 0.887681 6.3918e-05
1:238725762 G A 0.199128 -4.6470e-05
1:238726081 T C 0.028790 -2.3407e-05
1:238726665 C T 0.671360 -2.2212e-05
1:238729943 G T 0.789804 2.8327e-05
1:238732738 G A 0.035285 -2.8142e-05
1:238733753 A C 0.027301 2.8367e-05
1:238740359 A G 0.056753 2.1218e-05
1:238745171 C T 0.439180 -5.2174e-05
1:238749403 C T 1.342415 -1.6222e-05
1:238750978 A C 0.134514 1.5818e-06
1:238751128 T G 0.058749 4.4284e-05
1:238752992 G A 0.472923 -1.3074e-05
1:238758974 T C 0.454059 -1.6489e-05
1:238760167 A G 0.565621 -2.0128e-05
1:238772108 T G 0.063401 1.9700e-05
1:238773012 G A 0.351555 3.7993e-06
1:238773561 G A 1.506245 -1.3910e-05
1:238781085 T C 0.088666 5.3936e-05
1:238785309 A G 0.075482 3.7624e-05
1:238785467 C A 0.097790 2.4202e-05
1:238785802 G A 1.610040 -4.4653e-05
1:238808935 A C 0.047107 -4.2168e-05
1:238813345 C T 0.030897 -2.0773e-05
1:238817162 T C 0.220716 -6.7695e-07
1:238820480 A G 0.020630 1.5093e-05
1:238822664 A G 0.963916 1.5331e-05
1:238834462 G A 1.078783 9.9246e-06
1:238840679 G A 0.040044 -4.7321e-06
1:238842910 G T 0.025317 -7.8773e-06
1:238845573 A G 0.513928 2.8319e-05
1:238855190 A G 0.661655 -8.9873e-06
1:238855281 A G 1.488156 9.6907e-06
1:238856168 T C 0.026317 -2.0592e-05
1:238873179 A G 0.045805 1.6704e-06
1:238875754 T C 0.650431 -1.8116e-05
1:238875959 G T 0.106424 1.1090e-05
1:238877566 A G 1.230499 1.0886e-05
1:238881212 T C 0.085563 -2.1232e-05
1:238882162 G A 0.651512 -1.6402e-05
1:238884128 G T 0.040053 -8.3124e-06
1:238887199 C T 1.939417 -2.3125e-06
1:238889951 T C 0.478373 -3.3672e-05
1:238899292 C T 0.039632 -1.2280e-05
1:238902245 A G 0.100799 -6.6295e-07
1:238902373 C G 0.247835 2.6798e-06
1:238907766 T C 0.744183 1.8732e-05
1:238908410 G A 0.046886 3.5289e-06
1:238911829 G A 1.422999 4.0672e-05
1:238915626 G A 0.563690 -5.8917e-06
1:238918722 T C 0.562336 5.3238e-06
1:238919619 G A 1.612043 2.5179e-05
1:238921247 C T 0.079938 1.3938e-06
1:238921472 T C 0.484810 1.7384e-05
1:238928719 C T 0.181075 6.2021e-06
1:238930859 G A 0.407341 3.8691e-05
1:238940473 G A 0.050901 -2.1634e-05
1:238944430 A G 0.216902 -4.5167e-05
1:238947387 G A 0.188144 -2.1943e-06
1:238953146 C T 1.144913 6.6327e-06
1:238954841 A G 0.058327 1.1892e-06
1:238955547 T C 0.133562 6.6269e-06
1:238971037 A G 0.265918 -5.5500e-06
1:238982338 A G 0.062174 -5.1033e-05
1:238986504 T C 0.058042 7.1046e-07
1:238992680 A C 0.179108 -2.9968e-05
1:239003808 T C 0.849160 7.1790e-06
1:239004010 T C 0.116661 1.6778e-05
1:239006617 G A 0.073216 5.0496e-06
1:239024524 A G 0.070749 1.0757e-05
1:239035690 A G 0.019978 -1.3121e-05
1:239048174 G A 1.423457 -3.4668e-05
1:239057807 A G 0.106995 -1.2196e-05
1:239070768 C T 0.169098 -4.1133e-06
1:239070923 G T 0.022425 -9.4509e-06
1:239075714 G A 1.530848 -1.0372e-05
1:239077077 A G 0.049479 -1.9938e-05
1:239079309 A G 0.030043 -2.1692e-06
1:239082997 T C 0.134702 -1.6378e-05
1:239083509 A G 0.025697 7.6552e-06
1:239095292 T C 0.285133 -3.9209e-05
1:239097333 T C 0.245550 -5.0683e-06
1:239114455 A G 0.145296 3.1436e-05
1:239121911 C T 0.038437 1.6801e-05
1:239129425 A G 0.180549 1.4709e-05
1:239140333 T C 0.163885 -1.8516e-05
1:239144234 A G 0.029209 -1.1474e-05
1:239152195 A G 0.327566 1.3810e-06
1:239164627 A C 0.038664 4.7723e-05
1:239172894 T C 0.093347 1.5919e-05
1:239173375 C A 1.402239 -9.9179e-07
1:239173743 A G 0.022214 2.2366e-05
1:239176786 C T 0.291735 4.7667e-06
1:239185225 C T 0.103977 5.6682e-05
1:239203938 C T 1.571554 3.6899e-06
1:239208470 C A 0.699213 7.9854e-06
1:239213950 G A 0.966938 -2.1867e-05
1:239219594 C T 1.687141 -5.7158e-06
1:239221006 C T 0.087550 -1.0102e-05
1:239221401 T C 0.525710 1.6697e-05
1:239221751 A G 0.141090 6.2287e-07
1:239222504 A G 0.695165 -2.3520e-06
1:239224547 C A 0.276898 1.4135e-05
1:239230852 T C 0.430435 -1.7358e-05
1:239237769 T C 0.100423 8.0308e-06
1:239257873 G A 0.032734 2.9852e-05
1:239258433 G A 0.457817 -7.3390e-06
1:239262486 G A 0.329136 -9.8287e-06
1:239272015 A G 0.083165 -4.2596e-06
1:239273587 A G 0.043069 -1.8919e-05
1:239275579 T C 0.428647 6.5097e-07
1:239278576 A G 0.803111 4.6028e-06
1:239283303 C T 0.235358 -4.5720e-06
1:239289448 G A 1.953098 -1.9075e-05
1:239290075 T C 0.042167 3.0605e-05
1:239296747 T C 0.117048 -3.9516e-05
1:239297423 T C 0.742161 -3.2269e-05
1:239300094 C A 1.485368 -3.3992e-05
1:239301959 G T 0.519280 2.0008e-06
1:239307234 A C 0.464208 -2.1907e-05
1:239308787 C T 0.437732 -1.8097e-06
1:239311631 A C 0.313547 2.7717e-06
1:239316662 A G 0.136545 -2.5380e-05
1:239317053 T C 0.156906 -9.0971e-06
1:239321257 A G 0.683039 -1.7605e-05
1:239323771 T C 0.503882 7.8206e-06
1:239326635 A G 0.028167 1.0248e-05
1:239329278 G A 0.455224 1.7935e-05
1:239332573 A G 0.083564 8.0376e-07
1:239339558 G A 0.462404 5.8925e-05
1:239339866 T C 0.420279 -2.7689e-04
1:239342006 T C 0.608933 9.4321e-05
1:239342028 T C 1.793075 -1.3723e-05
1:239342930 A G 1.270183 -2.5568e-05
1:239350728 A G 0.529894 4.0646e-05
1:239352993 A G 0.073813 4.7046e-06
1:239359436 C T 0.261792 1.9738e-05
1:239364640 G A 0.135007 1.2692e-05
1:239383369 A G 0.023643 -1.3898e-05
1:239383418 G A 0.437661 4.5295e-05
1:239400087 A C 0.055880 -1.1406e-05
1:239414810 C T 0.049570 9.5294e-06
1:239418365 C A 0.033432 -1.5498e-04
1:239420966 T C 0.048590 -3.5249e-05
1:239432863 A G 0.137698 3.0090e-05
1:239433872 A G 0.062037 5.9429e-06
1:239434778 G T 0.026687 1.5302e-05
1:239436542 T A 0.309655 -1.1734e-05
1:239445283 T C 0.077822 2.2688e-05
1:239445395 T C 0.351234 2.0086e-05
1:239445770 C T 0.066014 -1.7689e-05
1:239449968 C T 0.082214 4.4712e-05
1:239456532 A G 0.021835 -2.8432e-06
1:239463565 C A 0.114889 -2.2949e-05
1:239464205 A G 0.031332 2.2036e-05
1:239466136 T C 0.208645 8.5771e-06
1:239466347 G A 1.419309 1.1951e-05
1:239472584 A G 0.047749 1.1715e-05
1:239473965 T G 0.163223 1.9908e-05
1:239474972 A G 0.045026 3.6902e-05
1:239475031 T C 0.605674 -1.0560e-04
1:239480031 C T 0.145001 3.1150e-05
1:239495889 T C 0.765629 1.5169e-05
1:239498915 C T 1.505459 9.2791e-05
1:239501404 G A 0.280874 -3.8405e-05
1:239503080 T C 0.054757 -2.0008e-05
1:239505485 T C 0.090591 5.3113e-06
1:239515374 T C 1.383825 4.0895e-05
1:239517219 A C 1.512805 4.4624e-05
1:239518780 C G 0.083213 -3.0216e-05
1:239524723 T C 0.146994 -2.1382e-05
1:239527337 A G 0.040232 1.5336e-05
1:239527607 C T 0.050661 2.6048e-06
1:239528259 G T 0.478853 7.3028e-05
1:239529316 G A 0.152401 -1.6778e-05
1:239530851 G A 0.509293 5.7503e-05
1:239531503 T C 1.070603 2.1799e-05
1:239531666 G A 1.884634 4.3224e-05
1:239532919 T G 0.023893 2.9106e-06
1:239537311 C T 0.142719 7.5230e-06
1:239543180 C T 0.849741 2.5185e-05
1:239547859 T C 0.022971 -1.4471e-05
1:239555531 G A 0.041793 3.7065e-06
1:239557727 G A 0.942912 3.6868e-05
1:239562984 T C 0.060937 -5.8438e-05
1:239564507 C G 0.132975 -8.4590e-06
1:239565584 G A 1.175177 2.4316e-05
1:239568007 G A 1.083194 -7.1054e-06
1:239570897 C T 0.315332 -6.5197e-05
1:239570932 A G 0.522367 4.1418e-05
1:239577336 T C 0.368125 4.5666e-06
1:239578979 A G 0.043338 2.1366e-05
1:239581198 C G 0.069769 3.4405e-05
1:239602042 A G 0.544344 2.3231e-05
1:239603109 G T 1.129797 2.0218e-05
1:239613067 G T 0.029758 -1.5673e-05
1:239619540 A G 0.108842 -3.1297e-07
1:239619618 C T 0.395673 7.7963e-06
1:239619939 C T 0.049483 7.8533e-06
1:239623253 A G 0.038233 -2.4728e-05
1:239632762 G A 0.040534 -9.4830e-06
1:239650743 A G 0.051508 1.0519e-05
1:239651600 T C 0.077458 -2.8615e-05
1:239660684 T C 0.046519 3.4031e-06
1:239662777 T A 0.043721 3.6259e-06
1:239671951 T C 0.099170 -4.7671e-05
1:239676235 G T 0.170708 -2.9014e-05
1:239680519 C T 1.151200 -4.9145e-06
1:239684679 G A 0.041469 -3.0979e-05
1:239698550 T C 0.023941 -1.8999e-08
1:239700444 T C 0.038112 2.2590e-05
1:239703950 A G 1.670630 1.7933e-05
1:239712029 C T 0.043095 -3.2510e-05
1:239720458 C T 0.898743 9.7415e-06
1:239720725 C T 0.068341 5.6329e-05
1:239726299 T C 0.113360 1.1031e-05
1:239733044 T C 0.081396 9.9784e-06
1:239747996 A G 0.052871 3.3896e-06
1:239748949 A G 1.949213 -1.9842e-05
1:239751101 T C 1.865668 1.6197e-05
1:239754478 G T 0.065981 3.2476e-05
1:239760514 A G 0.083028 1.5818e-07
1:239763693 T C 0.156338 4.3553e-05
1:239764324 C T 0.247845 2.4963e-06
1:239768268 T C 0.052294 3.8382e-05
1:239769983 C T 1.929884 -2.0105e-05
1:239770140 C T 1.521763 -2.1541e-05
1:239772793 C T 0.118787 3.2254e-05
1:239773109 A C 0.107752 3.2115e-05
1:239773795 T C 0.046019 -6.3116e-06
1:239775817 G A 0.666225 4.9000e-05
1:239779120 T C 0.040651 -1.4925e-06
1:239783215 C T 0.529703 5.1970e-05
1:239798412 C T 0.564793 -1.0269e-04
1:239807920 G A 1.232823 -1.3642e-06
1:239810695 A G 0.050836 -3.5132e-06
1:239812538 G A 1.191231 -5.2933e-06
1:239820958 A C 0.042313 -5.0118e-06
1:239835135 C T 0.035678 -2.1503e-06
1:239845570 C A 0.141391 8.2571e-06
1:239862038 G A 0.077332 2.4817e-05
1:239864811 C T 0.129531 -1.0169e-05
1:239879553 C T 1.163392 1.0596e-05
1:239880075 A G 0.031660 -1.2552e-05
1:239881203 G A 0.842483 1.5736e-05
1:239881926 G A 1.018478 7.5312e-06
1:239887700 T A 0.069743 -2.1072e-05
1:239887961 A G 0.164927 -3.0693e-05
1:239895046 T C 0.053170 1.1917e-05
1:239908310 G A 0.077546 -4.3092e-06
1:239916434 A G 0.022893 -1.2897e-05
1:239917246 C T 0.658867 1.7737e-05
1:239924146 A G 0.152012 -3.0322e-05
1:239924558 C T 1.856440 -2.5607e-05
1:239924870 T C 1.011383 7.3525e-07
1:239925001 A G 0.030228 -2.6399e-05
1:239927707 C T 0.139285 -9.9233e-07
1:239931591 G A 0.082678 8.6201e-07
1:239935351 G A 1.504379 5.7329e-06
1:239936729 T A 0.567650 -1.8293e-06
1:239940831 G A 0.286298 -5.9626e-06
1:239947420 C T 0.968012 -2.6189e-05
1:239959893 T G 0.141544 1.6864e-05
1:239960932 G A 0.122459 8.7225e-07
1:239961984 A G 0.047116 9.4013e-06
1:239962686 G A 0.750613 -4.6286e-05
1:239965310 G A 0.822577 1.8797e-05
1:239967969 T C 0.065618 -1.3957e-05
1:239967990 G C 0.303848 2.7577e-07
1:239968613 G A 0.083879 5.5906e-05
1:239969043 G A 0.136636 -2.3931e-05
1:239969744 A C 1.012798 -3.0302e-06
1:239970155 C A 0.057889 -1.8066e-05
1:239971798 T C 0.408864 -1.6454e-05
1:239973302 T C 0.107190 1.1018e-05
1:239973821 A G 0.092061 3.0185e-05
1:239975744 A C 0.212274 -2.7459e-05
1:239979186 A G 0.505151 1.5076e-05
1:239984051 A G 0.400363 4.3603e-06
1:239984484 A G 1.183126 -1.0573e-05
1:239984645 A G 0.414336 2.1312e-05
1:239985471 G A 0.021965 -1.1573e-05
1:239985674 A G 0.093149 2.3081e-05
1:239987237 T C 0.033263 -6.2898e-06
1:239988805 G A 0.556357 1.2403e-05
1:239989590 G T 0.573236 2.2428e-05
1:239989748 G C 0.133881 -7.5377e-06
1:239992116 C A 0.041018 -4.6528e-06
1:239992286 A G 1.731087 -3.5928e-06
1:239998878 G A 0.993236 1.3597e-05
1:240002759 G A 0.103130 -4.3014e-05
1:240009896 G T 0.184399 -2.5761e-05
1:240009941 G A 0.708320 -1.6234e-05
1:240015622 A G 0.048717 2.1839e-05
1:240015957 A G 0.075433 1.4720e-05
1:240021699 A G 0.178576 1.1584e-05
1:240039840 C T 0.237546 -1.7332e-05
1:240042204 A G 0.023240 8.3866e-05
1:240051340 A G 0.571989 -1.7953e-05
1:240056299 G A 0.850763 -1.3223e-05
1:240058529 C G 0.228383 -1.6270e-05
1:240060328 G T 0.184201 -1.3589e-05
1:240061635 C T 1.850377 -1.5822e-05
1:240062123 G A 0.668504 -2.3377e-05
1:240062533 G A 0.130713 1.1998e-05
1:240063366 C T 0.169727 2.5670e-05
1:240064136 G A 0.387367 -1.1212e-05
1:240067260 A G 1.093217 2.8937e-06
1:240070944 A G 0.027197 -8.0453e-06
1:240072668 C T 0.044500 -2.3137e-06
1:240076608 G A 0.471002 -9.8174e-06
1:240077246 G C 0.119070 1.0129e-05
1:240081747 C A 0.796873 -3.4965e-05
1:240083438 C T 0.188962 -4.7666e-06
1:240084345 C T 0.283653 2.2293e-05
1:240085940 G A 0.050044 -5.2530e-06
1:240088842 A G 0.022455 -2.1484e-07
1:240092693 G T 0.029086 -1.6848e-06
1:240093233 C A 0.460881 -1.1157e-05
1:240094975 A G 1.521043 9.1925e-06
1:240095692 C A 0.116353 1.0374e-05
1:240102549 A G 0.635052 2.0512e-05
1:240102885 C T 0.681270 -1.2530e-05
1:240103234 T C 0.982901 2.9105e-05
1:240107428 G A 0.030310 1.4267e-05
1:240109413 A G 0.059460 -6.6002e-06
1:240110838 T C 0.344798 1.7217e-05
1:240110895 G A 0.024427 -7.4652e-07
1:240111019 C T 0.366343 5.5604e-06
1:240113107 T G 0.417296 2.0341e-05
1:240113410 T C 0.572385 -2.3772e-05
1:240116895 C T 0.356405 -7.9578e-06
1:240121434 C T 0.098572 2.6051e-05
1:240126186 G T 0.363461 -1.9779e-05
1:240129075 T C 0.577426 -1.6339e-05
1:240137386 T C 0.042361 -1.6625e-05
1:240137514 A G 0.022932 -2.8214e-05
1:240140563 T C 1.669101 -1.5352e-06
1:240140861 T C 0.074751 -5.3720e-06
1:240141307 A G 0.050719 1.6065e-05
1:240145537 C T 0.048785 -1.3176e-05
1:240145679 G A 0.100640 2.4547e-05
1:240152077 C A 0.351650 4.8228e-06
1:240157086 G A 0.250665 -1.3869e-05
1:240158977 G A 0.381505 1.5231e-05
1:240165532 A C 0.161029 -7.3010e-05
1:240165887 T C 0.229159 -7.9190e-06
1:240166540 G T 0.108635 1.3463e-05
1:240173274 A G 0.122452 4.1349e-06
1:240174834 G A 0.880229 2.3927e-05
1:240183802 A G 0.972206 -2.6250e-05
1:240183909 A G 0.170302 2.5632e-05
1:240190732 A G 0.067906 -2.6756e-05
1:240193486 A G 0.372332 -1.0892e-05
1:240202262 T G 0.531517 6.8687e-06
1:240203931 G T 0.414460 -1.0031e-05
1:240207875 G A 0.062797 -1.8292e-05
1:240211803 G A 0.349377 1.4981e-05
1:240213742 C G 0.084700 9.5236e-06
1:240219054 T C 1.913869 4.6864e-06
1:240221391 T C 0.346946 1.7844e-05
1:240225460 G T 1.572184 -5.5342e-06
1:240233637 C G 0.048129 1.9317e-05
1:240234949 T C 0.069584 8.9853e-06
1:240235947 T C 0.675301 2.7658e-05
1:240236430 A G 0.723482 2.8003e-05
1:240236655 A G 0.036428 -2.0069e-05
1:240236934 A G 0.038421 -7.7333e-06
1:240239873 A G 0.048499 5.8194e-06
1:240240025 G A 0.348952 9.7088e-05
1:240249082 A G 1.114266 4.0573e-05
1:240249915 C T 0.321541 -1.4535e-04
1:240251226 C T 0.292374 1.6782e-05
1:240253320 T C 1.542176 4.5877e-05
1:240263136 C T 0.045591 1.0696e-04
1:240266540 G A 0.026304 -2.1199e-06
1:240269525 A T 1.208298 2.5316e-05
1:240271457 C T 0.021173 -8.3854e-06
1:240283736 G A 0.139931 -2.1531e-05
1:240294459 G A 0.676816 1.3965e-05
1:240295222 C T 0.023893 1.2143e-05
1:240296107 G A 1.213111 1.5569e-05
1:240296371 G A 0.178916 3.4681e-05
1:240297030 C A 0.167111 1.8874e-05
1:240298102 T C 0.054027 -1.6999e-05
1:240298814 A G 0.028787 5.3412e-06
1:240303322 T C 0.901496 -2.7811e-05
1:240305592 C T 0.055588 8.5197e-06
1:240315968 A G 1.058415 -2.7880e-05
1:240322423 C G 0.033500 -3.4169e-05
1:240335419 A G 0.511555 1.8352e-06
1:240339812 A C 1.840094 -2.0294e-06
1:240340319 C T 0.122582 2.6565e-05
1:240342677 A G 0.382160 -4.6925e-06
1:240344651 C G 0.149483 2.7683e-05
1:240345649 A G 0.153021 7.3660e-05
1:240353564 C G 0.144524 2.0745e-05
1:240353592 A G 0.407825 8.5412e-06
1:240353746 A G 1.221252 -1.3129e-05
1:240358173 G A 1.367028 -1.3149e-05
1:240364187 A C 0.550378 2.5137e-06
1:240367507 G T 0.402492 6.2026e-07
1:240370702 G A 0.060593 4.0349e-05
1:240380336 A G 0.099478 -2.0891e-05
1:240382027 G A 1.566302 9.0176e-06
1:240383829 A G 0.150162 -3.1252e-05
1:240389940 C T 0.076601 2.5060e-05
1:240392709 A G 0.059642 -1.0799e-05
1:240404803 T C 0.041686 -3.0547e-06
1:240406983 G A 0.704630 1.9338e-05
1:240421437 T C 0.738912 4.3628e-05
1:240427155 C A 1.224877 3.0267e-05
1:240434513 T C 0.484102 -8.4262e-06
1:240436221 A G 0.108537 3.9797e-05
1:240441766 G A 0.120196 2.7142e-05
1:240449968 A G 0.031997 -6.5497e-06
1:240451555 C T 0.494528 1.2467e-05
1:240452375 A C 0.530339 4.9511e-05
1:240453610 G A 0.054702 1.7417e-06
1:240453680 T G 0.261584 3.7489e-05
1:240461521 A C 0.225968 3.6792e-05
1:240476387 G A 0.128804 -2.7412e-05
1:240479322 A G 0.418166 1.9559e-05
1:240482108 C T 0.112065 2.1526e-05
1:240492734 A G 0.549746 -7.5383e-06
1:240492896 T C 0.062852 5.6454e-05
1:240498276 A G 0.064232 -1.1117e-05
1:240503450 G A 0.098955 -2.5253e-05
1:240514072 C G 0.138016 -1.1595e-05
1:240518458 T C 0.071502 -6.1079e-06
1:240521708 C T 0.549181 2.3051e-05
1:240526481 G A 0.506264 -2.0703e-06
1:240527167 C T 0.470275 2.6540e-05
1:240529458 T G 0.969460 6.2004e-05
1:240531291 T C 0.507108 3.8766e-05
1:240533433 C T 1.207330 3.4586e-05
1:240538628 A G 0.074664 -1.5075e-05
1:240550225 T G 0.034243 3.7538e-06
1:240554447 T C 0.896296 7.2375e-06
1:240561801 A T 0.070837 5.0346e-05
1:240562098 T G 0.681374 -5.2351e-06
1:240564513 G A 1.300778 4.7224e-05
1:240565144 T C 1.312937 1.5936e-05
1:240565203 T C 0.044474 3.8851e-06
1:240570088 G A 0.061223 -5.9667e-06
1:240570975 T C 0.227221 2.9640e-05
1:240584083 A G 0.096021 -3.7345e-05
1:240586695 T C 0.384543 9.4632e-06
1:240588157 A G 1.701076 6.7978e-05
1:240589117 A G 1.320019 2.3472e-05
1:240596546 T C 1.725046 7.1743e-05
1:240596675 T C 0.871134 1.1802e-05
1:240599099 G A 1.375198 4.9997e-05
1:240599621 A G 0.046568 -3.0763e-05
1:240600551 T G 0.049333 -3.5994e-05
1:240602168 A G 0.142349 -3.7162e-06
1:240605623 C A 0.782351 -3.6897e-05
1:240607809 T G 0.035461 2.2954e-05
1:240608299 G T 0.315747 1.9464e-05
1:240610254 T G 1.490217 -4.0417e-05
1:240611115 G A 1.179251 -2.7260e-06
1:240612986 T G 0.887944 -4.0430e-05
1:240613017 A G 0.099819 -1.2274e-05
1:240613707 A G 1.408763 -7.8474e-06
1:240613766 T G 1.770585 -2.3134e-05
1:240614869 T C 0.045429 2.2613e-05
1:240616559 C T 1.381323 -2.6774e-05
1:240617966 A C 1.547090 -7.5021e-06
1:240624864 A G 0.089695 -3.5768e-05
1:240625431 G A 0.103360 6.1101e-06
1:240627357 G T 1.746949 -1.0997e-06
1:240628795 C T 0.506430 9.6367e-07
1:240629017 A G 0.070249 -1.8296e-05
1:240629329 A G 0.052021 -2.7723e-05
1:240631036 A G 0.097333 1.3304e-05
1:240635491 C G 1.912084 -7.5517e-06
1:240639611 G A 0.497556 6.2908e-06
1:240641881 A G 0.454815 1.2769e-06
1:240641958 C T 0.843369 1.1136e-05
1:240646941 C T 1.264373 2.9034e-05
1:240647194 C T 0.234138 -1.1232e-06
1:240647894 C T 0.369093 1.0218e-05
1:240648637 G C 0.040245 -1.3551e-05
1:240649352 A G 0.378752 1.6054e-05
1:240651226 A G 0.051583 -1.1865e-05
1:240651294 A G 0.069922 2.4526e-05
1:240652415 G A 0.223994 -9.7437e-06
1:240652848 C A 0.407325 -1.0254e-05
1:240654111 T C 0.887493 -2.4653e-05
1:240654627 G A 0.349858 1.3307e-05
1:240655560 A C 0.087923 1.4162e-05
1:240659736 C T 0.396857 -1.8081e-05
1:240660490 G A 0.135945 1.1840e-05
1:240660818 A G 0.925664 2.3267e-06
1:240661513 A G 0.499387 4.1036e-06
1:240662159 A C 0.074641 -4.1327e-05
1:240663894 T C 0.422671 -2.1664e-05
1:240666156 T G 0.704351 1.4066e-05
1:240666644 G T 0.219392 8.2357e-06
1:240667002 G T 0.406770 3.9354e-05
1:240667092 T C 1.336722 1.0378e-05
1:240667391 T C 1.381213 -1.5538e-05
1:240667889 T C 0.722112 1.2180e-05
1:240670949 G A 0.033961 -7.6592e-06
1:240672300 G T 0.230902 1.5174e-05
1:240673104 G A 0.577861 9.9059e-06
1:240675199 T C 1.119339 -2.3947e-05
1:240676267 C T 0.955879 2.2264e-05
1:240677834 G A 0.282452 -1.1236e-06
1:240679670 C T 0.734063 1.6115e-05
1:240683666 T C 0.550424 2.8236e-05
1:240689827 A G 0.045941 5.2092e-06
1:240690431 T C 0.595775 -3.3385e-05
1:240693366 C A 0.067494 4.3723e-05
1:240694696 T C 0.047645 2.7567e-05
1:240696214 C T 0.756745 -9.9739e-07
1:240696741 A C 0.025256 1.5248e-05
1:240696879 A G 1.137224 -1.4426e-05
1:240698245 T C 1.834989 4.4786e-05
1:240702832 T G 0.029212 1.5341e-05
1:240704717 G A 0.149457 -2.5537e-05
1:240706107 G A 0.243580 -3.6537e-06
1:240709805 T C 0.053365 8.1632e-07
1:240710523 G A 0.267859 -7.3199e-06
1:240711075 T C 0.828205 1.8375e-05
1:240716095 G C 0.600767 3.0278e-05
1:240716416 A G 0.104558 -9.2396e-07
1:240716461 A C 0.196918 -7.6251e-06
1:240720152 T C 0.112435 -1.8062e-05
1:240724159 C T 0.063352 3.6906e-06
1:240725219 A G 0.044406 -5.2594e-06
1:240725220 C T 0.067520 -7.2461e-06
1:240726984 A G 0.024191 1.9327e-05
1:240732459 A G 0.334852 2.6803e-05
1:240736029 G A 0.097151 -2.3379e-05
1:240740776 T G 0.403375 2.6282e-05
1:240741105 A G 0.079636 -2.6598e-05
1:240750163 G A 0.062446 -2.0634e-05
1:240751316 A G 0.357421 3.7996e-05
1:240753524 A T 0.266677 2.3647e-05
1:240754894 T C 0.140840 -3.8820e-05
1:240755244 A G 0.173217 7.9960e-06
1:240755369 T C 0.051252 4.1423e-05
1:240758704 A G 0.043335 4.0733e-05
1:240760350 C G 0.355142 -3.7652e-05
1:240760765 A G 0.022221 -6.9778e-06
1:240762714 A G 0.050726 -1.4932e-05
1:240762766 C T 1.702270 1.4594e-05
1:240765374 A G 0.240649 -2.1587e-05
1:240765476 C T 0.596739 4.6408e-05
1:240770788 C T 1.135250 -1.4602e-06
1:240775103 T C 1.569123 7.0506e-05
1:240777232 T C 0.056653 2.2784e-05
1:240778057 T G 0.405517 -2.6698e-05
1:240778180 C T 0.390139 1.0262e-05
1:240778767 G C 0.038028 -3.0284e-06
1:240779226 T C 0.093817 -2.2343e-05
1:240779801 C T 0.072840 -3.7689e-05
1:240783340 T C 0.084008 2.7502e-05
1:240783716 G A 0.327923 -8.3256e-06
1:240791177 C T 0.037911 -2.8791e-05
1:240795751 G A 0.046824 -6.1854e-06
1:240800082 C T 0.128622 -2.3040e-05
1:240800342 A G 0.079701 -3.1215e-06
1:240803170 G A 0.255606 -1.3879e-06
1:240806081 T C 0.057886 -2.8106e-05
1:240810528 A G 0.031394 1.2483e-05
1:240814351 G A 1.079782 7.5601e-05
1:240814595 G A 0.263188 6.8433e-05
1:240815908 T C 0.027654 6.6504e-07
1:240819499 A G 1.364561 3.1098e-05
1:240819943 G A 1.921091 -5.4904e-06
1:240821202 T C 0.034279 9.9319e-06
1:240821789 G A 0.778287 2.3105e-05
1:240824245 G T 0.351380 -2.6560e-05
1:240824565 A C 1.334103 5.5876e-05
1:240827984 T C 0.911509 1.4219e-05
1:240832334 A G 0.061898 4.8271e-06
1:240833388 G A 0.252947 -2.6492e-05
1:240835445 C T 0.850046 -2.8841e-05
1:240839531 T C 0.037720 -4.6659e-05
1:240840071 A G 0.352416 2.9557e-05
1:240840410 C T 0.612091 -2.3403e-05
1:240842437 T C 0.624763 3.3045e-05
1:240845448 T C 0.989795 -5.4525e-05
1:240846124 A G 0.987429 -4.8572e-05
1:240846850 T C 0.958022 -1.6385e-05
1:240848817 A G 1.393342 1.7295e-05
1:240849949 T C 1.023097 2.1207e-05
1:240850519 T C 0.329302 1.6472e-05
1:240851956 T C 0.035522 3.0417e-05
1:240852079 G A 0.378324 1.5350e-05
1:240854151 A G 0.058091 -8.2228e-07
1:240855706 C T 0.151067 1.0828e-05
1:240856576 G T 0.048191 -1.7667e-05
1:240857123 C A 0.044692 -1.7122e-05
1:240860643 T G 1.126941 7.8951e-06
1:240865794 A G 0.083106 2.4956e-05
1:240866465 G A 0.629288 2.0389e-05
1:240871487 G A 0.107482 -4.8492e-06
1:240875827 T G 0.431309 -7.2972e-06
1:240876278 G A 0.561749 4.0612e-06
1:240878450 T C 0.051589 -2.1290e-06
1:240878577 T C 0.049658 -3.2907e-05
1:240881698 T C 0.111877 -3.4017e-05
1:240882543 C T 1.345009 -5.0542e-05
1:240886290 G A 0.024538 9.5228e-06
1:240890563 T C 0.193331 -7.3053e-06
1:240892147 A G 0.257719 -1.8115e-05
1:240894583 C A 0.073057 1.9816e-05
1:240898597 C T 0.487465 -3.0058e-06
1:240899554 G C 1.488458 -2.1829e-05
1:240901439 C T 0.056854 -4.7309e-06
1:240903261 A G 0.051725 -8.6921e-06
1:240904686 C T 0.947651 -9.3470e-06
1:240913785 A G 1.014064 1.1475e-05
1:240921065 G A 0.238094 2.2495e-05
1:240930852 A G 0.073846 2.5841e-05
1:240932039 A G 1.658630 -3.4035e-06
1:240935544 T C 0.040628 -1.1927e-05
1:240936203 A G 0.042248 9.1871e-06
1:240948694 T C 0.051735 -7.7535e-06
1:240962372 T G 1.352954 -2.3413e-05
1:240965090 T C 0.067218 2.6638e-05
1:240966459 G C 0.066974 -1.2516e-05
1:240972022 C T 0.167244 9.7582e-06
1:240975213 C T 1.182412 -1.3704e-05
1:240976241 C T 0.665427 -2.6165e-05
1:240979803 A G 1.585414 -9.2783e-06
1:240987049 T C 0.073872 -8.9898e-06
1:240988389 A G 1.787295 2.2822e-06
1:240990818 A C 0.144209 -1.3523e-05
1:241001045 C A 1.024808 -1.8279e-05
1:241004429 C T 0.055711 -1.0607e-05
1:241005801 G T 1.477919 1.5646e-06
1:241016184 G A 1.594885 1.4219e-05
1:241024126 T C 0.034146 3.3411e-06
1:241035144 T C 0.606301 4.4266e-05
1:241046053 C T 0.143115 -1.0703e-05
1:241046905 C T 1.049470 3.7135e-05
1:241050316 G C 0.856810 2.0381e-05
1:241052941 A G 1.972638 5.3056e-06
1:241054970 C G 0.039210 -1.8854e-07
1:241065647 T C 0.297392 6.5442e-05
1:241068852 C T 1.225199 1.9896e-06
1:241069713 T C 0.035084 -1.2835e-05
1:241069818 A C 0.091889 -1.5278e-05
1:241070372 A G 0.044747 -2.6843e-05
1:241072050 C G 0.087481 -1.6249e-05
1:241087067 G A 1.102166 6.5591e-06
1:241090338 G A 0.023571 -1.1566e-05
1:241095576 C T 1.002201 -1.5102e-05
1:241101700 A C 0.058999 -4.1150e-05
1:241105471 T C 0.075371 4.3736e-05
1:241107061 T C 0.892414 -2.2490e-05
1:241110180 T C 1.810901 2.7045e-05
1:241111401 T C 0.223585 6.9822e-06
1:241113548 C A 0.031692 3.8884e-06
1:241119884 C A 1.786642 -1.5506e-05
1:241131301 T C 0.750513 1.5049e-05
1:241134928 A G 0.888136 9.0845e-06
1:241144197 T C 1.797805 4.9501e-06
1:241148921 G C 0.056516 -8.6489e-06
1:241150317 A G 0.120920 -4.8410e-05
1:241153184 T C 0.970495 1.1065e-05
1:241154025 C T 0.086865 -1.2721e-06
1:241159848 G A 0.240052 -4.8212e-06
1:241161151 G A 1.019361 2.6612e-06
1:241163882 T C 0.406514 -3.6249e-05
1:241164670 T C 0.716824 2.6741e-06
1:241170977 G A 1.063832 -3.8223e-05
1:241171081 C A 0.158591 -2.5800e-05
1:241171167 A C 0.248202 1.7573e-06
1:241175755 A G 1.686943 4.3194e-05
1:241178009 T C 0.669890 -4.0846e-06
1:241180313 C T 1.731509 2.8500e-05
1:241182444 T C 0.063368 -2.5092e-05
1:241184384 T C 0.149662 -8.0571e-06
1:241190066 A G 0.874017 -1.7373e-05
1:241191026 A G 0.197129 -1.8045e-05
1:241191088 A G 0.114636 -8.4382e-06
1:241192957 T C 0.076008 -5.4184e-06
1:241197007 T C 0.808892 -6.9450e-06
1:241197097 G A 0.032731 1.5751e-06
1:241198832 A G 1.324196 7.0021e-06
1:241199995 C T 0.851374 1.2140e-05
1:241200500 A G 0.112715 -3.9641e-05
1:241203611 A G 1.891664 2.0516e-05
1:241204998 G A 0.039193 -1.6057e-05
1:241212255 A G 0.466623 -1.0674e-06
1:241212974 G A 0.046146 -1.5734e-05
1:241216737 C A 0.047249 -4.8886e-06
1:241217590 C T 0.097459 -2.8441e-05
1:241224562 A G 0.035730 1.2442e-05
1:241225234 T C 1.333976 4.7108e-06
1:241225879 G A 0.048418 -1.5239e-05
1:241229446 G A 0.051505 1.3572e-05
1:241233104 G T 0.461037 1.0595e-05
1:241236168 A G 0.094713 -1.7174e-05
1:241236946 G A 0.024220 1.2259e-05
1:241245634 T C 0.330905 2.5136e-05
1:241249863 C A 0.353269 1.1274e-05
1:241257765 A G 0.454578 -6.2267e-06
1:241257816 C T 0.117697 -1.9556e-06
1:241259275 C T 0.104882 -1.3255e-05
1:241260342 G C 0.058386 -2.8198e-05
1:241261437 G A 0.077468 4.5504e-07
1:241262306 A G 0.141258 -1.0174e-05
1:241263899 C T 0.061083 -1.3550e-05
1:241264091 T C 0.060122 -1.3586e-05
1:241264216 G A 0.273062 -3.7149e-06
1:241265009 G A 0.042575 -2.5122e-05
1:241267263 A G 0.056890 -9.2154e-07
1:241268567 C T 0.325157 -9.0120e-06
1:241270559 C T 0.670487 -1.7004e-05
1:241276564 T C 0.310600 -1.9413e-05
1:241279858 G A 1.975244 4.6110e-08
1:241280303 C T 0.349257 4.6806e-06
1:241280765 A G 0.023620 -4.1053e-05
1:241281193 A G 0.113594 -1.5659e-05
1:241285606 T C 0.029242 1.5017e-05
1:241290459 A G 0.085417 3.5017e-05
1:241293189 C A 0.139012 -5.4942e-06
1:241311052 A G 0.372387 2.3320e-05
1:241311708 C T 0.321746 -2.0390e-05
1:241319268 A G 0.787947 1.0714e-05
1:241322952 T C 0.037210 4.2973e-06
1:241325469 G A 0.364902 -2.7813e-05
1:241328227 A G 0.723848 4.2069e-05
1:241334052 C T 0.036795 4.5860e-05
1:241335584 G A 0.189147 -4.2317e-07
1:241337461 G A 0.526019 -9.2068e-05
1:241338558 G A 0.275619 -2.5512e-05
1:241341263 A G 0.364759 -6.9909e-05
1:241343021 C T 0.076952 -3.6214e-05
1:241343374 T C 0.901820 5.5764e-05
1:241344504 G A 0.124834 2.0984e-05
1:241353749 C T 0.041852 -2.3240e-05
1:241363241 T C 0.268280 -4.6118e-05
1:241364184 T C 1.659743 8.3946e-06
1:241365280 T C 0.665953 -4.3377e-05
1:241381794 A G 0.293088 -2.5887e-06
1:241382207 T G 0.488747 2.6119e-05
1:241383781 A C 0.690478 2.9406e-05
1:241387957 C A 0.295717 7.1712e-06
1:241399761 G A 0.947044 -4.2208e-05
1:241401154 C G 0.540401 -4.8616e-06
1:241403489 C G 0.039765 4.0566e-05
1:241405520 G A 1.348478 1.4983e-04
1:241408428 T C 0.222920 -2.1949e-05
1:241409783 T G 0.317494 4.6596e-05
1:241416058 T G 0.075313 4.3021e-06
1:241425876 A C 1.432766 6.4643e-06
1:241430370 T C 0.491136 -2.3280e-05
1:241430636 A G 0.040625 -1.8475e-06
1:241431364 A G 0.273107 1.4798e-05
1:241431660 A G 0.050882 1.3853e-05
1:241438211 C G 0.031527 -3.7388e-05
1:241438733 C T 0.062057 -2.1232e-05
1:241439891 A C 0.926398 -1.1754e-06
1:241441545 C T 0.025775 -7.2296e-06
1:241452774 T C 0.252373 -5.5283e-06
1:241452887 C T 0.233553 3.8115e-06
1:241458338 T A 1.044208 4.1451e-05
1:241458778 C T 1.176781 3.3049e-06
1:241459299 A G 0.449884 2.0661e-05
1:241461844 T C 0.022101 3.0196e-06
1:241467163 G A 0.371667 4.8075e-06
1:241468106 G A 0.117801 -3.0816e-06
1:241468318 G C 1.055296 -4.2903e-06
1:241469291 T G 0.091792 -8.8332e-06
1:241470211 T G 0.620018 4.8180e-05
1:241470634 G A 1.561917 -1.1080e-06
1:241477685 T C 0.090977 -1.8413e-06
1:241478635 T C 0.024574 -1.1097e-05
1:241478784 G T 0.032968 -1.1040e-05
1:241479820 C T 0.327403 -1.7788e-05
1:241485169 T C 0.544280 -3.6598e-06
1:241486861 T C 0.489948 -1.9775e-05
1:241491027 A G 0.028674 2.3973e-05
1:241494372 C T 0.417601 -1.1491e-05
1:241495922 T C 0.025480 5.1593e-05
1:241501210 T C 0.434876 -8.7961e-06
1:241502909 A G 0.191173 1.7133e-06
1:241504787 T G 0.731531 -1.9118e-05
1:241507247 A G 0.146137 -2.0578e-06
1:241508018 A G 0.020299 1.4362e-06
1:241510280 C T 0.041215 -1.6285e-05
1:241511692 C T 1.701189 1.8637e-06
1:241512776 A G 0.218970 4.6547e-06
1:241512963 C T 1.499400 1.0116e-05
1:241518704 A G 0.026755 -8.4061e-06
1:241519317 G A 1.763889 8.6263e-06
1:241523733 T C 0.190894 -1.4887e-05
1:241526597 G A 0.300193 -6.9538e-06
1:241528499 A G 0.048493 -1.6967e-06
1:241533156 A G 0.041196 -2.3315e-05
1:241536588 A G 1.203857 3.5937e-05
1:241536818 A G 0.066601 3.0735e-05
1:241554940 C T 0.020166 1.8515e-05
1:241556014 A G 0.729574 1.8285e-06
1:241565615 T C 0.030297 9.7975e-06
1:241566463 A C 0.038599 2.6262e-06
1:241568886 G A 0.054400 4.8721e-05
1:241571632 T C 0.293841 -1.6631e-05
1:241571791 G A 0.433516 -5.1170e-06
1:241576112 A G 0.076193 2.1930e-05
1:241576287 C T 0.787450 4.7418e-05
1:241576926 C T 1.100497 3.5045e-05
1:241577057 A G 0.106784 -1.2319e-05
1:241583612 A C 0.921685 3.2022e-05
1:241586018 T C 0.038087 7.8319e-06
1:241586687 C T 0.883884 1.6092e-05
1:241588263 A G 0.041618 -1.9354e-05
1:241596427 T G 0.616876 4.5673e-05
1:241596701 C T 0.030874 1.4349e-06
1:241608403 T C 1.505664 5.4275e-05
1:241619083 C T 0.091389 2.0752e-05
1:241622123 A G 0.065377 8.0094e-06
1:241622379 C A 0.167816 -5.5471e-06
1:241623551 C T 0.385568 -6.9512e-05
1:241631807 T C 1.915570 1.0241e-05
1:241636455 C T 0.075547 1.5000e-05
1:241639581 C A 0.696405 1.4786e-05
1:241643584 C T 0.758537 2.5369e-05
1:241651816 G A 0.031001 -7.2715e-06
1:241669934 G A 0.027057 -1.1419e-05
1:241678983 C T 0.058678 2.1018e-05
1:241692253 G A 1.399483 1.0947e-04
1:241695792 C T 0.042978 -9.2900e-06
1:241697902 A C 0.034042 4.0462e-06
1:241701778 T C 0.068724 3.0149e-05
1:241702118 C T 0.042799 -9.0148e-06
1:241702756 C T 0.058353 -3.0181e-05
1:241704748 A C 0.313544 8.5758e-06
1:241705226 C T 0.176112 2.0634e-05
1:241705524 A G 0.075031 -3.2959e-05
1:241705724 C T 0.282546 3.5991e-07
1:241705742 C A 0.777138 1.3906e-05
1:241707019 C T 0.155783 -1.5385e-05
1:241711701 A G 0.450365 -1.0240e-05
1:241713402 T C 0.494583 -2.9224e-05
1:241714587 G T 0.458528 9.9673e-05
1:241714818 C G 0.171961 -3.6217e-05
1:241720432 G A 1.851111 1.1388e-05
1:241720830 G A 0.647020 -5.5069e-05
1:241721161 G A 0.059931 -2.1559e-05
1:241724922 C T 0.105084 -4.5987e-05
1:241741084 A G 0.069574 4.2464e-06
1:241747838 C T 0.489484 -3.0232e-06
1:241755348 T C 0.451300 1.0441e-04
1:241757182 T C 0.059593 2.9912e-05
1:241757549 T G 0.351114 -9.3682e-06
1:241759438 G C 0.051054 -1.7277e-05
1:241760829 C A 0.121154 6.2731e-06
1:241763311 A C 0.123085 -1.5725e-05
1:241767930 A G 1.909954 2.6414e-05
1:241768617 C T 0.627496 2.0201e-05
1:241768713 A G 0.393560 -3.0283e-07
1:241768752 A G 1.169682 5.0628e-05
1:241771590 T C 0.034824 -1.5131e-05
1:241772421 G A 0.191578 2.9231e-05
1:241772881 T C 0.545831 2.3003e-05
1:241773027 T C 0.341626 -6.6435e-06
1:241778830 C T 0.569367 4.5218e-05
1:241781480 C T 1.364039 5.0406e-05
1:241783301 T C 0.591402 1.4174e-06
1:241786645 T C 1.198758 1.1190e-04
1:241789942 T A 1.331882 4.8667e-05
1:241790148 G A 1.331026 4.8230e-05
1:241790394 C T 0.105308 -2.8533e-05
1:241798443 A G 0.038619 1.0917e-04
1:241798631 T C 0.704958 8.3586e-05
1:241801165 G C 0.575592 7.4050e-05
1:241801595 T C 1.329958 4.4658e-05
1:241804774 G A 0.128863 1.1938e-05
1:241809610 G C 0.763266 3.7131e-05
1:241810265 T C 0.122773 -9.1938e-06
1:241813544 T C 1.463942 -4.6664e-05
1:241814114 G C 0.883231 2.4372e-05
1:241817229 A C 0.701741 -7.7781e-05
1:241817912 A C 0.035850 1.1590e-05
1:241818850 T C 0.057042 8.6501e-06
1:241819408 A G 0.277262 -2.0370e-05
1:241819478 A C 0.104977 -3.2695e-06
1:241820815 C G 0.146007 1.8154e-05
1:241823930 G A 0.050427 7.9298e-06
1:241830086 G A 1.239970 2.0481e-05
1:241830640 C T 0.112747 1.0402e-05
1:241833741 A G 0.068837 -6.2395e-07
1:241837183 C T 0.034010 7.9110e-06
1:241841733 C G 0.288401 -4.4003e-06
1:241844048 C T 1.591428 1.7218e-05
1:241849348 G A 0.320223 -5.6520e-05
1:241849364 A G 1.725689 -1.8100e-05
1:241849572 T C 1.658585 -4.0332e-05
1:241849659 G A 0.171188 3.2717e-05
1:241849779 G A 1.561340 3.2101e-06
1:241850713 C T 0.069769 2.8922e-05
1:241851416 C T 0.153739 -3.3325e-06
1:241861280 T C 0.191423 -6.7533e-07
1:241861851 G T 0.158185 -3.9960e-05
1:241861857 G C 0.640087 4.2589e-06
1:241862231 A C 1.174376 -1.1758e-05
1:241866254 G T 0.813141 -2.2634e-05
1:241867496 T C 0.082499 -1.2862e-05
1:241872466 G T 0.405112 -1.0284e-06
1:241875241 T C 0.144929 5.9255e-07
1:241878547 G T 0.418475 7.1912e-06
1:241879430 C T 0.042952 2.4414e-05
1:241880600 A G 0.116924 1.7287e-05
1:241881940 A C 1.674931 1.5219e-05
1:241885307 T C 1.639256 3.6348e-06
1:241885359 C A 0.237705 -8.9060e-06
1:241886645 C G 0.033903 -3.0176e-06
1:241891040 A G 0.828572 2.9172e-06
1:241892354 A C 0.157815 -8.9122e-06
1:241895643 T C 0.403407 -3.6251e-05
1:241898588 G A 0.243401 1.6248e-05
1:241900822 G A 0.066711 -1.7691e-05
1:241907817 C T 1.040748 -2.5214e-05
1:241908476 T C 0.037035 -3.1975e-05
1:241908666 A G 0.055994 1.6587e-05
1:241912674 C A 1.602649 -6.7335e-06
1:241914220 G T 0.073985 -2.1146e-05
1:241915003 C T 0.039956 -7.1134e-05
1:241921710 G A 0.387406 6.0793e-05
1:241921866 T G 0.035801 1.0585e-05
1:241928939 T C 1.938459 -3.5810e-05
1:241929542 A G 0.331847 -7.1175e-06
1:241930703 T G 0.060898 -3.2576e-05
1:241931406 G A 0.338338 -8.2165e-06
1:241931654 T C 1.267777 -2.2612e-06
1:241933468 A C 0.107995 1.6969e-05
1:241933552 G A 0.051440 -7.5851e-07
1:241946766 C A 1.389470 3.3521e-05
1:241951329 T C 0.340137 -4.3730e-06
1:241967592 A G 0.052365 -3.0704e-05
1:241972721 C T 0.197515 -2.4942e-05
1:241973435 A C 0.052271 -1.8684e-07
1:241976205 C T 0.063183 -1.0638e-05
1:241979523 C T 0.412882 -9.7687e-06
1:241979567 A C 1.599585 7.4146e-06
1:241982430 A C 0.392203 -3.4584e-06
1:242002481 C A 0.329072 -2.4391e-06
1:242005344 T G 0.832165 -7.2595e-06
1:242009307 A G 0.415563 -9.4559e-07
1:242010072 T G 0.104561 -1.5409e-05
1:242010116 G A 0.330558 -1.4082e-05
1:242010574 C T 1.046795 8.2178e-05
1:242012033 A G 1.097284 3.4878e-05
1:242016590 T C 0.467688 -2.4893e-05
1:242023898 G A 0.065705 2.5845e-05
1:242028133 G A 0.108670 9.3187e-06
1:242030151 G A 1.097258 3.3336e-05
1:242032691 G T 0.054848 -4.7284e-06
1:242035382 T C 0.153375 -4.1848e-05
1:242035438 A G 0.492879 7.2497e-06
1:242037741 G A 0.152489 5.0418e-05
1:242039382 G A 1.072200 4.6794e-05
1:242040129 A G 1.070172 4.7153e-05
1:242040691 A G 0.489075 9.8493e-06
1:242042301 A G 0.767047 1.5648e-05
1:242042545 G A 1.277375 4.4901e-06
1:242042768 T C 0.116843 3.0428e-05
1:242045275 T C 1.952806 -1.5444e-05
1:242052621 G T 0.840906 -4.5363e-05
1:242052685 G C 0.319198 -8.2543e-06
1:242053042 G A 1.635049 -4.5836e-06
1:242055664 G A 0.522731 -4.1701e-05
1:242058343 G T 0.415969 3.9561e-05
1:242059221 A G 0.364211 -7.5885e-07
1:242062846 T C 0.081142 -1.5944e-06
1:242063528 G A 0.745995 4.7679e-05
1:242065356 A G 0.111777 -7.1977e-06
1:242066150 G A 1.436794 3.1007e-05
1:242070731 A G 0.344476 3.1779e-05
1:242072649 A G 0.891654 1.4668e-05
1:242080555 G A 1.536094 1.0845e-05
1:242081875 G A 0.973001 3.0853e-05
1:242084745 A C 0.547860 -7.1802e-06
1:242085663 T G 0.224423 3.3953e-05
1:242086276 G A 0.130083 3.2473e-06
1:242087206 T C 0.489474 7.9044e-06
1:242087644 T C 1.049181 2.8940e-05
1:242089628 C A 0.940926 6.9097e-05
1:242090954 A C 0.209755 -9.5333e-05
1:242097703 C T 1.879534 -2.7588e-05
1:242098415 T C 0.872215 -5.5457e-07
1:242105339 G A 0.025512 -2.5367e-05
1:242107467 A G 0.262029 1.3520e-05
1:242110679 A G 0.543186 -2.2778e-05
1:242113715 G A 0.031601 4.3165e-05
1:242114617 A C 0.103130 -6.7032e-05
1:242117894 A G 0.667209 -6.8971e-05
1:242129655 A G 1.437154 -5.5689e-06
1:242132750 C T 1.888136 5.3156e-05
1:242132781 T C 0.022993 3.7896e-06
1:242133351 A G 0.675599 4.0713e-05
1:242142836 T C 0.126347 1.2139e-05
1:242144580 T C 0.303001 -2.5050e-05
1:242149775 G T 0.702192 -1.0614e-05
1:242151729 C T 1.277875 -2.6385e-05
1:242155241 G A 0.413671 -7.1654e-05
1:242155955 G A 1.532400 3.0970e-05
1:242158192 C T 1.066010 2.7154e-05
1:242161619 A C 1.949657 -2.7254e-05
1:242171007 T C 0.049648 5.0175e-05
1:242175001 A C 1.149295 9.8768e-05
1:242179109 A G 0.044714 -7.3461e-05
1:242179387 C A 0.058006 1.4990e-05
1:242179796 C T 1.601779 6.3267e-05
1:242184078 C T 1.011649 7.6776e-06
1:242184575 G A 0.080023 9.5723e-07
1:242185725 T G 0.478789 -1.3675e-05
1:242186434 A G 0.062482 -1.4477e-05
1:242188793 C G 0.097222 -3.6691e-06
1:242189080 T C 0.093077 -1.1161e-06
1:242192490 A G 0.407082 -2.1516e-05
1:242193158 T C 0.071084 8.3740e-06
1:242195135 C T 0.066195 1.7294e-05
1:242195664 T C 0.029943 -5.2702e-05
1:242196967 A G 1.742307 -4.9376e-05
1:242197493 C T 0.220995 -2.7828e-05
1:242199447 A G 0.090916 -7.4281e-06
1:242201314 A C 0.041550 2.9643e-05
1:242216927 C A 1.305595 1.3824e-05
1:242228745 A G 0.064829 -3.5835e-05
1:242229860 A G 0.170549 -1.1587e-05
1:242234920 A G 0.159273 -1.2139e-05
1:242238767 G A 0.214767 4.6503e-05
1:242240214 C A 0.076384 1.8144e-05
1:242243558 T C 0.140651 1.3307e-04
1:242246843 C T 0.814277 7.2583e-06
1:242256882 T C 0.239610 9.8705e-06
1:242257053 C A 0.470979 1.2973e-05
1:242272504 A G 0.132978 -2.3945e-05
1:242274959 C T 0.180942 -1.3075e-05
1:242275264 T C 0.191822 -2.3993e-05
1:242278829 C T 0.068510 3.5300e-06
1:242279447 T C 0.368573 -1.2309e-05
1:242282285 C T 1.586505 -1.1027e-04
1:242292280 T C 0.833074 -2.5098e-05
1:242297331 T C 1.219973 -1.0865e-05
1:242303357 A G 1.146517 2.4750e-06
1:242307703 A G 0.230532 -2.7472e-05
1:242312720 A G 0.746277 3.4636e-05
1:242327762 C T 0.084125 -6.1314e-05
1:242329619 A G 0.045036 -5.5161e-05
1:242331941 G A 0.911856 6.0197e-06
1:242332370 C T 1.535217 -4.8070e-05
1:242341319 T C 0.602896 -2.8351e-05
1:242344687 A C 0.100958 -1.1980e-05
1:242344812 T C 0.050505 2.3570e-05
1:242348617 G A 0.161710 -1.9406e-05
1:242365657 C T 0.278284 -1.7860e-06
1:242368319 A G 1.564222 -2.4846e-06
1:242371780 T C 0.055283 1.5328e-05
1:242372162 T C 1.097832 4.7428e-05
1:242374647 G C 1.101731 3.8419e-05
1:242377591 C A 0.612906 2.2625e-05
1:242378718 A C 0.042196 -3.8327e-05
1:242384519 T C 0.549862 -3.9011e-05
1:242390058 A G 0.047249 3.7268e-06
1:242394579 T C 0.050882 1.2089e-05
1:242397919 T C 0.030060 5.2008e-05
1:242401873 G A 0.056026 -3.1164e-05
1:242406622 T C 1.617817 2.8860e-05
1:242409071 G A 0.345875 2.5570e-05
1:242418141 G A 1.520994 1.7757e-05
1:242418291 G A 0.595301 -8.0349e-06
1:242419232 T G 0.358875 3.4100e-05
1:242420888 C A 0.242191 2.1453e-05
1:242428387 T C 0.653394 -3.0119e-05
1:242428735 G C 0.023883 -1.9691e-05
1:242431557 T C 0.055465 -9.1924e-07
1:242439335 C T 0.160788 2.0417e-05
1:242446172 A G 0.731638 -3.2619e-05
1:242453104 T C 1.599267 -1.5580e-05
1:242461623 T G 1.811969 -3.4846e-05
1:242465530 A G 1.808269 -3.1432e-05
1:242466311 T C 1.586868 -1.7410e-05
1:242471226 A G 1.534052 -1.3524e-05
1:242479580 T C 0.285269 -6.4847e-06
1:242492823 T G 0.121413 -2.5395e-05
1:242506695 A G 1.877924 2.2422e-05
1:242525612 C G 1.800206 -1.3316e-05
1:242525824 T C 1.959570 -3.6073e-06
1:242526266 T C 0.031066 1.1739e-05
1:242529588 T C 0.055990 -3.0743e-06
1:242530735 T C 0.055543 4.1362e-06
1:242530891 T C 0.115769 -1.1352e-05
1:242538765 T C 0.046318 -4.7738e-07
1:242542378 C T 0.319776 2.0018e-05
1:242542873 A G 0.258014 1.0055e-05
1:242544789 G A 1.941345 2.3880e-05
1:242544989 C T 0.072755 2.7220e-06
1:242545240 G T 0.024405 -1.2356e-05
1:242545344 G T 0.241402 -2.8600e-06
1:242545655 G A 0.107164 4.8464e-05
1:242551484 A G 0.065079 5.8178e-05
1:242551698 T C 1.833720 1.3903e-05
1:242553258 C A 0.038314 -9.5143e-06
1:242553664 A C 0.961258 1.0596e-05
1:242554531 G A 0.637652 -4.9588e-06
1:242560480 C A 0.024266 -1.0118e-05
1:242561712 G A 0.770851 -6.5277e-06
1:242562550 T C 0.053368 8.0388e-06
1:242564491 C T 0.039038 -2.8845e-05
1:242565563 T C 0.259374 -2.5463e-05
1:242566422 A G 0.158244 3.5653e-05
1:242576857 A G 0.662506 1.2597e-05
1:242578698 T C 0.164619 -6.2369e-07
1:242585722 T G 0.053861 1.7671e-05
1:242587846 C T 0.113640 3.3793e-05
1:242593668 C A 0.547538 8.5973e-06
1:242594750 T C 0.026057 2.3103e-06
1:242597375 T C 0.251487 -5.5003e-06
1:242604469 A C 0.081399 -8.4600e-06
1:242612619 G A 0.033757 1.3077e-05
1:242615828 A G 0.682036 8.8148e-06
1:242618870 G A 0.424028 2.6999e-05
1:242619691 T G 0.707976 -7.1313e-06
1:242620013 A G 0.833346 6.8286e-06
1:242632594 A G 1.849387 -1.7490e-05
1:242633878 T C 0.102789 2.5665e-06
1:242635260 G A 1.244898 2.9174e-06
1:242639766 C T 0.144076 1.3778e-05
1:242642736 A G 0.092152 -4.0648e-07
1:242655301 G A 0.703864 -1.8658e-05
1:242661957 T C 0.023039 2.7603e-05
1:242663136 T C 0.658374 1.8642e-05
1:242663386 T C 0.816728 -3.6417e-05
1:242668619 A G 0.430072 -5.0097e-05
1:242674732 A G 0.711339 1.2842e-05
1:242677321 C T 0.064839 -4.7727e-06
1:242678409 A C 0.042183 -1.6914e-06
1:242682479 G T 0.052664 1.2442e-05
1:242682532 G A 1.248153 -1.6178e-06
1:242684588 C T 0.717577 -4.1023e-05
1:242687390 A G 0.646835 -6.6774e-05
1:242690382 C A 1.172811 7.9752e-07
1:242690935 T C 0.314959 -9.5063e-06
1:242694809 G A 0.599400 -9.3205e-05
1:242695776 C T 0.424213 1.8512e-05
1:242697031 G A 0.738643 8.9128e-05
1:242699614 G C 0.077987 -2.0833e-05
1:242700803 A G 1.444889 1.5766e-05
1:242702623 T C 0.030076 7.0630e-06
1:242706443 G T 1.010091 3.3919e-07
1:242710955 G A 1.130223 3.8085e-05
1:242712951 C T 0.472047 -8.9779e-07
1:242717999 T C 0.036678 -3.0895e-05
1:242720972 C T 1.784971 -3.5234e-07
1:242721326 T C 0.650499 8.6802e-06
1:242721503 G T 0.021818 -9.0704e-06
1:242725967 C G 0.188258 -1.7522e-05
1:242728501 C T 0.970246 -4.4666e-06
1:242736537 C A 0.114685 -2.6119e-05
1:242739925 A G 0.027667 -1.2250e-05
1:242742848 T C 0.034610 1.8401e-06
1:242749919 A C 0.226503 8.1848e-06
1:242762202 T C 1.017329 -1.2251e-05
1:242763245 C T 0.020751 3.4079e-05
1:242768229 A G 0.398604 -7.7881e-06
1:242771482 G A 0.545724 -1.2390e-05
1:242774997 A G 0.044529 -8.3536e-05
1:242782878 A C 1.447853 -3.1451e-05
1:242798788 A G 0.302810 1.2879e-05
1:242800371 C T 0.195447 -2.1746e-05
1:242806621 T C 1.479266 -5.5622e-05
1:242809649 T C 0.110183 -8.5892e-06
1:242811984 T C 1.174298 -5.9130e-05
1:242818716 C T 1.427751 -1.1049e-04
1:242820274 C A 0.254268 -1.8765e-05
1:242823007 C T 1.958872 -1.5751e-05
1:242832399 A G 0.308094 -3.2969e-05
1:242838450 G A 0.146890 -1.7276e-05
1:242841521 T C 0.548632 -4.0401e-05
1:242843323 G T 0.023623 4.2310e-06
1:242844603 G A 1.947223 1.3978e-05
1:242845245 G A 0.248273 5.4527e-05
1:242848245 G A 1.699456 -3.5424e-05
1:242848686 A G 1.265324 -3.9558e-05
1:242854466 C G 0.288440 -7.4686e-05
1:242860425 C T 0.034461 1.5744e-05
1:242862898 G T 0.247884 5.4520e-05
1:242872032 C A 0.603279 1.8993e-05
1:242872167 G C 0.035769 1.0002e-05
1:242873224 A G 0.343996 -7.5956e-05
1:242873445 C T 0.055263 -5.1274e-06
1:242873595 C T 0.965770 -5.6760e-06
1:242873955 A C 0.326770 3.4579e-05
1:242876789 C G 0.393676 -7.3367e-05
1:242878998 C T 0.766047 -1.2886e-05
1:242879126 A G 0.048749 2.3046e-05
1:242881394 A G 0.055952 9.6905e-06
1:242881418 G A 0.065254 4.2219e-05
1:242881598 C T 1.188102 -1.6835e-06
1:242882060 G C 1.156523 1.7347e-05
1:242887546 G A 0.097751 -1.2189e-05
1:242894984 A C 0.245939 2.5514e-05
1:242903027 C T 0.591811 4.1236e-05
1:242909493 G A 1.189287 1.6145e-05
1:242913522 T C 0.086118 -1.6348e-05
1:242915247 C T 1.854227 -3.3295e-05
1:242916512 T C 1.800307 -1.7712e-05
1:242918870 T C 1.615272 3.4250e-06
1:242921341 C T 0.022309 8.2040e-07
1:242921641 T C 0.633261 -6.5112e-06
1:242925596 G A 0.213423 1.4621e-07
1:242925684 A G 0.086706 -1.5183e-05
1:242928016 C T 0.963942 -6.3695e-06
1:242928914 T C 0.142975 2.6190e-05
1:242930475 G A 0.162749 2.7419e-05
1:242931515 A G 0.041401 1.4886e-06
1:242935761 A G 0.230733 5.6884e-06
1:242937028 C T 0.162217 -1.7584e-05
1:242940149 G A 0.112559 1.3913e-06
1:242949091 G A 0.240951 5.8769e-07
1:242949626 A G 0.022474 -2.5827e-05
1:242952253 G A 0.141219 7.4124e-05
1:242954132 C T 0.056273 -3.0166e-05
1:242964568 G A 0.611413 -2.0295e-05
1:242967466 G C 0.154423 -1.8396e-05
1:242972502 G A 0.657023 2.5043e-05
1:242975036 C A 0.668179 2.5000e-05
1:242985166 T C 0.096735 -1.2965e-05
1:242990332 G A 0.438235 1.3854e-05
1:242996072 A G 1.013493 2.1960e-05
1:243001760 T C 0.060535 5.2133e-05
1:243004669 C T 0.130102 1.3106e-06
1:243021237 T C 0.759465 3.6937e-06
1:243022218 T C 0.955730 1.2328e-05
1:243040780 A G 0.738416 -6.7425e-06
1:243041047 C T 1.280300 7.7110e-06
1:243051420 G A 1.334778 -2.4957e-05
1:243070467 T C 0.114055 3.0076e-05
1:243073435 T C 0.099887 2.1410e-05
1:243075848 A G 0.063222 1.0020e-05
1:243077775 G A 1.143579 9.9625e-06
1:243080547 G A 0.196359 1.8738e-05
1:243085890 T C 0.654300 -1.8249e-05
1:243088756 C A 0.065569 1.2173e-05
1:243089529 A G 0.256248 -5.5134e-06
1:243092232 T C 1.012055 -4.1421e-06
1:243095927 C T 0.642093 3.7344e-05
1:243098722 A G 0.107456 1.7887e-05
1:243103511 G A 0.045948 -1.3416e-06
1:243106784 T C 1.063605 -1.6821e-05
1:243118409 A G 0.072453 -1.0549e-05
1:243121012 G A 1.394072 -1.3432e-05
1:243136032 C T 0.621569 1.4240e-05
1:243138839 T C 1.753580 1.5151e-05
1:243140953 C T 0.036950 2.6812e-06
1:243181599 G T 0.635124 -6.6578e-06
1:243266904 G A 0.034062 3.0401e-06
1:243266970 G A 0.033072 -3.3784e-06
1:243271453 C T 0.271767 -3.1468e-05
1:243306451 T G 0.703208 3.5900e-05
1:243309958 A G 0.257894 -3.6657e-05
1:243384008 T C 0.108472 1.2891e-05
1:243385693 C T 0.055747 9.5920e-06
1:243386993 A G 0.191987 5.1890e-06
1:243397782 T C 0.515522 4.4285e-05
1:243402721 A G 0.996761 -8.4085e-06
1:243405468 C T 0.031491 -5.4215e-07
1:243415581 A G 0.075835 1.0757e-06
1:243420388 G A 0.666290 4.2944e-05
1:243424146 C T 1.760140 7.1251e-05
1:243427352 G C 0.146786 -3.6078e-07
1:243435805 T C 0.056299 -1.4568e-05
1:243444345 C T 0.097560 -1.6325e-05
1:243453119 T G 0.644475 5.6212e-05
1:243454140 A G 0.032117 -8.1209e-06
1:243471462 T C 0.066221 -6.5570e-06
1:243493907 T A 0.603435 4.2673e-05
1:243494739 G A 0.474371 -3.7394e-05
1:243501047 A C 1.096012 1.8137e-06
1:243502036 G A 0.056072 7.0132e-06
1:243539011 A G 0.022114 -4.0872e-05
1:243544382 G A 0.169422 1.3844e-05
1:243546954 C A 0.189748 1.9992e-05
1:243548308 T G 0.040807 -2.1911e-05
1:243564722 T G 0.282624 -6.3196e-05
1:243570406 G A 0.066893 5.7163e-05
1:243587887 C G 0.085255 -2.9820e-06
1:243600734 C T 0.330328 -1.1773e-04
1:243603925 C T 0.109748 -7.0800e-07
1:243604157 A G 0.049797 2.1978e-06
1:243608967 G A 1.148928 2.5815e-05
1:243617188 G T 0.320902 2.7361e-05
1:243625415 C T 0.047558 7.6745e-06
1:243633673 A T 0.087897 -3.1876e-05
1:243640881 G A 1.204292 6.5938e-06
1:243647921 T C 0.407604 -6.4518e-06
1:243657399 T C 1.689735 2.3418e-05
1:243662773 C T 0.349186 2.4793e-05
1:243664820 A G 0.052482 -2.4227e-05
1:243667216 T C 0.445740 4.8527e-06
1:243676546 G A 0.094564 7.5521e-06
1:243679792 C T 0.177336 2.0739e-06
1:243683806 T C 0.070175 2.7646e-05
1:243686018 C T 0.071704 2.3235e-06
1:243688150 G A 1.832139 2.6035e-05
1:243689904 G A 0.083671 9.1585e-06
1:243695539 A C 0.283679 -3.8996e-05
1:243706916 C T 0.021890 2.3361e-05
1:243710407 C T 0.689582 -7.7538e-05
1:243713636 G A 0.073580 -3.5764e-05
1:243719946 C T 0.090841 -4.1618e-06
1:243725223 T C 0.025402 -1.6324e-05
1:243737428 C T 0.263366 -9.8356e-06
1:243743051 T C 0.032991 5.2628e-06
1:243751162 C G 0.092934 -5.9400e-06
1:243766921 T C 0.048668 -3.9982e-05
1:243768906 C T 1.369456 2.8001e-05
1:243782621 A G 0.070003 2.4495e-05
1:243792235 T C 0.028119 2.1677e-05
1:243802307 G A 0.093678 2.1305e-06
1:243809488 T C 0.139996 -4.6680e-05
1:243821172 A G 0.050096 1.8698e-05
1:243821531 C T 0.024084 2.3111e-05
1:243827085 T G 0.052128 -1.9192e-05
1:243827863 G A 0.054079 -4.5761e-06
1:243834783 T C 0.069139 1.6825e-05
1:243862980 A G 1.739273 2.0947e-05
1:243873931 A G 0.048756 3.3920e-05
1:243874901 A G 0.155102 -5.2909e-05
1:243882183 T C 0.046623 -1.7915e-05
1:243886673 C T 0.382326 -8.7322e-06
1:243892532 G A 0.362711 -1.6671e-05
1:243910067 T C 1.364032 2.4828e-05
1:243923204 G A 0.078994 -2.5655e-05
1:243933803 C T 0.127866 1.7234e-05
1:243934631 C T 0.077062 -4.6703e-06
1:243943084 A C 0.370573 -1.7366e-05
1:243954602 T C 0.037045 9.7944e-06
1:243956428 T C 0.040628 -3.0513e-05
1:243956683 T C 0.037333 -3.2728e-06
1:243970371 A G 0.114711 2.4463e-05
1:243983166 T C 1.734384 1.9704e-05
1:243983723 C T 1.366090 2.5726e-05
1:244009215 G A 0.050278 -1.2814e-05
1:244012328 A G 0.063323 2.2948e-05
1:244015469 C T 0.064553 2.7759e-05
1:244023403 G T 0.139976 -4.0771e-05
1:244023680 T C 1.325079 2.5216e-05
1:244027551 A G 0.076183 -8.7520e-06
1:244028404 C T 0.021283 -2.3323e-06
1:244037861 A G 0.038674 -1.8819e-05
1:244045144 A G 0.051622 1.6897e-05
1:244047324 A G 0.775444 -3.5182e-06
1:244048656 G A 0.865805 -2.7364e-06
1:244059630 G C 0.104856 -6.8240e-06
1:244062106 C T 0.827471 -6.6101e-06
1:244069010 G A 0.747381 -7.0416e-06
1:244082020 C T 0.080036 1.3843e-05
1:244088763 C G 0.041676 -5.6832e-05
1:244092749 C A 0.091042 2.7877e-05
1:244094683 C T 1.388285 -1.2739e-05
1:244101194 G T 0.165407 1.7481e-06
1:244104634 C T 1.245667 7.2636e-06
1:244107640 T C 0.051933 2.4603e-05
1:244114883 T C 0.084112 -3.2810e-05
1:244114918 G A 0.581529 5.1732e-05
1:244119189 T C 0.050856 3.8838e-05
1:244119978 T C 0.083132 -2.4280e-05
1:244122296 A G 0.134942 1.7620e-05
1:244131275 A G 0.641375 -1.4104e-05
1:244133004 G A 1.076238 2.6419e-05
1:244137734 A G 0.054494 6.0753e-06
1:244140225 G A 0.435457 -1.3863e-05
1:244146358 T C 0.075693 9.9282e-06
1:244151439 T C 0.253148 -7.4531e-06
1:244155156 C T 0.481148 5.1001e-06
1:244166704 T G 0.072612 -1.5629e-05
1:244170455 T G 0.331207 -2.2432e-05
1:244171508 G A 0.230733 -2.0822e-05
1:244173872 A C 0.742619 -8.8804e-06
1:244175136 T C 0.034756 3.1411e-05
1:244176424 T G 1.004031 5.3949e-06
1:244180875 A G 0.438472 -1.3615e-05
1:244181698 T C 0.077854 3.5329e-05
1:244187533 G A 0.186340 1.0497e-05
1:244189360 C T 0.028229 3.3040e-06
1:244192428 C T 0.143657 -1.9922e-05
1:244194842 T C 0.957840 -5.8742e-05
1:244199872 C T 0.969197 3.9378e-05
1:244205351 C T 0.314660 8.0563e-06
1:244205652 T C 0.101701 -8.8265e-05
1:244207024 T A 0.634935 -3.7553e-05
1:244209836 T C 0.166822 7.3040e-06
1:244210092 C T 0.025720 -4.1256e-06
1:244214018 G A 0.073713 -1.5059e-05
1:244220933 T C 0.059113 3.5747e-05
1:244221036 G A 0.337641 2.9216e-05
1:244222511 C T 0.319720 1.2000e-05
1:244225402 G A 0.881089 5.2941e-06
1:244228699 C T 0.578215 -1.5786e-05
1:244233807 A G 0.038268 -2.9438e-05
1:244236422 A G 0.464062 2.6008e-05
1:244237429 C A 0.046477 3.0630e-05
1:244239708 C A 0.361858 -5.5204e-06
1:244240555 G A 0.585365 -8.0555e-07
1:244242294 A G 1.975367 2.0818e-05
1:244244542 C T 1.175401 -3.6731e-05
1:244246608 A G 0.107882 1.1842e-04
1:244247520 A G 0.504616 4.6686e-05
1:244250469 A G 0.062800 -1.2364e-05
1:244250561 C T 1.426664 -1.0555e-05
1:244251650 T C 1.072064 1.2334e-05
1:244254609 T C 0.085073 -2.7970e-06
1:244256644 G A 1.964526 -1.1555e-05
1:244256687 A G 0.060866 -3.4354e-05
1:244256960 T C 0.598699 5.6886e-06
1:244257522 G A 0.340802 6.2301e-06
1:244259790 T C 0.042712 1.0954e-05
1:244260194 T C 0.330834 1.5817e-05
1:244260475 T G 1.664920 2.3985e-05
1:244260634 A G 0.067659 1.8641e-05
1:244262535 G A 0.070503 -8.5561e-06
1:244264513 C T 0.117869 1.4875e-05
1:244266562 C T 0.098219 1.5458e-05
1:244268866 C A 0.295166 3.2074e-06
1:244272514 G A 0.040836 2.5169e-05
1:244275252 G A 0.274155 -3.0020e-06
1:244276260 A G 0.023915 5.1221e-06
1:244278304 C T 0.102302 8.0970e-06
1:244283333 C T 0.045497 2.6809e-05
1:244285470 C T 0.317925 8.7342e-06
1:244289448 T C 0.868288 -1.5610e-05
1:244291248 A G 1.566403 -2.4709e-06
1:244300166 T C 0.047415 -2.9490e-06
1:244312700 A G 0.148318 1.4517e-05
1:244313495 G A 1.498698 3.3597e-06
1:244314476 T C 1.327072 4.4879e-06
1:244314685 C T 1.545565 1.3401e-06
1:244314952 G A 0.325962 9.8985e-06
1:244315180 C T 1.020303 -7.6289e-06
1:244315918 A G 0.072379 -4.5798e-06
1:244317946 A G 0.688774 9.3005e-06
1:244318351 A C 1.960313 -1.1387e-05
1:244319340 T G 0.842954 1.7415e-05
1:244319375 T C 0.049453 -6.3349e-07
1:244320371 C T 1.398243 1.5706e-05
1:244320515 A G 0.239058 5.4853e-06
1:244322193 A G 0.081409 -6.5178e-06
1:244325804 T G 0.308487 2.4702e-06
1:244329845 T C 0.091698 5.3295e-06
1:244334073 C T 0.577257 -3.8965e-06
1:244338661 T C 0.078494 1.8962e-05
1:244339226 A C 0.380651 -4.4307e-05
1:244339831 C T 0.027632 3.5749e-07
1:244344409 G T 0.022029 7.0697e-05
1:244346300 A C 0.022130 2.9076e-05
1:244350470 A G 0.073382 -1.3623e-07
1:244350904 T C 0.176177 1.4673e-05
1:244352591 G A 0.564774 -1.2659e-05
1:244353842 G A 0.026372 5.7227e-06
1:244354794 C T 0.022669 7.7991e-06
1:244356256 C A 0.707110 -2.2216e-05
1:244356718 T C 0.351218 1.0290e-06
1:244357437 G A 0.028411 7.0798e-07
1:244358043 C T 0.762743 -2.1815e-05
1:244358190 C T 1.158552 1.1321e-05
1:244358308 G A 0.444759 -2.4222e-05
1:244358551 T C 0.080931 -2.5830e-05
1:244360130 A C 0.331350 6.8572e-06
1:244361804 G A 0.734216 1.2551e-05
1:244362085 C T 0.028706 -2.4285e-05
1:244362192 A G 0.093340 2.2165e-05
1:244362297 C T 1.966396 8.1277e-07
1:244365010 T C 0.362760 3.7236e-06
1:244367585 T C 0.049460 1.3835e-05
1:244373905 T C 0.076647 -1.5088e-05
1:244374728 T C 0.342613 2.7322e-05
1:244375589 G T 0.040810 2.6873e-05
1:244375726 G A 0.092035 -1.5047e-05
1:244377850 C T 1.243424 -1.8352e-06
1:244380312 T C 0.029083 -5.4880e-06
1:244380393 C A 1.857979 2.6029e-06
1:244382399 C G 0.285165 1.6739e-05
1:244382892 A G 0.321736 -1.5835e-05
1:244384504 T C 0.298421 -1.6790e-05
1:244390564 T C 0.153787 -2.0336e-05
1:244390922 T C 0.040125 1.9958e-05
1:244391489 T G 0.320331 -3.1861e-05
1:244391535 C G 0.539713 -1.2651e-05
1:244392878 C T 0.853175 7.0588e-06
1:244392920 A G 0.035801 3.8542e-05
1:244394043 C T 0.930682 -1.1609e-05
1:244400995 A G 0.132014 5.5415e-06
1:244406007 T C 0.033146 1.7863e-05
1:244406046 T C 1.211858 -1.2168e-05
1:244418511 C T 0.085722 2.8189e-05
1:244433147 G A 1.919091 -1.8020e-05
1:244435678 T C 1.919153 -2.1324e-05
1:244446852 C T 0.042189 2.5914e-05
1:244447097 C A 1.906004 -7.7287e-06
1:244448644 A C 0.066338 4.5463e-06
1:244451292 G A 0.995917 8.4730e-05
1:244452911 A G 1.045945 5.8642e-05
1:244454987 T C 0.064465 -9.7746e-06
1:244455502 G A 0.099059 -1.2076e-05
1:244459922 C G 0.963812 7.1312e-05
1:244460076 C T 0.029005 -1.4875e-05
1:244460826 T G 0.210719 -9.5981e-07
1:244462879 T G 0.097193 -1.3542e-05
1:244463058 G C 0.041676 -3.2921e-05
1:244465254 G A 0.780368 1.7149e-05
1:244465552 G A 0.321905 2.5674e-05
1:244477988 G A 0.596093 -1.6044e-06
1:244486658 G A 0.042095 -1.3563e-05
1:244489300 T C 0.195042 4.7470e-06
1:244489956 G A 0.228587 -1.0474e-06
1:244490369 T C 0.823067 5.8826e-05
1:244490846 G T 1.452533 -8.3655e-06
1:244493080 G T 1.164619 -1.6981e-06
1:244497737 C T 0.067273 -5.0547e-06
1:244500765 T C 0.564676 -1.2568e-04
1:244503080 G C 1.630852 -4.8523e-06
1:244503384 C A 0.227633 -5.9477e-06
1:244507520 T C 0.058892 2.7978e-05
1:244507556 G T 0.257400 2.6629e-05
1:244507653 A G 0.911337 -7.9773e-06
1:244507705 A C 0.025791 -7.3287e-06
1:244508605 A G 0.040498 -1.1992e-06
1:244510939 C T 0.392333 6.9892e-06
1:244511176 A G 0.532098 -4.6852e-05
1:244516334 C A 0.597333 -1.0519e-05
1:244518523 C A 0.930796 -3.7263e-05
1:244519113 A G 0.029839 -3.0329e-05
1:244524345 A G 1.512977 -5.3328e-05
1:244525597 A G 0.044471 -2.0545e-05
1:244527857 C T 0.960644 -5.4067e-05
1:244532146 C T 1.022724 -4.1018e-05
1:244532937 T C 1.520040 4.0070e-06
1:244533214 A G 1.623601 -7.9477e-05
1:244537135 A G 0.060801 -1.1151e-07
1:244539868 G A 0.440929 1.8888e-06
1:244541485 A G 0.076355 3.1439e-05
1:244544519 T C 0.334132 -1.5545e-06
1:244544818 A G 1.183438 -5.3299e-07
1:244545719 G A 1.141077 -3.1679e-05
1:244547029 C T 0.288612 -1.2213e-05
1:244553507 T C 0.857898 -1.7930e-05
1:244557218 A G 0.090140 -5.6750e-06
1:244561408 A G 0.139379 -3.7598e-05
1:244564738 C T 0.140392 -3.6879e-05
1:244569711 T C 0.095168 1.5807e-05
1:244570510 A G 1.495349 -6.4455e-06
1:244573756 A G 1.041452 -2.1655e-05
1:244578558 G C 0.034776 1.2835e-05
1:244580611 A G 0.111423 4.7710e-05
1:244582459 G T 0.114643 1.0206e-05
1:244583585 C T 0.064667 1.5135e-05
1:244587073 A G 0.095372 1.6499e-05
1:244587469 C T 0.145608 -1.2371e-06
1:244589752 G A 0.049070 -3.6523e-06
1:244590966 A C 0.098521 8.3481e-06
1:244597892 T C 0.434681 6.2655e-06
1:244599286 A G 0.042735 2.0548e-05
1:244599459 C T 0.045717 3.1310e-06
1:244603861 C T 0.049901 -1.8131e-05
1:244616355 A G 0.073333 1.3099e-05
1:244624337 C A 0.409263 -1.4042e-05
1:244630132 A G 0.033383 -1.8773e-05
1:244635604 C T 1.200209 -1.8063e-05
1:244641216 A C 0.069438 -1.6118e-05
1:244644806 A G 0.066137 6.1509e-06
1:244646044 T C 0.142664 -3.8173e-05
1:244651163 G C 0.542527 2.2874e-06
1:244651917 C G 0.224413 4.9969e-06
1:244661270 C G 0.129840 3.7006e-06
1:244666142 C A 0.102958 -1.8144e-05
1:244674603 G T 0.305627 -2.8333e-05
1:244676166 T C 0.066143 -2.6131e-06
1:244678241 G A 0.097852 -6.6942e-05
1:244688842 G A 0.039002 -3.6829e-05
1:244689029 A G 0.434084 -2.5706e-05
1:244697368 T C 0.079666 9.2868e-08
1:244701500 A G 0.371998 -9.0664e-06
1:244709727 A G 0.027038 3.3207e-06
1:244711862 G T 0.159860 -6.8043e-05
1:244715966 A G 0.128434 3.3281e-07
1:244716722 A G 0.024503 3.0152e-05
1:244722670 T C 0.049934 1.9371e-06
1:244733281 C T 0.059704 9.0403e-06
1:244735593 T G 0.027343 -3.5710e-05
1:244735858 G A 0.178718 1.2748e-05
1:244736955 A C 0.093603 7.7699e-05
1:244738579 T C 0.025369 1.7628e-05
1:244747294 A G 0.192546 2.1465e-05
1:244758349 C T 0.075105 7.6190e-05
1:244767326 C G 0.873040 -1.0901e-05
1:244770644 A G 0.020637 -1.6690e-05
1:244772179 G A 0.223008 1.4334e-06
1:244775382 C T 0.334742 8.9035e-07
1:244778533 A G 0.067588 -5.3983e-07
1:244781787 A G 1.310905 2.7037e-05
1:244784860 T C 0.032270 3.9395e-05
1:244786951 A G 0.028145 4.3586e-05
1:244792168 A G 0.066530 -2.3314e-05
1:244802155 T G 1.389470 8.9628e-05
1:244803440 G A 0.027034 1.4609e-05
1:244806080 A G 0.054962 -2.1161e-05
1:244806710 T C 0.174739 2.1685e-05
1:244806971 C T 0.078792 4.9008e-05
1:244808735 T C 0.081003 1.2900e-05
1:244809662 G A 1.380145 4.0651e-05
1:244815816 G A 0.568033 -2.7043e-05
1:244815949 C G 0.995157 5.4711e-05
1:244816968 A C 0.066604 8.0450e-06
1:244817239 T G 0.104817 -1.1591e-05
1:244822462 G A 1.629804 1.9428e-05
1:244822776 G T 0.134724 1.5095e-06
1:244824107 T C 0.026749 9.8570e-06
1:244824192 T C 0.194532 -3.5807e-05
1:244829339 C A 1.009783 4.8672e-05
1:244831671 T C 0.030456 3.1917e-05
1:244834270 T G 1.558477 2.4061e-05
1:244842116 A G 0.073492 -3.2128e-05
1:244850728 G T 0.028713 -3.0681e-05
1:244853265 T C 0.450933 -1.5591e-05
1:244854821 A G 0.652323 2.2518e-05
1:244855509 G T 0.023649 -1.9390e-05
1:244861863 C T 0.170516 1.0464e-05
1:244867747 A G 0.091448 -1.2476e-05
1:244877955 T C 0.495199 7.9448e-06
1:244879173 G A 0.048473 -3.3123e-06
1:244883471 T C 0.044237 1.2685e-05
1:244888167 C T 0.153427 3.9370e-06
1:244891124 G C 1.193471 2.3878e-05
1:244894936 T C 0.308194 2.1045e-05
1:244897777 T G 0.026191 4.5373e-05
1:244902468 A G 1.087134 1.5098e-05
1:244910727 A G 0.035938 4.3088e-07
1:244914870 A G 1.579815 3.4726e-05
1:244915579 G T 1.370313 2.0373e-05
1:244918347 T G 0.093285 2.1104e-05
1:244920820 G A 1.128041 1.1389e-05
1:244920860 G C 0.420107 2.6213e-05
1:244922193 A G 1.497030 5.0061e-05
1:244922751 T C 0.165742 1.4322e-05
1:244933170 C G 0.393167 9.7143e-06
1:244934673 T C 0.431033 5.9874e-06
1:244938498 C T 0.293033 8.1770e-05
1:244941601 G A 0.077897 -2.6430e-05
1:244942113 A G 0.286360 2.9773e-05
1:244946101 A G 0.226380 1.4030e-05
1:244948199 C A 0.236504 -8.2305e-06
1:244949758 A G 0.175560 3.0849e-05
1:244955233 T C 0.281293 1.4235e-05
1:244957978 T C 0.031663 -1.6998e-05
1:244958013 C T 0.199258 4.4715e-06
1:244964713 C T 1.665589 2.2476e-05
1:244964797 A G 0.104100 1.7140e-05
1:244965929 T C 1.626750 4.1692e-05
1:244967771 T G 1.303553 1.7559e-05
1:244968669 C T 0.650519 2.4067e-05
1:244973524 A G 0.025126 -2.6938e-06
1:244974586 T C 0.179796 -7.9897e-06
1:244976024 A G 0.083152 -2.4580e-05
1:244980419 A G 0.150671 4.9715e-05
1:244980554 G A 0.209567 2.2118e-05
1:244990268 G A 0.347073 -4.8430e-05
1:244995838 G A 0.040313 -6.4111e-05
1:244995904 C G 0.157020 2.3504e-05
1:244997953 G A 0.345041 -7.2560e-05
1:245000193 A G 1.938660 2.5828e-06
1:245008115 T C 0.032419 9.0509e-05
1:245011190 C T 0.031803 1.1360e-05
1:245011430 A G 0.051157 -2.2732e-05
1:245013807 A G 0.249091 -3.0015e-05
1:245015140 C T 0.047688 -1.7936e-05
1:245018520 C T 0.094548 6.7777e-06
1:245022315 C A 0.040050 -5.7715e-05
1:245028509 T G 0.461154 3.4055e-06
1:245032339 T C 0.089919 1.8841e-05
1:245038626 C A 0.079416 -1.0378e-05
1:245043044 C T 0.420945 2.4239e-05
1:245044488 C T 0.020692 -5.2034e-06
1:245048666 C T 0.065624 1.6971e-07
1:245053728 G T 0.073589 -7.4531e-06
1:245055574 C G 0.476984 1.0740e-05
1:245058181 G A 0.095960 -8.2915e-06
1:245063661 C A 0.231573 -1.6158e-05
1:245065787 T G 0.093963 5.0906e-05
1:245079604 C A 0.334596 -2.0242e-05
1:245082527 A G 0.041228 -1.9032e-05
1:245082988 T C 0.459210 2.1915e-06
1:245092832 A G 1.892859 -2.7695e-05
1:245098028 C T 0.482859 1.7948e-05
1:245102091 G T 1.028852 -6.9821e-05
1:245104596 T C 0.302910 2.5696e-05
1:245111127 T C 0.268849 7.9310e-06
1:245116281 C T 0.624883 -2.7481e-06
1:245116298 G A 1.012795 4.3787e-05
1:245121498 C T 0.735189 1.7820e-05
1:245123541 C G 0.226163 1.5982e-05
1:245124063 C T 0.080211 4.9146e-05
1:245124194 C T 0.074625 -2.1991e-05
1:245124619 C T 0.377775 1.9758e-05
1:245124624 T C 0.614036 2.7362e-05
1:245133662 C G 0.941056 -1.4926e-05
1:245136243 A G 1.207827 -5.4262e-05
1:245150323 T C 0.163009 6.7112e-06
1:245162068 C T 0.211261 9.4312e-06
1:245162574 C T 0.174531 8.7897e-05
1:245162685 C T 1.592581 -3.6620e-06
1:245169112 T C 0.160577 -5.9417e-06
1:245189387 G T 0.654839 4.1432e-05
1:245191651 G A 0.070331 -3.5861e-05
1:245192472 C T 0.671691 -8.4188e-07
1:245212846 C T 0.077299 4.2594e-05
1:245219771 G A 0.137341 -2.3231e-05
1:245223608 T G 0.041371 2.6943e-05
1:245235876 G A 1.002506 -4.3626e-05
1:245237137 T C 0.056399 2.0128e-05
1:245245402 T C 0.832149 -3.9347e-06
1:245247095 A G 0.058574 3.6643e-06
1:245248256 G T 0.053452 6.0575e-06
1:245249432 T C 0.148299 1.8316e-05
1:245249749 G A 0.141362 -7.7665e-06
1:245249945 T C 0.084700 -9.1949e-06
1:245254522 G A 0.105577 1.7061e-05
1:245255022 T C 1.694730 -3.4012e-05
1:245268412 C T 1.765126 -1.7529e-06
1:245273390 C T 1.457304 3.1404e-05
1:245278913 G A 0.138645 -1.0073e-05
1:245287508 A G 0.105567 2.9193e-05
1:245288493 G A 0.368943 3.2347e-06
1:245290111 A G 0.281046 2.1798e-05
1:245290345 T C 0.144163 2.7389e-05
1:245291857 A G 0.041475 9.2459e-06
1:245297239 T C 0.052881 3.2335e-06
1:245297324 T G 0.144021 1.6555e-05
1:245297608 T C 0.254239 5.0617e-06
1:245302653 G A 0.114785 -1.0197e-05
1:245303298 C T 0.088796 -2.8242e-06
1:245305530 C T 0.445012 3.0333e-07
1:245305596 C G 0.210693 1.0366e-05
1:245307406 T C 0.167601 -1.1121e-05
1:245315987 G A 0.912944 -2.2046e-05
1:245321162 C T 0.210768 3.0013e-05
1:245322266 T C 1.956360 -2.1018e-05
1:245328972 A C 0.086092 -2.6258e-05
1:245329981 T C 1.863111 -2.4465e-05
1:245332964 C G 1.903963 -3.0810e-06
1:245336800 A C 0.025379 3.6914e-05
1:245336818 A G 0.020241 -1.8906e-06
1:245337496 G A 0.181117 3.5652e-05
1:245338416 T G 0.067241 -2.3084e-05
1:245340091 T G 0.138577 2.6959e-05
1:245341817 A G 0.242817 3.2025e-05
1:245344663 A G 0.228587 5.9584e-06
1:245351287 A G 1.662265 1.3429e-05
1:245352307 A G 1.877207 3.5785e-06
1:245353613 T C 0.174372 -1.6903e-05
1:245355626 G C 0.298937 -5.4037e-05
1:245358550 G C 0.031803 -5.8660e-06
1:245359604 C T 0.839952 -5.1593e-05
1:245361122 G C 0.265311 -6.7398e-06
1:245362680 C T 0.343834 -1.8265e-05
1:245366662 C T 1.297928 4.3326e-05
1:245367423 C T 1.787249 -2.8574e-05
1:245370329 A G 0.039372 -2.9060e-05
1:245375936 T C 0.021335 -3.1807e-05
1:245376084 A C 0.038087 -2.2611e-05
1:245379167 A G 0.192529 -1.2468e-04
1:245379820 C T 0.052891 1.4036e-05
1:245380639 C T 0.187940 7.2763e-05
1:245381000 T C 0.286340 -4.9976e-06
1:245390351 G A 0.597884 -7.9880e-05
1:245394923 T C 0.038593 -8.0276e-06
1:245395788 A G 0.052887 8.0698e-08
1:245400260 A G 0.636880 -1.4375e-04
1:245405229 T C 0.038291 1.9909e-05
1:245407878 T C 1.707697 2.3644e-06
1:245420078 T C 0.092026 -7.0002e-06
1:245422577 T C 0.987848 -6.3421e-05
1:245422789 A G 0.118473 -1.3736e-05
1:245431939 G A 0.889077 -3.9676e-05
1:245434605 A G 0.265239 -1.0203e-05
1:245443262 A G 0.201981 -1.0574e-05
1:245446936 A G 1.087634 -7.4965e-05
1:245453692 G A 0.213020 -5.6014e-06
1:245454615 G A 0.909490 -7.7303e-05
1:245458633 C A 0.024964 1.2874e-05
1:245460088 G A 0.087709 -1.5685e-05
1:245461981 G A 0.742528 4.8505e-05
1:245462654 A G 0.143446 -9.0335e-06
1:245464740 T C 0.061041 1.1347e-05
1:245469360 C T 0.122845 -1.8140e-05
1:245470001 T C 0.339556 -1.5231e-05
1:245472714 C T 0.400554 -2.4976e-05
1:245480149 G A 0.106239 -7.7744e-06
1:245480344 G A 0.110186 -2.1852e-05
1:245483293 A G 1.035672 1.1092e-06
1:245483332 G A 1.954273 9.3086e-06
1:245483381 A G 0.347845 -1.0359e-05
1:245489083 C A 0.059045 3.3817e-06
1:245489437 C T 0.113305 -4.9611e-05
1:245490149 C T 0.114805 -4.7780e-05
1:245492090 A G 0.138769 3.6890e-05
1:245494705 G A 0.242096 2.0428e-05
1:245494762 A G 0.137662 -3.9939e-06
1:245495727 T C 0.039943 2.9145e-06
1:245496021 C T 0.241418 1.8262e-05
1:245502722 A C 1.720989 -1.1387e-05
1:245505656 G C 0.061106 1.8328e-05
1:245507916 T C 0.088215 -4.5544e-06
1:245508267 A G 0.058035 1.2505e-05
1:245508665 G T 0.023023 1.6050e-05
1:245511315 A G 0.074089 -6.0183e-06
1:245513751 A G 0.072554 4.1485e-06
1:245515938 A C 0.033857 8.4218e-06
1:245517151 G A 0.091172 4.9591e-06
1:245518951 T C 0.035824 -9.2185e-07
1:245520783 T C 0.666060 1.9331e-05
1:245525295 A G 0.047360 -1.2931e-05
1:245528780 C A 0.905543 2.0289e-06
1:245530282 A G 0.030920 1.0015e-05
1:245532053 G T 0.055750 7.4305e-06
1:245535264 C T 0.097323 -8.8141e-05
1:245536257 G A 1.165573 1.9386e-05
1:245539169 A G 0.051693 -2.5961e-05
1:245539328 G A 0.694977 6.3924e-05
1:245542829 G A 0.072362 -1.6065e-05
1:245543770 A G 1.060775 4.6659e-05
1:245547981 A G 0.154206 -3.2648e-05
1:245552889 T C 0.089468 -9.3881e-06
1:245557416 T C 1.249461 1.5268e-05
1:245560145 G A 0.212267 -5.2394e-06
1:245563214 T C 0.084271 -6.0609e-05
1:245568611 C T 1.250792 1.2939e-06
1:245572053 T G 0.198395 2.0924e-06
1:245575817 T C 1.072658 -1.5757e-05
1:245576187 A G 0.066247 3.4775e-05
1:245577473 G A 0.325835 -2.7486e-06
1:245577829 T C 0.035097 2.6413e-05
1:245578570 T C 0.066345 -3.0543e-05
1:245580061 A G 0.106642 3.8283e-05
1:245580253 C T 1.301255 -2.1849e-05
1:245582247 A G 0.068007 6.0804e-05
1:245586545 C A 0.215549 1.1364e-05
1:245587844 A G 0.153872 1.8414e-05
1:245588630 T A 0.068399 6.8525e-06
1:245597371 A G 0.975218 1.1011e-04
1:245599583 T C 0.026554 -3.3754e-05
1:245601771 A G 1.534211 4.2055e-05
1:245603539 G A 0.074982 -1.4801e-05
1:245608086 T C 0.099624 -2.9938e-05
1:245608967 G A 0.308811 4.4366e-05
1:245609133 T C 0.218327 -2.3030e-05
1:245611389 A G 1.890177 3.0543e-05
1:245617013 G A 0.031942 -1.6648e-05
1:245617382 A G 0.409354 -2.5962e-05
1:245618170 C A 0.035214 -3.9382e-05
1:245619580 G A 0.554741 2.6639e-05
1:245623965 A C 0.627847 2.0779e-05
1:245625999 G C 0.064585 4.2339e-06
1:245626590 A G 1.624432 -5.2418e-06
1:245634116 T G 0.200715 -1.5731e-05
1:245636410 G A 0.145893 -2.3806e-05
1:245649651 G A 1.292799 -4.9614e-05
1:245650748 C T 1.974598 -3.1672e-06
1:245659214 T C 0.105366 5.6744e-05
1:245660618 G C 0.033273 -4.2694e-06
1:245662246 G A 0.028508 -2.5490e-06
1:245663519 C A 0.843337 -1.0504e-04
1:245676418 C A 0.125675 1.1250e-05
1:245679783 T C 0.621764 5.2636e-06
1:245681928 A G 0.392196 -1.1649e-05
1:245686803 A G 0.350228 2.7705e-06
1:245689787 G A 0.381696 6.9932e-07
1:245690007 T C 0.037587 5.7023e-05
1:245690553 T C 0.075923 -3.3641e-05
1:245692302 A G 0.084460 4.7244e-05
1:245694732 G A 0.850306 -2.4922e-05
1:245697260 C T 0.460755 5.2287e-06
1:245699085 A G 0.971515 -1.4417e-05
1:245701098 C T 0.020118 -4.8974e-06
1:245703819 C T 0.818571 4.1375e-05
1:245703990 T G 1.153885 -1.3671e-05
1:245704510 A G 0.481301 7.4779e-05
1:245706160 C T 0.532978 -4.8525e-05
1:245706226 T C 0.250971 -1.4235e-05
1:245714736 G A 0.746426 2.6315e-05
1:245717371 T C 0.662957 -2.4021e-05
1:245718399 C T 0.092113 2.8564e-05
1:245720262 C A 1.342110 -5.8883e-06
1:245722181 C T 0.564186 -2.1082e-05
1:245723822 A G 0.037911 -4.0970e-06
1:245723932 G A 0.177524 -2.9862e-05
1:245726443 C T 0.378505 2.3099e-05
1:245727474 G A 1.492940 2.8351e-05
1:245734311 C T 1.346031 2.0347e-05
1:245739589 A C 0.110696 -1.9126e-05
1:245741227 A C 0.092960 9.7690e-06
1:245743997 G A 0.152515 -3.3781e-05
1:245745586 T C 0.839101 -9.8934e-07
1:245745629 A G 0.023204 3.7555e-06
1:245745682 G A 0.044393 4.5647e-05
1:245748602 T C 0.038590 -2.6548e-06
1:245751177 C A 0.841351 1.9295e-05
1:245753173 A G 0.220693 -4.7441e-06
1:245755811 T C 0.692013 -1.3595e-05
1:245761845 T C 0.207720 3.0878e-06
1:245762147 G T 0.093830 -8.6333e-06
1:245762190 C T 0.743934 2.3187e-05
1:245765274 G C 0.064878 2.7960e-06
1:245767748 T C 0.184233 5.6713e-06
1:245769416 C A 0.239633 6.6126e-06
1:245771636 A G 0.024233 2.2130e-05
1:245772370 A G 0.617927 -7.7369e-06
1:245772529 G A 0.128502 -2.5022e-06
1:245772651 G C 0.029579 1.3288e-05
1:245773148 G A 0.231999 -3.6836e-06
1:245774964 G A 0.798100 -1.1358e-06
1:245779109 A G 0.030008 2.3316e-05
1:245779530 T C 0.499796 -7.1927e-06
1:245780760 C T 0.685252 -1.7255e-05
1:245790404 T C 1.434736 -4.2768e-07
1:245794675 G A 0.041082 7.7404e-06
1:245795118 C T 0.183837 -4.5802e-05
1:245795256 A G 0.098680 3.9563e-05
1:245795660 A G 0.051677 1.2427e-06
1:245806310 C A 0.326154 -1.2386e-05
1:245808835 T C 0.187956 -3.2472e-05
1:245810068 G T 0.042851 -5.5808e-05
1:245811413 T C 0.530433 2.5571e-05
1:245816049 C A 0.226679 -3.1132e-06
1:245820712 G A 1.222777 2.7548e-05
1:245822899 G A 0.134361 9.7931e-06
1:245823569 C G 1.398386 2.9880e-05
1:245827051 A G 0.029190 -5.8339e-06
1:245831705 G A 0.031670 3.3397e-06
1:245835195 T C 0.244544 1.1673e-05
1:245836866 A C 0.039554 2.6849e-05
1:245839280 G T 1.174684 3.7792e-05
1:245841415 G A 0.029294 3.8284e-06
1:245841531 T C 0.074897 -1.1383e-05
1:245842304 C T 0.251909 -4.8943e-06
1:245843930 A G 1.015356 5.0372e-05
1:245847078 G C 0.058977 2.5179e-05
1:245847148 C T 0.468541 -1.2345e-05
1:245849729 A G 0.023269 1.0461e-06
1:245858493 G T 1.542832 4.8437e-05
1:245859350 T C 0.048298 -1.6890e-05
1:245866511 C T 0.544325 -2.2984e-05
1:245871108 A G 0.516985 4.3020e-05
1:245872185 T G 0.043676 4.8854e-06
1:245873836 G A 0.376328 -5.3094e-05
1:245881760 G A 0.059652 -1.8951e-05
1:245883150 T C 0.349760 -2.2246e-05
1:245894261 C A 0.336352 2.6758e-05
1:245899701 G A 0.706902 3.4127e-05
1:245900039 A C 0.055984 8.1942e-05
1:245912107 C T 0.177229 8.5967e-05
1:245914790 G C 0.434795 -6.4795e-06
1:245918301 A G 0.655744 2.8082e-05
1:245919844 T C 0.054458 -1.5407e-05
1:245922956 A C 0.054413 8.0086e-05
1:245924614 T C 0.049298 1.8578e-05
1:245925816 G A 0.080308 7.1155e-06
1:245926038 G T 0.468421 3.7078e-05
1:245926749 T C 0.168377 4.9903e-05
1:245927242 A G 0.109722 2.0037e-05
1:245930051 G A 0.307328 1.6584e-05
1:245930742 A G 0.037223 1.4005e-05
1:245934984 T C 0.165742 -2.3952e-05
1:245936531 T C 0.274775 -1.1236e-06
1:245936738 G A 0.426122 3.9160e-05
1:245937665 G C 0.218571 -2.2472e-06
1:245949475 C G 0.129112 3.1625e-05
1:245949655 G A 0.034023 3.7731e-05
1:245950642 A G 0.432886 -1.2618e-05
1:245953416 G A 0.313404 1.7159e-06
1:245953511 T C 0.037376 -2.9694e-05
1:245957353 T C 0.065825 1.5371e-05
1:245959911 C T 1.006027 -4.8122e-05
1:245960086 C T 0.286551 2.6058e-05
1:245960376 A G 1.727656 -1.9553e-05
1:245961509 A G 0.035386 1.1874e-05
1:245962004 G T 0.092058 -5.0104e-05
1:245964820 A G 0.042108 6.7808e-06
1:245965252 T C 0.048700 1.8914e-05
1:245965860 C T 0.098913 1.6793e-05
1:245969003 T C 1.536506 1.1586e-05
1:245969258 A G 0.039567 1.4482e-05
1:245973612 T C 1.243385 -7.8104e-06
1:245974315 A C 0.122747 1.5332e-05
1:245974571 C T 0.104259 4.6424e-06
1:245977996 T C 1.653196 4.0442e-05
1:245979357 C T 0.219613 -2.8011e-05
1:245986813 G T 0.033030 6.5169e-06
1:245988808 A G 0.032604 -9.3858e-06
1:245989865 T C 1.891369 2.1037e-05
1:245993682 G A 1.930926 6.5602e-05
1:245994842 T C 0.122660 -1.3468e-05
1:245994892 A G 1.413538 2.4330e-05
1:245997919 C T 1.900496 3.3035e-05
1:246007023 T G 0.430179 -3.2264e-05
1:246011399 G T 0.721771 6.1886e-06
1:246014420 C T 0.189501 1.3064e-05
1:246018517 C T 1.512065 -4.7984e-06
1:246021520 T C 0.042352 4.0189e-05
1:246021851 A G 0.091626 1.5301e-05
1:246023140 C T 0.062674 1.5747e-05
1:246025433 T C 0.137766 3.4827e-05
1:246026302 C T 0.025697 3.3432e-05
1:246026459 G A 1.453332 4.1657e-06
1:246041505 C T 1.533468 -2.0868e-05
1:246041721 G A 0.162454 -7.7536e-06
1:246043567 A C 1.528180 -2.4871e-05
1:246051310 T C 0.071850 -1.7575e-05
1:246058909 C T 0.134410 -1.5666e-06
1:246062702 G C 0.088157 -3.7391e-05
1:246066326 T C 0.215137 2.0054e-05
1:246078476 C T 1.782426 -7.0159e-07
1:246088371 T C 0.042121 -1.9801e-05
1:246091657 T C 0.068256 1.2339e-05
1:246094206 C T 1.809528 -1.8971e-05
1:246097631 T C 0.094200 1.8825e-05
1:246098184 C T 1.542579 -1.1855e-05
1:246102023 G T 1.670630 -4.2191e-05
1:246102188 A G 0.061353 1.3935e-05
1:246103035 T C 0.140943 -3.4465e-05
1:246110850 T C 0.033669 -3.6036e-06
1:246113263 T C 0.094077 -3.8514e-05
1:246113584 T C 0.060454 4.8681e-05
1:246114373 A G 0.078280 3.2532e-05
1:246114558 G A 0.193023 2.2204e-05
1:246115205 T C 0.030985 -1.8687e-05
1:246115287 A C 1.848118 -1.9662e-05
1:246115368 A G 0.036619 -3.6761e-05
1:246121495 C T 0.261081 -2.0332e-06
1:246124691 A G 0.182367 1.1270e-05
1:246127777 A C 0.204052 -1.1643e-05
1:246127862 T A 0.037080 1.7073e-05
1:246135726 T C 1.148428 4.5654e-06
1:246140466 C T 0.034331 -2.4066e-06
1:246141452 A G 0.230372 -5.9838e-07
1:246145835 A C 0.181481 8.2395e-06
1:246148791 A C 0.227737 -2.4366e-05
1:246161101 G T 1.382943 2.1439e-05
1:246161253 G T 1.609625 3.2116e-06
1:246161683 T C 0.171802 -5.1756e-06
1:246164185 C T 0.311628 -3.0925e-06
1:246166375 G A 0.255450 -1.0807e-05
1:246166543 C T 0.051667 -3.8309e-05
1:246166728 A G 0.403164 -2.3891e-06
1:246168017 T C 1.237572 3.5334e-06
1:246171978 C T 0.080256 -2.2693e-05
1:246179226 T G 0.030378 3.2710e-06
1:246197936 A G 0.036298 1.0876e-05
1:246202027 C T 0.640025 -1.9067e-05
1:246207839 T C 0.689680 -2.5222e-05
1:246213341 A G 0.421094 -2.4390e-05
1:246241574 T G 0.065481 -3.1589e-05
1:246242044 G A 0.425726 -3.0043e-05
1:246244336 T C 0.269712 -4.3158e-05
1:246247103 T G 0.114114 5.9283e-05
1:246254192 T C 0.142862 5.1438e-06
1:246256017 T G 1.603824 2.1599e-06
1:246262674 A G 0.140586 2.1901e-06
1:246263253 A G 0.054377 -3.2421e-05
1:246266493 A G 0.104272 1.1414e-06
1:246269894 T C 0.178829 -1.1283e-05
1:246277467 C T 1.692159 -5.6760e-06
1:246284119 T C 0.023136 1.4260e-05
1:246284431 T C 0.055091 1.2826e-05
1:246287351 T C 0.047921 -2.3594e-06
1:246288481 C T 0.187631 -2.1481e-05
1:246291451 G T 0.031429 5.6037e-06
1:246302492 C G 1.393297 1.4478e-05
1:246306225 C T 0.309528 -2.9292e-05
1:246315914 T C 0.163749 -1.9210e-05
1:246317372 A T 0.047999 -9.2550e-06
1:246324070 G A 0.864928 5.0004e-05
1:246332536 T C 1.684525 -1.9109e-05
1:246342089 A G 0.057133 -5.7294e-06
1:246352751 G A 0.141109 -3.8346e-05
1:246355668 C T 1.437239 9.3481e-06
1:246356750 T C 0.410000 -2.6395e-05
1:246356811 A G 0.075102 1.1735e-05
1:246357027 A G 0.035117 1.2646e-05
1:246358079 C T 0.059288 -4.7682e-05
1:246358934 T C 0.062219 1.5892e-05
1:246362338 T C 0.027612 -2.6910e-05
1:246376432 C T 0.042170 6.6067e-06
1:246385482 A C 0.607317 3.5553e-06
1:246386173 A G 0.077893 1.7332e-05
1:246388298 A G 0.399850 8.3221e-06
1:246394475 G T 0.063595 1.3551e-05
1:246398520 T C 1.888321 8.9478e-07
1:246408013 G A 0.051187 -2.9518e-05
1:246411438 G A 0.323226 4.0945e-07
1:246428129 T C 0.668027 3.9161e-05
1:246428242 G C 0.064923 2.5414e-05
1:246429273 G A 0.247871 -2.4008e-05
1:246443468 T C 0.707509 -2.1129e-05
1:246444111 G T 1.435811 1.0624e-06
1:246456391 G A 0.032968 3.6020e-05
1:246460812 G A 0.036632 7.9097e-05
1:246462496 C T 0.053608 2.9667e-05
1:246470482 C T 0.337150 -5.5054e-06
1:246474994 G A 0.076118 -2.1685e-05
1:246478242 A C 0.094028 2.8031e-05
1:246483329 C T 0.046211 -3.7927e-05
1:246483573 C T 0.033221 1.5093e-05
1:246486213 G A 0.080311 5.0919e-05
1:246488264 C T 0.267381 -4.3559e-06
1:246490438 C T 1.725604 7.2390e-05
1:246490452 A G 1.245024 1.4479e-05
1:246503083 C T 0.081678 4.8101e-05
1:246544125 C T 0.136523 5.8208e-05
1:246548051 G C 0.288528 -4.0972e-05
1:246549013 A G 0.556016 -2.9189e-05
1:246549557 A G 0.838108 4.3998e-05
1:246557735 A G 0.894222 -4.9389e-05
1:246557784 C T 0.030693 6.4872e-06
1:246559852 G T 0.044273 -2.7784e-06
1:246565320 A G 0.049213 1.1179e-05
1:246567278 C A 0.045023 -1.9859e-05
1:246569963 A G 0.313647 2.8540e-05
1:246570586 G A 0.161282 2.6207e-05
1:246579138 C T 0.991574 -1.2620e-05
1:246581399 C T 0.141735 -1.2157e-05
1:246584416 A G 0.054144 -1.1759e-05
1:246587363 A C 0.088462 4.2196e-05
1:246599821 T G 0.100984 4.9105e-05
1:246620108 T C 0.171805 -3.2396e-05
1:246623587 G A 0.083100 2.3700e-05
1:246624399 C T 1.976766 -3.5364e-05
1:246626696 C T 1.080996 -2.8055e-06
1:246630839 G A 0.050174 -1.4225e-05
1:246636543 A G 0.431042 2.4189e-06
1:246646270 T C 0.610598 -1.3917e-05
1:246646803 T C 1.976549 -2.3760e-05
1:246651577 G A 0.311515 -1.5486e-05
1:246657606 G A 0.380038 8.0031e-06
1:246664442 G T 0.176885 -1.0170e-05
1:246664543 C T 1.313190 -1.1426e-05
1:246666926 C T 1.410289 -3.5496e-06
1:246669346 G A 0.390859 -6.3484e-07
1:246670481 G C 1.769666 -1.6895e-05
1:246682487 C T 0.585635 5.9615e-06
1:246682616 T C 0.873325 -3.4576e-06
1:246687178 T C 0.342957 -1.6934e-05
1:246688362 A G 1.074745 -6.9079e-06
1:246692992 C T 0.130093 4.0888e-05
1:246693055 A G 0.306409 -9.7697e-06
1:246694763 C T 0.024198 -1.3123e-05
1:246695804 T C 0.579088 1.7417e-05
1:246704563 T C 0.534295 -1.9689e-05
1:246712564 T G 0.460219 1.4095e-05
1:246714587 A G 0.969652 1.1081e-05
1:246716604 T C 0.937742 1.2201e-05
1:246717673 A G 0.336505 -5.5874e-06
1:246727672 A G 0.022555 -4.0634e-05
1:246727860 C T 0.036606 -3.9018e-05
1:246736320 T G 0.060681 1.2124e-05
1:246736415 A C 0.053793 9.7549e-06
1:246737086 T C 0.045711 -1.3058e-05
1:246742157 T C 0.617992 -1.8347e-05
1:246743816 T G 1.090685 3.6641e-05
1:246746101 T C 1.162145 4.3383e-05
1:246755124 C T 1.806711 2.8473e-05
1:246773840 T G 1.129155 3.7963e-05
1:246774627 C T 0.025730 -6.7512e-06
1:246788277 A G 0.030933 6.7298e-07
1:246790374 G A 0.025330 -1.9524e-06
1:246801240 G T 0.166014 1.8200e-05
1:246802757 A G 0.043215 7.0812e-06
1:246802868 G A 0.698424 -2.1107e-05
1:246815674 C T 1.135432 -4.6982e-05
1:246819155 A G 0.259780 5.9153e-06
1:246820510 T C 0.090383 -1.3019e-05
1:246823857 A G 0.483180 4.0201e-05
1:246829873 A G 1.237134 -4.2687e-07
1:246837962 A G 0.021887 -1.9393e-05
1:246838816 G A 0.740980 -1.5141e-05
1:246842916 G A 0.024467 -5.7498e-06
1:246843315 G A 0.960839 -2.9105e-05
1:246852089 A G 0.592568 -2.0090e-05
1:246857184 C T 0.227938 2.0706e-05
1:246862176 T G 0.529414 -4.6462e-06
1:246862566 G A 0.052235 -2.6917e-06
1:246862962 A G 0.087647 6.3116e-06
1:246864926 G A 0.054777 -2.3418e-05
1:246870295 T C 1.179157 3.3241e-06
1:246886357 T C 0.184970 3.5004e-05
1:246886720 C T 0.522958 8.0317e-06
1:246888861 A T 0.028693 2.4605e-05
1:246894675 T C 0.101409 5.3235e-05
1:246918470 T C 0.070587 -1.5153e-05
1:246930564 C G 0.145981 -1.3301e-07
1:246931119 G A 0.062988 -6.0660e-06
1:246939746 T C 0.110433 1.7830e-05
1:246940442 C T 0.926265 2.2526e-05
1:246948144 A G 0.054991 3.7234e-05
1:246958012 T C 0.126178 1.3475e-05
1:246958421 T C 0.424561 -1.0910e-05
1:246961219 C G 0.103974 1.1345e-04
1:246963137 G C 0.715799 -7.1943e-06
1:246966527 T C 0.055049 1.9784e-05
1:246970457 C A 0.111241 -1.2520e-05
1:246971605 C A 0.031163 -1.3359e-05
1:246973158 T C 0.648127 5.1019e-05
1:246978226 C T 0.611374 1.0881e-05
1:246983548 G A 0.184136 -4.7548e-06
1:246986705 T C 0.167959 -9.9024e-05
1:246992436 G A 0.205604 4.7921e-05
1:246992698 A G 0.755778 2.7187e-05
1:246992842 A C 0.485361 2.0456e-05
1:246992967 C G 0.387568 4.6948e-06
1:246994906 G A 0.663246 2.0054e-05
1:247004705 T C 0.173054 3.2898e-05
1:247005469 T C 0.057010 4.4980e-06
1:247005507 G T 0.443977 1.9416e-05
1:247006051 C G 0.439998 1.9328e-05
1:247018184 G A 1.031624 5.1329e-05
1:247018644 G A 0.035211 -5.2745e-05
1:247019277 C T 0.197148 4.6102e-05
1:247030224 A G 0.024701 -2.4323e-05
1:247032905 A G 0.275194 -5.6487e-07
1:247033078 T C 0.775392 3.9709e-05
1:247045601 G T 0.059619 -5.0252e-05
1:247046568 G T 0.076167 5.3259e-05
1:247046778 G A 0.446791 3.2375e-05
1:247064149 C T 0.997475 2.6937e-05
1:247065472 G A 0.934486 1.6472e-05
1:247066413 G A 0.095658 -4.7506e-05
1:247067576 G T 0.052569 2.6218e-05
1:247080389 C T 0.032059 5.4457e-06
1:247089826 G A 0.048376 1.0686e-05
1:247092314 C T 0.321590 -5.1034e-06
1:247095890 C T 0.060752 1.6192e-05
1:247109267 C A 1.035133 -8.0645e-06
1:247109609 A C 1.048840 -1.0243e-05
1:247112320 G A 0.973874 -1.5616e-05
1:247117882 C T 0.062631 2.2266e-05
1:247120912 G A 0.087679 -5.0403e-05
1:247125355 T C 0.688008 5.1625e-06
1:247127713 G A 0.025717 9.7908e-06
1:247129945 G A 1.058448 3.3711e-06
1:247130577 A C 0.675589 -1.7109e-05
1:247135699 T G 0.139976 -9.8793e-06
1:247138608 A G 0.318987 3.1611e-06
1:247138755 A G 0.074222 4.4657e-05
1:247142239 G A 1.267018 5.9326e-06
1:247151035 G T 0.093285 1.4098e-05
1:247151487 T C 0.058474 4.3383e-05
1:247151739 G A 0.059593 4.8912e-05
1:247156218 T C 1.269884 9.1641e-06
1:247162502 C T 0.057636 -2.2789e-05
1:247162658 T C 1.636166 4.1175e-05
1:247171390 G C 0.196184 -5.8922e-05
1:247176925 G C 0.021384 -7.5024e-06
1:247178432 C T 0.368301 1.9006e-05
1:247198672 A G 0.192585 -5.7834e-05
1:247203693 A G 1.140424 -1.8304e-05
1:247214167 T C 0.616119 -1.9877e-05
1:247225726 C T 0.064689 6.8451e-06
1:247227734 C G 0.023954 -1.1559e-06
1:247227819 T C 0.257611 -5.3779e-05
1:247228504 C T 0.353629 -3.6470e-05
1:247234754 G A 0.057558 4.6395e-08
1:247242032 T C 0.358054 -3.5721e-05
1:247249303 G A 0.177190 -1.4017e-05
1:247253414 A C 0.553718 -2.3960e-05
1:247261125 T C 0.044172 2.8298e-05
1:247267269 T C 0.043679 6.0450e-06
1:247267274 A C 0.667079 -8.3428e-05
1:247269341 A G 0.094505 -5.7429e-07
1:247278591 A G 0.092026 -7.5681e-06
1:247286897 C A 0.183061 -7.2822e-06
1:247288469 T G 0.576520 -7.5814e-06
1:247293769 A C 0.070649 -3.4598e-05
1:247302002 C T 0.077066 -1.4866e-04
1:247309414 T C 0.023831 2.3334e-06
1:247311858 C T 0.186129 1.9200e-05
1:247313580 T C 0.097897 9.1067e-06
1:247313588 C T 0.047175 -1.7991e-05
1:247315295 G A 0.032393 -1.7919e-05
1:247330928 C T 0.125211 5.4174e-06
1:247340409 G A 0.245264 -4.0868e-05
1:247341739 T C 0.805215 -1.4098e-05
1:247344083 A G 0.058042 3.1994e-05
1:247344873 T G 0.687631 4.2417e-06
1:247345473 T C 1.629184 2.4236e-05
1:247348189 T C 0.333252 7.5702e-06
1:247348586 A G 0.507680 -4.1535e-05
1:247352621 C T 0.784795 6.0983e-06
1:247360538 G A 0.072444 1.6642e-05
1:247365706 A G 0.060324 -3.1588e-05
1:247375362 C T 0.179621 -9.9019e-06
1:247378275 A G 0.056818 -2.7064e-06
1:247385877 G A 1.677939 2.5451e-05
1:247389150 T C 0.074936 -2.1467e-05
1:247399200 G A 1.651181 -9.7412e-06
1:247402184 C G 1.494080 -8.8053e-06
1:247413046 A G 0.506488 4.3793e-05
1:247415879 C T 0.661983 -4.3567e-05
1:247419509 C T 1.824810 -2.4618e-05
1:247422147 C A 0.032478 3.8617e-05
1:247446085 T C 0.262613 -1.2706e-05
1:247452676 T C 0.085784 -6.1861e-05
1:247457770 G A 0.035194 5.4481e-05
1:247458703 A G 0.059071 1.3477e-05
1:247465244 G C 1.315264 5.2804e-06
1:247471121 C T 0.451459 9.7572e-06
1:247477237 A G 0.075345 -2.4533e-05
1:247484614 C A 1.214127 1.3009e-05
1:247486528 T C 0.061573 -1.4911e-05
1:247486678 C T 0.764554 -1.5680e-05
1:247489638 G A 0.074118 -4.7277e-06
1:247491277 A G 1.973011 -7.4588e-09
1:247497864 A G 0.155348 -1.5820e-05
1:247504922 A G 1.843132 -2.6449e-06
1:247507908 T C 1.131693 -2.2849e-05
1:247507979 C G 0.209132 4.1347e-05
1:247511781 G A 0.085891 2.7344e-06
1:247512937 G C 0.159000 1.2441e-05
1:247519784 G A 1.609190 -7.0170e-05
1:247521847 T C 1.298386 -1.2751e-04
1:247522682 T C 0.114558 -8.6685e-05
1:247523056 T C 0.096515 -2.4387e-05
1:247523778 T C 0.058954 -2.9010e-05
1:247524439 T G 1.951017 -3.9433e-06
1:247525234 A G 0.160055 1.0597e-06
1:247527143 A G 0.104983 5.1482e-06
1:247531139 A G 0.083700 5.4601e-06
1:247536127 T G 1.197794 1.4118e-05
1:247537688 G T 0.610095 6.2669e-06
1:247538618 A C 0.114993 1.9055e-05
1:247540218 C T 0.928014 -1.4927e-05
1:247544767 G A 1.477938 5.8815e-06
1:247547110 A G 0.032705 5.9618e-06
1:247549648 C T 1.269556 -2.7299e-05
1:247553547 T C 0.076608 5.2665e-05
1:247554655 A C 0.109462 -7.9341e-06
1:247554732 C G 1.923431 3.5663e-05
1:247554949 G T 1.577144 6.1075e-05
1:247560979 A C 1.069461 -3.7308e-05
1:247561153 G A 1.014301 -2.5114e-05
1:247562634 T C 0.214192 1.6444e-05
1:247562823 G A 0.038622 -2.5295e-06
1:247565953 A G 1.347751 -2.0048e-06
1:247567932 G A 0.334151 1.9414e-05
1:247567980 G A 0.072564 7.4823e-07
1:247571428 A G 0.065147 2.0754e-05
1:247575636 T G 0.414781 -1.1896e-05
1:247578441 G A 1.639567 -1.4318e-05
1:247579749 G A 0.330795 -2.0637e-05
1:247581209 C T 0.415261 -1.8243e-05
1:247583125 C G 0.887159 -1.2317e-05
1:247584591 G A 0.231801 -1.0486e-05
1:247588858 A C 0.095914 9.9040e-06
1:247589571 T C 0.109852 -3.3288e-06
1:247592175 T C 0.346550 1.1120e-05
1:247593142 G A 0.110770 2.1281e-05
1:247594776 A G 0.883858 -1.6090e-05
1:247596057 G A 1.604587 -1.8387e-05
1:247597629 T C 0.262094 9.6778e-07
1:247598769 T C 0.031971 8.2440e-06
1:247599070 C T 1.494346 2.4964e-06
1:247600301 C A 1.241353 -1.2247e-06
1:247600353 T C 0.074820 -4.4363e-06
1:247601357 A G 0.813495 -6.2895e-06
1:247601595 C T 1.260296 -1.0017e-06
1:247608167 A C 0.299363 -8.8441e-06
1:247610829 T G 0.035720 -1.9033e-05
1:247613888 T C 0.886935 -1.0806e-05
1:247614194 G A 0.283783 -4.9122e-06
1:247614617 T C 0.805208 3.9158e-06
1:247614896 C A 0.930565 -1.0979e-05
1:247615358 G C 0.235180 -5.2511e-07
1:247617036 T G 1.394254 -3.6434e-06
1:247617755 G A 1.586368 -3.4448e-06
1:247619261 C T 0.234459 -1.0450e-05
1:247622561 T C 0.673330 -2.8911e-05
1:247622874 C T 1.396682 1.8888e-05
1:247625779 A C 0.051112 2.1365e-05
1:247626262 G A 0.315945 -6.3772e-07
1:247642270 A G 0.128366 -1.7100e-06
1:247642424 A G 0.102964 -2.2726e-05
1:247647726 G A 0.046107 -2.6458e-06
1:247648553 C T 0.026752 9.3038e-07
1:247651342 C T 0.360387 1.1447e-05
1:247652371 C T 0.392070 -2.2955e-05
1:247653011 G T 0.036808 1.5852e-06
1:247654498 A G 0.410626 1.1389e-05
1:247655102 A G 0.025830 1.1365e-05
1:247666977 C T 0.325056 1.4376e-06
1:247683467 T C 0.030913 8.6765e-06
1:247686527 G A 1.252074 -7.1661e-06
1:247688179 C T 0.028158 1.2897e-05
1:247689532 T C 1.645514 -6.6166e-06
1:247690071 C G 0.020351 2.2791e-06
1:247691300 G C 0.392326 8.8726e-06
1:247692107 G A 0.190351 -8.4690e-06
1:247695427 G C 0.325082 -4.4698e-05
1:247696981 G A 0.035052 -1.0517e-05
1:247702690 G A 1.549836 7.0155e-06
1:247709282 A C 0.412454 2.4322e-05
1:247710950 A G 0.544299 2.4499e-05
1:247712613 G A 0.042524 8.1687e-06
1:247713661 C T 0.071918 -1.2642e-05
1:247719377 C T 0.230983 5.4251e-06
1:247720514 A C 0.135396 1.4258e-05
1:247722588 A G 0.143128 -2.4674e-05
1:247728684 G A 1.208632 1.1434e-05
1:247736230 A G 0.129025 -5.4100e-06
1:247741618 C T 0.446275 2.9318e-06
1:247741670 G T 0.354597 -1.9238e-05
1:247751731 G C 0.268530 8.5164e-06
1:247751881 G C 0.038203 8.4828e-06
1:247752019 C G 1.416829 3.0951e-06
1:247752109 G A 0.181188 8.4960e-06
1:247752161 C T 0.820912 -5.8923e-07
1:247752367 G A 0.998283 3.4119e-05
1:247761146 G A 1.001143 2.8621e-05
1:247762249 G T 0.256086 -1.9490e-06
1:247762328 T C 1.257456 2.4162e-05
1:247765146 T C 0.865009 3.2749e-05
1:247769062 G A 0.237354 -3.8767e-07
1:247769752 G A 0.858326 2.8542e-05
1:247778888 G A 0.203491 3.2145e-05
1:247781105 G A 1.332262 1.7059e-05
1:247781778 T C 0.633046 3.1452e-06
1:247789974 C A 0.773993 -1.6266e-05
1:247791974 C T 1.081000 -2.3071e-05
1:247802670 T C 0.630138 -4.5570e-06
1:247803437 A C 0.098676 -3.4088e-05
1:247804003 A C 0.424866 1.9515e-05
1:247810054 G A 1.682114 1.9479e-06
1:247811291 T G 0.086913 -1.1900e-05
1:247816367 C A 0.253385 3.3241e-05
1:247816702 G A 0.949235 1.1609e-05
1:247817418 G A 1.033526 5.6926e-06
1:247835779 G C 0.086505 -7.6018e-06
1:247836207 A T 0.721898 -1.8890e-05
1:247837118 T C 1.594012 6.3922e-06
1:247837531 A T 0.033533 8.7467e-07
1:247840197 T G 0.874146 2.1717e-05
1:247841104 A G 0.960949 1.6046e-05
1:247846785 C T 0.047402 -1.7055e-05
1:247846812 T C 1.014846 -4.7867e-05
1:247847496 G A 0.281306 1.1089e-05
1:247863666 A G 0.242262 2.9604e-06
1:247868074 A G 0.047590 -1.8677e-05
1:247868113 C T 0.520072 -2.2428e-05
1:247873745 A G 0.276512 -3.1974e-05
1:247874551 T C 0.143777 -4.6513e-05
1:247875313 A G 0.037947 -1.4729e-05
1:247875415 G A 0.454984 -1.0511e-05
1:247875583 C G 0.225952 8.4435e-06
1:247875975 G A 0.178478 1.5227e-05
1:247886493 A G 0.141982 3.5302e-05
1:247886615 A G 0.143946 3.3905e-05
1:247886949 C T 0.244476 -1.7961e-05
1:247896549 A G 0.241139 -9.8613e-07
1:247910283 G A 0.667231 -4.0113e-06
1:247912046 C A 0.132865 1.8704e-06
1:247919006 A G 0.100202 -4.5307e-05
1:247920528 T G 0.116850 3.3301e-05
1:247921412 C G 0.114626 -1.0926e-05
1:247933499 T G 0.059532 -6.7174e-06
1:247933572 A C 0.143972 5.6072e-06
1:247935307 G A 0.322343 -2.4630e-05
1:247949619 C T 0.115743 1.1091e-05
1:247955371 A G 0.247192 3.7252e-05
1:247966454 C A 1.870943 -2.8578e-06
1:247975304 G A 1.869894 -1.0892e-05
1:247976404 T C 0.046250 -1.8716e-05
1:247978135 A C 0.395267 -8.6874e-06
1:247993188 G A 0.120469 3.6962e-05
1:247993701 G A 0.369855 -2.7821e-06
1:248001936 G A 0.165157 3.0892e-06
1:248004877 T C 1.761146 -7.0410e-05
1:248007610 C A 0.164365 1.4484e-05
1:248008715 C G 0.040316 2.2179e-06
1:248009263 C G 0.069467 -3.3453e-05
1:248010606 T C 0.379583 1.5616e-05
1:248011903 G A 0.038349 -2.3119e-05
1:248015177 A G 1.478337 -1.1357e-05
1:248021765 G A 0.322317 -4.7247e-06
1:248026026 T G 1.021247 -3.4944e-05
1:248026128 A C 0.147036 1.6412e-06
1:248032168 A G 0.738724 -3.7374e-05
1:248033453 A G 0.133653 3.5911e-06
1:248039294 A G 0.219145 7.6504e-06
1:248039451 T C 0.666508 1.4290e-07
1:248039713 G A 1.159909 -2.3737e-05
1:248042147 G A 0.081454 -5.9307e-05
1:248046272 T C 1.055406 3.3638e-05
1:248046673 A G 0.020861 -2.4015e-05
1:248046902 C T 0.417209 -9.3006e-06
1:248051108 A G 1.955360 -5.6335e-05
1:248057692 G A 1.956873 -5.1856e-05
1:248058130 A G 1.294487 1.0439e-05
1:248058225 G A 0.034704 -2.1495e-05
1:248059423 T C 1.077280 7.0764e-06
1:248059456 A G 1.070048 -8.2376e-06
1:248059476 C A 1.615474 -3.4513e-05
1:248059703 A T 1.322223 -4.5648e-06
1:248059712 C T 1.331740 -3.7518e-06
1:248059804 T C 0.056172 5.8781e-06
1:248060894 A C 0.353915 3.5993e-06
1:248060929 T C 1.350585 -2.4742e-06
1:248071097 T C 1.634832 6.4044e-06
1:248071302 G T 0.046701 -2.4738e-05
1:248071357 A G 0.056429 -2.8254e-05
1:248087918 T C 1.552764 1.7463e-05
1:248092681 A C 0.047269 -1.8142e-05
1:248097461 T C 0.049586 -1.7162e-05
1:248099305 A G 1.367674 6.6278e-05
1:248112809 G A 1.903644 6.4001e-05
1:248113655 A G 1.962916 2.9113e-05
1:248115436 C A 1.904092 6.0102e-05
1:248124631 A G 0.592727 -3.1241e-05
1:248125285 G C 0.074277 -3.0020e-06
1:248128929 A G 0.650743 -5.1796e-05
1:248129240 A G 1.301310 6.7032e-05
1:248129486 T C 0.058672 -3.5923e-05
1:248129689 T G 0.150863 2.6435e-05
1:248134106 G T 0.051712 -3.2532e-06
1:248138217 G T 1.868641 -7.5410e-06
1:248138693 A G 0.033234 -3.0882e-06
1:248140206 C T 0.023542 -8.5416e-06
1:248141802 A C 0.243057 1.0087e-05
1:248154224 T C 0.075141 -1.1823e-05
1:248161794 G A 0.119875 9.1489e-06
1:248185883 A G 0.071989 -2.4346e-05
1:248193225 C T 0.315796 -1.4222e-05
1:248193804 A G 0.020481 -2.9128e-05
1:248202344 C G 0.308587 -8.4929e-06
1:248210872 T C 0.251594 -1.8971e-06
1:248217895 G T 0.114899 3.7843e-06
1:248219804 A G 0.045951 -1.2251e-05
1:248220954 A G 0.099653 6.2841e-09
1:248224227 C T 0.037142 -1.7007e-05
1:248224398 G A 0.294932 -2.0878e-06
1:248224489 G A 0.299012 -5.9821e-06
1:248227280 G A 0.182153 5.2102e-06
1:248242264 G A 1.703049 5.7584e-06
1:248243216 T C 0.116217 1.5702e-06
1:248252431 C T 0.115360 4.4231e-06
1:248256203 G A 0.042923 6.6270e-08
1:248256924 G A 0.179669 -9.5131e-06
1:248263471 A G 0.060827 -2.0828e-06
1:248273351 C T 0.041611 2.8963e-06
1:248285311 T C 0.151755 2.5880e-05
1:248298023 A G 0.298016 -3.0977e-05
1:248306808 C A 1.897150 6.7745e-06
1:248307521 G A 0.062261 1.8613e-05
1:248309356 G A 0.122803 -1.3330e-07
1:248322316 G T 0.116827 -8.8900e-05
1:248323582 A G 0.031426 9.1344e-06
1:248336762 G A 0.042540 8.8124e-05
1:248340600 A G 0.180893 -4.3803e-05
1:248341308 G A 0.063362 1.6946e-05
1:248342405 T C 0.038340 -6.1858e-06
1:248342628 T C 0.056386 2.6596e-05
1:248348194 A G 1.294740 2.9658e-05
1:248350740 A G 1.225711 1.5596e-05
1:248358202 T C 0.058295 2.0187e-05
1:248362579 C T 0.312291 -4.4923e-07
1:248363568 G A 1.537632 2.3193e-05
1:248363711 C G 0.031900 2.6324e-05
1:248381098 T C 0.042128 -1.8660e-05
1:248392313 A G 1.137195 9.1064e-06
1:248392866 T C 0.020965 -1.5149e-05
1:248395594 A G 0.081594 1.8053e-05
1:248412042 G A 0.046925 2.2763e-05
1:248414430 C G 0.098631 -4.1453e-05
1:248415662 G A 1.469677 1.0536e-05
1:248424898 G A 0.021419 -4.4388e-06
1:248435253 C A 1.462589 1.6239e-05
1:248443810 G T 1.477318 1.8886e-05
1:248448665 T G 0.043828 -9.3815e-06
1:248455070 T C 0.040388 -1.6185e-05
1:248457979 A C 1.469155 9.3359e-06
1:248457993 G C 0.330363 1.2905e-05
1:248458760 A C 0.344450 1.7463e-05
1:248477535 T G 0.328747 1.0981e-05
1:248487338 A C 1.465633 1.1190e-05
1:248487701 A G 0.034425 2.1180e-06
1:248498027 C T 0.032663 2.4868e-05
1:248507806 T C 0.106823 1.5084e-07
1:248512498 G A 0.366142 8.1953e-06
1:248512767 T G 1.130362 9.1197e-07
1:248513956 C T 0.342717 5.1961e-06
1:248516720 G A 1.016395 -1.6075e-05
1:248524040 G T 1.070094 -5.4483e-06
1:248533037 A G 0.275451 -8.5193e-06
1:248535226 A G 0.294419 -1.3598e-05
1:248549232 A C 0.057428 8.9012e-06
1:248550976 G T 1.387743 8.8593e-07
1:248551009 A G 0.036752 5.0054e-06
1:248551636 G T 0.294192 -1.3982e-05
1:248563066 T C 0.042997 4.4235e-06
1:248569369 G A 1.120849 6.4910e-06
1:248570440 A G 1.617979 -1.9180e-05
1:248573173 G A 0.252032 -1.2186e-05
1:248575436 C T 1.265281 -2.3386e-05
1:248576958 A G 0.298597 5.3847e-06
1:248578622 T C 1.570434 -1.8565e-05
1:248583347 A G 0.277995 -4.4122e-06
1:248586581 A G 1.030420 -1.1719e-05
1:248595867 C T 0.021406 2.7597e-05
1:248626129 A G 0.227214 4.5846e-06
1:248633072 T C 0.221102 7.0973e-06
1:248685719 T A 0.256914 -1.8807e-05
1:248687699 T G 1.630959 1.7090e-05
1:248738991 A G 0.274373 1.3310e-05
1:248745700 A G 0.278054 1.3161e-05
1:248822490 C T 1.820869 7.6152e-05
1:248825136 G A 0.177144 -8.6554e-05
1:248831636 T C 0.028476 7.4906e-06
1:248834499 C T 1.570584 2.0993e-05
1:248842342 T C 0.028252 8.4341e-06
1:248842371 G A 1.822840 8.5141e-05
1:248844959 C T 0.250000 2.9849e-05
1:248845097 T C 1.747254 -2.7019e-05
1:248845458 T C 1.752989 -2.8026e-05
1:248846108 A G 0.028833 -6.1586e-05
1:248848811 T C 0.028346 -1.0139e-05
1:248854641 A G 0.051943 1.4268e-05
1:248860641 C A 0.252425 2.5578e-05
1:248877789 C T 0.031893 1.7319e-05
1:248895307 T C 0.298184 2.5421e-05
1:248897055 T C 0.036778 -1.8550e-05
1:248897353 T G 0.307266 1.2840e-05
1:248900154 A G 0.073674 -3.5999e-05
1:248901073 A T 0.278401 -1.1623e-06
1:248901523 T G 0.028128 -1.1632e-05
1:248901933 C T 0.307428 1.8787e-05
1:248908172 T C 0.153924 -2.0928e-04
1:249063687 G T 0.188910 -7.9436e-05
1:249065500 A G 0.044588 -3.3989e-05
1:249074032 C T 0.301648 1.1667e-05
1:249076033 C A 0.186651 1.3035e-04
1:249077701 G A 0.293234 -1.5798e-07
1:249078647 T C 0.022328 -1.1864e-05
1:249079882 C T 1.544263 -3.8598e-05
1:249081095 T C 0.098891 5.4742e-05
1:249081298 C A 0.108797 2.2049e-04
1:249087327 A G 0.083629 8.2228e-05
1:249092648 C T 0.080100 -5.6804e-05
1:249096996 C T 0.102922 4.2340e-05
1:249099312 A G 0.093567 2.4485e-05
1:249101452 C A 0.186385 -5.6688e-06
1:249101457 A G 0.025762 8.2035e-06
1:249110474 G A 0.213468 -4.4852e-05
1:249114643 G A 0.197771 -7.4193e-05
1:249122410 C T 0.256284 -3.0572e-05
1:249125649 T C 0.114545 -1.1969e-05
1:249128708 G A 0.286480 -3.0023e-05
1:249150116 C G 0.085031 1.0772e-05
1:249153951 G C 0.110014 -1.4506e-05
1:249155995 T C 0.085907 1.5965e-04
1:249156463 G T 0.058613 -8.4120e-06
1:249159596 G A 0.034760 3.3317e-06
1:249162263 A G 0.194117 -3.2560e-05
1:249165348 C T 0.084252 7.4035e-06
1:249166241 T C 0.050671 -3.4075e-06
1:249168530 C T 0.096628 8.6697e-05
1:249172187 T G 1.280936 3.3826e-05
1:249173354 C T 0.085998 -4.7889e-06
1:249174650 C A 0.122088 -2.3614e-05
1:249175040 C T 0.176479 -1.3235e-05
1:249179856 C T 0.077689 -1.0115e-05
1:249184963 T C 0.045461 -1.7234e-05
1:249187161 G A 0.033617 6.4757e-06
1:249200918 G A 0.071658 -3.0241e-05
1:249208772 T C 0.048399 3.9082e-05
1:249209140 G A 1.944311 1.9100e-05
1:249209648 A G 0.119755 -2.3264e-05
1:249210707 A G 0.083320 -2.1546e-05
1:249212878 G A 0.066838 -4.8084e-05
1:249218540 A C 0.042540 -2.4079e-05
2:11944 T C 0.024013 -9.0961e-06
2:29350 A G 0.148889 -3.8835e-05
2:36326 G C 0.054017 -4.1166e-06
2:36787 T C 0.147812 -4.1695e-05
2:38938 C A 0.253535 -5.7964e-06
2:39555 T C 0.185616 4.0901e-07
2:47208 G T 1.288505 -8.3435e-05
2:55237 C T 0.134066 -5.1741e-05
2:55984 T C 0.079020 2.2016e-06
2:63452 G T 0.106356 -4.5951e-05
2:70187 A G 0.141703 -2.5507e-05
2:74483 T C 0.082655 -6.9282e-05
2:82808 T G 0.114026 3.0899e-05
2:83616 A G 0.044026 -1.1622e-05
2:86338 A G 0.065868 2.2340e-05
2:101317 G T 0.028080 -1.4608e-05
2:101388 G A 0.029144 -1.2722e-05
2:112496 C A 1.655410 5.0303e-06
2:114974 T C 0.608729 -6.0690e-05
2:117241 G A 0.258786 -2.4182e-05
2:122290 A G 0.123624 1.8964e-05
2:124557 A G 0.188576 5.0417e-05
2:125750 G A 0.047704 2.1276e-06
2:131700 G T 0.738403 1.3337e-04
2:140659 G A 0.079935 1.1798e-06
2:142218 A G 0.083970 1.9030e-05
2:149607 G A 0.068678 1.0653e-04
2:162658 A G 0.579253 -6.9262e-05
2:175621 T C 0.092341 4.3212e-05
2:176618 C A 0.039836 2.3764e-05
2:185883 A G 0.115389 1.9146e-05
2:186517 T C 0.319104 -2.3449e-05
2:191196 A G 0.062612 5.2853e-06
2:193736 C T 0.307964 -2.2552e-05
2:200477 A G 1.727013 1.8593e-05
2:207944 G T 0.032653 -6.8539e-06
2:211069 A G 0.673567 -3.6574e-05
2:211386 C T 0.031718 -4.2268e-06
2:216679 G A 0.041190 3.8975e-06
2:226999 G A 0.132598 -1.2731e-05
2:227201 T C 0.701319 9.7598e-05
2:239416 T C 1.794666 2.2758e-05
2:242793 C G 0.526710 5.3710e-05
2:269819 T C 0.056231 -1.3850e-05
2:276346 C T 0.684207 -3.1769e-05
2:277003 G A 0.706344 1.0183e-04
2:277314 A G 0.094908 3.8387e-05
2:295255 G A 1.565056 1.7825e-05
2:297385 C T 0.079422 1.3290e-05
2:302324 G A 1.246897 4.0502e-05
2:304478 C G 0.150012 -1.1903e-05
2:305038 C T 0.030352 8.6234e-07
2:305505 T C 0.030647 -1.6192e-05
2:309097 C A 1.308477 8.3569e-06
2:313184 A G 0.127772 3.9188e-05
2:314414 A G 0.265096 -5.7758e-06
2:315215 G A 1.837657 2.7057e-05
2:316842 C G 1.854847 -2.3160e-05
2:321873 A G 1.009458 -1.1177e-05
2:322579 T C 0.039531 -2.7420e-05
2:323401 A G 0.196226 -7.5682e-06
2:336680 G A 1.164008 2.9867e-05
2:340363 G A 0.154995 8.9604e-06
2:343421 A G 0.085180 3.1529e-05
2:345703 A G 0.116837 -5.2607e-06
2:349645 G A 1.048155 -5.0712e-05
2:354241 G T 0.604269 -1.1278e-04
2:357659 A G 0.063352 -4.8635e-05
2:359900 G A 0.081707 3.7950e-06
2:371636 G T 0.057743 1.6493e-05
2:374483 C A 0.931909 -7.1248e-05
2:375873 G C 0.076374 -4.2834e-05
2:378157 T C 0.021805 6.3705e-06
2:381015 C T 0.148876 -2.1580e-05
2:381870 A G 0.028943 -1.1813e-05
2:381998 G A 0.041667 -3.6780e-06
2:386507 G A 0.140681 2.1326e-05
2:387968 A G 0.089604 7.3827e-06
2:391190 A C 0.059970 2.6105e-05
2:391781 T C 0.653567 1.3297e-05
2:391833 C T 0.039430 6.5853e-06
2:392873 T C 0.188933 3.4767e-05
2:395708 C T 0.301258 1.7046e-05
2:403033 C G 0.457902 -2.1276e-05
2:406823 T C 0.505917 3.5009e-06
2:410916 C T 0.051998 1.4764e-05
2:416815 G A 0.618132 7.4435e-06
2:416922 G A 0.104886 -3.0949e-05
2:417167 C T 0.096797 -3.5536e-06
2:424155 G C 0.592905 1.2977e-05
2:434105 G A 0.089718 -1.6861e-05
2:435991 G T 0.680332 4.3007e-05
2:437664 G A 0.747825 6.0605e-05
2:440937 A C 0.226156 -7.9435e-06
2:444565 G A 0.068441 2.6062e-05
2:451832 G A 0.085842 1.2469e-05
2:453432 A G 0.227425 -3.1638e-05
2:454860 A G 0.405881 -1.1450e-04
2:455477 T C 0.073911 -2.7347e-05
2:466003 A G 0.100452 8.9132e-07
2:468658 A C 1.945386 -3.0332e-06
2:474474 A G 0.082110 1.8946e-06
2:474997 A G 0.021263 -1.9528e-06
2:475836 A G 0.049346 2.2250e-05
2:477364 G A 0.631621 -1.4229e-05
2:477718 G A 1.488455 -2.5531e-05
2:484882 T C 0.056218 -5.2645e-06
2:485235 A G 1.100079 -1.4908e-05
2:487238 C T 0.027385 3.9976e-05
2:490646 C T 0.348598 -4.7222e-05
2:498442 C T 1.944792 -1.8442e-05
2:499284 C T 0.370852 -2.1854e-06
2:502023 T C 0.431919 -1.5833e-07
2:502647 C T 0.085644 -1.1351e-05
2:504767 C T 0.153511 -5.0883e-05
2:510975 G T 0.178439 -9.8503e-06
2:518055 A G 0.034880 -1.1518e-05
2:520542 C T 0.159552 -3.8508e-05
2:521789 C G 0.031851 -1.4639e-05
2:524886 A G 0.050723 2.0266e-06
2:549137 G A 0.032130 5.2262e-06
2:552227 C T 0.354262 1.8259e-06
2:553143 C T 1.954315 -3.0246e-05
2:557624 A G 0.144511 -5.8207e-05
2:559020 C T 1.102815 -2.1054e-05
2:566282 G A 0.600913 1.2137e-05
2:571068 A C 0.080818 5.1474e-07
2:573238 T C 0.036593 -1.3350e-05
2:574801 A G 0.123328 1.3974e-04
2:580870 G A 0.199508 1.8257e-05
2:585232 T C 0.056584 1.0735e-05
2:591113 G A 0.889551 -2.6317e-05
2:593301 G A 1.061086 -9.1593e-06
2:594202 C T 0.890466 -2.6310e-05
2:595039 T C 0.419478 -7.5136e-05
2:596888 A G 0.260666 -2.9072e-06
2:596930 T C 0.047301 4.7093e-05
2:597382 T C 0.230496 1.6617e-05
2:598093 A G 0.323434 1.3240e-05
2:599281 T C 0.298340 -1.1425e-06
2:603088 G A 0.569967 5.2520e-05
2:603883 T G 1.907604 1.7896e-05
2:611740 A G 0.080691 9.2325e-06
2:614168 G A 1.652262 5.5252e-05
2:618361 A G 1.270121 4.2917e-05
2:620455 T C 0.033763 2.1827e-06
2:622827 C T 1.656280 5.1752e-05
2:623470 C T 0.855061 3.4079e-05
2:625012 T C 0.030342 1.3871e-05
2:633040 T C 0.306338 2.2552e-05
2:637830 G A 1.657299 4.9512e-05
2:644953 G A 1.656504 4.5690e-05
2:646780 A G 0.058980 1.6634e-05
2:648929 A G 0.100163 -3.8511e-05
2:658157 C T 0.600079 3.5719e-06
2:660524 G A 0.565738 -4.4453e-05
2:662275 A G 0.030261 -1.7095e-05
2:663483 A G 0.512883 -7.0635e-05
2:666466 G A 0.125221 -7.1503e-06
2:672496 T C 1.698537 -2.9264e-05
2:672740 A C 0.038966 -1.8551e-05
2:672976 G A 0.223034 -9.8301e-06
2:677295 T C 0.216721 -5.7910e-06
2:684057 G A 0.210450 -8.9924e-06
2:688856 A G 0.049489 -2.1424e-05
2:694759 A G 0.523419 -2.6433e-05
2:697600 C G 0.111355 1.9488e-05
2:705636 A C 1.234891 5.0250e-05
2:708876 C A 0.236504 -2.4715e-05
2:709119 A G 1.629427 -3.4750e-06
2:710284 C T 0.074391 -2.8224e-05
2:714243 G A 0.063693 -5.6566e-05
2:715112 G A 0.252678 -3.9332e-05
2:716134 A C 1.342681 -3.9391e-05
2:727259 A C 1.244648 -1.2960e-04
2:735964 G C 0.037398 -1.6032e-05
2:737420 T C 0.511857 -3.1108e-05
2:746192 A G 0.646101 -2.4581e-05
2:747343 T C 0.039719 8.1625e-06
2:755562 G A 0.046074 -4.3866e-05
2:760814 A G 0.641177 -7.1047e-05
2:766414 T C 1.179598 -1.6034e-04
2:773005 G A 0.136838 2.7372e-05
2:775839 A G 1.247913 1.6851e-05
2:776477 C A 0.294562 1.4083e-05
2:779845 A G 0.067497 -3.7684e-05
2:780358 C T 0.661460 -3.2750e-06
2:786476 A G 0.040544 2.2106e-05
2:786583 G A 0.352221 3.8124e-05
2:787581 T C 0.061499 1.1504e-05
2:794993 T C 0.361543 -5.1328e-06
2:795087 T C 0.028609 4.6563e-07
2:799347 C A 0.439176 6.2322e-06
2:806385 A G 0.051239 -8.5055e-06
2:807274 T C 1.752671 -2.7320e-05
2:808548 C T 0.407893 2.5675e-05
2:810492 C G 0.939926 -5.5527e-06
2:813570 A G 1.910347 1.6243e-05
2:815398 C T 0.040076 4.3484e-05
2:820721 T C 1.621641 -4.1195e-05
2:820799 T C 0.235384 2.4033e-05
2:821550 G A 0.516333 -8.3071e-05
2:826886 A G 0.084625 3.7829e-05
2:830736 C T 0.896556 3.3995e-05
2:832145 T C 1.667725 -1.7265e-05
2:836787 T C 0.030433 -4.1552e-05
2:838631 A G 0.188735 -4.5920e-05
2:838751 C T 0.522549 1.7106e-05
2:847189 G C 0.080496 -1.4980e-06
2:850015 A G 0.238299 -1.7629e-06
2:854909 G A 0.474741 2.4598e-05
2:854963 C A 0.854412 -2.8233e-05
2:857941 T C 0.471333 -9.1728e-05
2:858262 T C 0.658010 5.0765e-06
2:860463 C A 0.330490 1.8397e-05
2:861802 T C 0.818130 -3.0375e-05
2:868136 A G 0.044565 7.5642e-07
2:878240 T C 0.637438 1.3253e-05
2:879198 A G 0.050210 2.1236e-06
2:883107 C T 0.040826 -6.6054e-06
2:886669 A G 0.056692 4.6663e-07
2:888221 C A 0.310327 2.1289e-05
2:889830 A C 1.762042 4.5112e-06
2:899769 G A 0.092727 -1.7151e-05
2:901363 C T 0.481564 -5.1580e-05
2:906432 A G 1.231603 3.1218e-05
2:914564 A G 1.208759 1.8152e-05
2:922072 T C 0.558555 2.3725e-05
2:925683 A G 0.327958 1.9943e-05
2:926444 G A 0.073531 1.3684e-05
2:926539 A C 0.057798 -2.9812e-06
2:929491 A G 0.576030 5.6118e-05
2:929925 T C 0.148581 2.3508e-06
2:933788 C A 0.037272 3.2851e-05
2:938523 G A 1.040618 -1.7315e-05
2:944751 C T 0.558522 -3.5936e-05
2:944926 A G 0.299862 1.0396e-05
2:958192 A G 1.385555 -9.6529e-06
2:972083 C T 0.657221 -6.4227e-06
2:972361 G A 0.134747 1.3395e-05
2:972978 G A 0.345693 -3.1540e-05
2:974250 G A 0.024876 1.6566e-06
2:986364 A G 0.141018 7.4504e-06
2:987397 A G 0.049330 3.9975e-05
2:992661 C T 0.816825 -1.4164e-05
2:993680 T G 0.214030 -4.4830e-05
2:995483 G A 0.051109 -3.6838e-05
2:998864 C T 0.956873 -9.6119e-06
2:1000127 T C 0.231168 2.3760e-05
2:1015264 G A 0.603448 1.1491e-05
2:1017670 G A 0.253486 -3.5190e-05
2:1025227 T C 0.048093 -3.2011e-05
2:1028034 G A 1.554942 -2.8016e-06
2:1032444 T C 0.736439 2.3189e-06
2:1037103 G A 0.045425 3.6407e-05
2:1038494 A G 0.069035 4.5939e-06
2:1044617 G A 0.200342 1.2145e-05
2:1045595 T C 0.043494 9.8992e-06
2:1051416 C A 1.714663 -5.9323e-06
2:1056821 G A 0.325560 1.5211e-05
2:1064303 T C 0.047921 2.4894e-05
2:1069949 T C 1.217788 -3.5010e-05
2:1070782 T C 0.261646 -2.9808e-05
2:1073543 T C 1.611802 -3.5942e-05
2:1074307 C A 0.035532 -2.0942e-05
2:1079280 C A 0.023110 -1.2198e-05
2:1080628 A G 0.089744 -1.5150e-05
2:1085358 T C 0.153855 2.3385e-05
2:1088579 C G 0.026187 2.5665e-05
2:1091787 T C 0.716247 -5.3915e-05
2:1091831 G A 1.038570 -1.6394e-04
2:1092870 G A 0.057117 1.7523e-05
2:1093616 T C 0.275983 -3.9254e-05
2:1095490 A G 0.020588 1.2936e-05
2:1097714 T C 0.044572 -1.1506e-05
2:1099654 T C 0.070944 -1.5667e-05
2:1100510 G C 0.210466 -3.5024e-05
2:1119127 A G 0.785289 -5.5833e-05
2:1127317 G A 1.047863 -1.3230e-04
2:1132622 C A 0.257118 -3.1830e-05
2:1139836 A G 0.429721 -7.3337e-05
2:1141097 T C 0.668517 2.7600e-05
2:1143435 G A 1.885354 -3.1172e-05
2:1144658 A G 0.027333 2.8182e-05
2:1147224 C T 1.916923 -3.3273e-05
2:1147380 T G 0.112984 2.6248e-05
2:1149564 C T 0.082087 4.2402e-05
2:1156084 G A 1.700952 1.7818e-05
2:1170483 G T 0.051625 -1.0556e-05
2:1170738 A G 0.121037 1.7477e-05
2:1177357 A G 0.588082 -1.2117e-05
2:1180060 G A 0.505047 -2.5665e-06
2:1182230 A C 0.082811 -1.6242e-05
2:1186413 T C 0.293910 -1.0225e-05
2:1188313 T C 0.070090 -3.7087e-05
2:1189074 A G 0.027135 1.0609e-05
2:1199831 G A 0.293718 -9.3816e-06
2:1203542 C T 0.882719 -2.0342e-05
2:1204226 A G 0.050791 -1.4980e-05
2:1204796 T C 0.120683 -3.1708e-05
2:1210421 T A 1.927965 -2.9870e-06
2:1215470 C T 0.398052 3.3963e-05
2:1216186 T C 0.050645 -1.1927e-05
2:1231315 G A 0.449349 -1.4257e-05
2:1233954 C T 0.069113 -3.5799e-05
2:1242280 T G 0.435395 -2.6341e-05
2:1245198 G A 0.231554 1.5522e-05
2:1249362 G A 0.249594 -5.4932e-05
2:1261446 T C 0.668458 -2.8544e-05
2:1265481 G T 0.207350 2.6613e-05
2:1271230 G A 0.453773 -1.4529e-05
2:1271452 C G 0.056750 1.7545e-05
2:1282995 T C 0.486975 7.6093e-06
2:1284445 T C 0.168945 -4.0870e-05
2:1286029 T C 0.031390 2.4658e-06
2:1291552 G A 0.102454 7.2809e-05
2:1296793 C T 0.054293 -2.0443e-05
2:1306594 G A 0.111157 -3.2953e-05
2:1313828 C A 0.821762 -2.8760e-05
2:1314780 T C 0.092538 6.2986e-07
2:1314977 A G 0.274191 -1.2961e-05
2:1316794 T G 0.032958 -2.6998e-05
2:1318413 G A 0.236410 5.1835e-05
2:1320143 T C 1.046724 -2.2475e-05
2:1326700 T C 0.067812 1.8788e-05
2:1333861 A C 0.060278 4.0809e-06
2:1335858 T C 0.235965 8.5086e-06
2:1344733 C T 0.089679 3.2114e-05
2:1355133 C A 0.173671 -8.4978e-06
2:1358708 A T 0.783198 -3.5671e-05
2:1361311 T G 0.246134 -7.3432e-06
2:1367630 C T 1.380839 -3.7853e-05
2:1370909 G A 0.108972 6.8617e-05
2:1373760 A G 0.566721 -8.8619e-06
2:1377042 T G 0.268199 -5.2239e-06
2:1377743 C G 1.052190 1.5936e-05
2:1379427 A G 0.172519 -1.6674e-05
2:1381884 G T 0.028093 -3.3748e-05
2:1397044 C T 0.803787 5.5083e-05
2:1401137 C T 0.025791 1.3261e-05
2:1401781 T C 1.009621 -7.1257e-05
2:1405809 A C 0.967594 -6.1077e-05
2:1407078 T C 0.172516 -8.1670e-06
2:1412581 G A 0.812992 -4.1635e-05
2:1418192 G C 0.760494 -1.2424e-05
2:1422223 G A 0.430666 -1.0491e-05
2:1424431 A C 0.294874 -6.8869e-07
2:1425594 T C 0.087284 -4.4827e-05
2:1431590 T C 0.424301 -1.9750e-05
2:1433035 T C 0.997877 2.3200e-05
2:1437988 G T 1.753405 -3.9034e-06
2:1440973 C T 0.028628 8.7725e-06
2:1444194 T C 0.026083 2.9218e-05
2:1445319 C T 0.448979 -2.3556e-05
2:1446072 A G 0.706253 1.2352e-05
2:1451697 C T 0.828179 1.2197e-05
2:1452112 T C 0.127970 -8.0560e-06
2:1454641 G A 0.190962 3.1433e-05
2:1455139 A G 0.686479 8.4031e-06
2:1455950 G T 1.887042 9.4975e-06
2:1458001 T C 0.944639 -9.3781e-06
2:1458536 G C 0.073651 4.3290e-05
2:1458955 C T 0.092931 2.5478e-06
2:1461564 C T 0.073164 1.2182e-05
2:1461648 T C 0.092698 2.5104e-05
2:1463290 G A 0.753015 -4.8906e-06
2:1467210 G A 0.190744 2.4749e-05
2:1473758 T C 0.951550 -6.2012e-06
2:1474131 A G 0.117093 4.0111e-06
2:1476213 T C 0.071928 -2.6901e-05
2:1481155 T G 0.961657 -4.2710e-06
2:1481707 C A 1.224478 2.9277e-06
2:1484199 T C 0.660980 3.1039e-06
2:1487221 C T 0.071746 4.0562e-05
2:1493604 T G 0.865301 1.7883e-05
2:1495529 C A 0.139924 4.8228e-06
2:1497191 A G 0.069834 2.4239e-05
2:1499167 A G 0.729353 1.0418e-05
2:1514258 A G 0.117421 4.6421e-07
2:1518726 T C 0.310178 1.2414e-06
2:1520676 C T 1.064235 2.6416e-06
2:1522180 C A 1.123796 6.2834e-06
2:1524906 C T 1.057993 1.8050e-05
2:1529595 A C 0.270984 1.3724e-05
2:1542153 A G 0.330045 6.3283e-06
2:1550463 T C 0.890937 -5.9839e-06
2:1551467 G A 0.024636 -3.7781e-06
2:1554065 A G 1.305578 -1.7946e-05
2:1554399 T C 0.070645 2.8552e-06
2:1556887 T C 0.272059 4.4906e-06
2:1557972 G A 0.403638 -1.8649e-06
2:1571174 A C 0.128343 -3.7820e-05
2:1573182 G T 0.426515 -1.1427e-05
2:1574910 G T 0.027158 9.7442e-06
2:1577913 G A 0.066345 6.7723e-07
2:1578238 A C 0.158533 5.2482e-05
2:1588910 C T 0.029985 2.1141e-05
2:1590362 A G 0.346015 4.9567e-05
2:1594167 A G 0.042546 1.5614e-05
2:1595548 T C 0.654355 1.2570e-06
2:1596240 G C 0.028664 -1.5998e-05
2:1596452 A G 0.134348 -2.2280e-05
2:1596997 T C 0.032225 -1.2947e-05
2:1598686 C T 1.124380 -2.9741e-05
2:1607351 C T 1.156666 1.2972e-05
2:1609185 A C 0.325787 3.2920e-05
2:1610457 G A 0.050239 3.4550e-06
2:1612238 T C 0.068117 2.3883e-06
2:1617786 G A 0.255661 -1.6383e-05
2:1618370 A G 0.765518 -7.7267e-06
2:1618735 C T 0.051294 -1.4026e-05
2:1619034 G C 0.095028 -2.4864e-05
2:1619141 A G 0.342535 7.6965e-06
2:1621383 T C 0.021663 2.5845e-05
2:1622140 T G 0.350410 2.0840e-05
2:1622853 A G 1.422603 1.8068e-06
2:1623553 A G 0.585265 3.4348e-05
2:1623610 G A 0.093970 -2.1734e-05
2:1625121 A C 0.722589 1.0291e-05
2:1625303 A G 0.114568 3.4580e-05
2:1627192 A G 1.089611 5.5333e-05
2:1627201 G A 0.519777 2.3327e-05
2:1629565 A G 0.059713 -1.8351e-05
2:1631241 A G 0.445892 2.7849e-05
2:1635176 T C 0.160165 -4.0006e-05
2:1640862 C T 1.809593 -1.2452e-05
2:1644215 T C 0.587858 6.8310e-06
2:1646711 C T 1.776963 -7.7775e-06
2:1662181 G A 1.861984 1.8958e-05
2:1664654 G A 1.398412 -1.6113e-05
2:1665402 C A 0.897640 -1.8264e-05
2:1667310 A G 1.351439 -1.3073e-06
2:1669278 A G 0.065364 6.8414e-05
2:1676071 C T 0.181354 -1.4752e-05
2:1677266 C A 0.483625 1.0927e-05
2:1677766 A G 0.084262 -3.2851e-06
2:1679435 A C 0.060333 -2.4539e-05
2:1680498 A G 0.153602 -5.3551e-06
2:1681619 T C 0.306412 6.4629e-06
2:1681720 C T 0.771121 -2.9480e-05
2:1682023 A G 0.067072 5.1290e-07
2:1684975 T C 0.042426 1.7496e-05
2:1685068 A G 0.178936 4.5142e-05
2:1687266 A T 0.111806 1.8313e-05
2:1689398 C G 0.020848 3.9104e-05
2:1691187 T C 0.054962 4.3161e-07
2:1691246 T C 0.029300 -4.0473e-06
2:1692198 C A 0.481707 1.8787e-05
2:1692254 T C 0.616272 -2.4904e-05
2:1698722 G A 0.044890 7.1767e-06
2:1703063 T C 0.112760 -2.0409e-05
2:1706036 C G 0.856064 3.6554e-06
2:1712139 A G 0.462215 1.7808e-05
2:1717859 G A 0.068837 1.2345e-05
2:1718395 T C 0.050051 -2.9177e-05
2:1719575 C T 0.600565 -1.7069e-05
2:1721148 T C 0.370180 -3.0207e-05
2:1725083 A G 0.022370 1.1656e-05
2:1738044 A G 0.951722 -1.0435e-05
2:1739083 T C 0.076264 -3.7209e-05
2:1740636 G T 0.332360 2.7883e-05
2:1741172 T C 0.025801 -3.0825e-07
2:1741699 G A 1.467529 -5.8086e-05
2:1744401 C T 0.300512 -4.1278e-05
2:1745204 T C 0.812453 -1.8469e-05
2:1745278 C T 1.200784 -1.0756e-06
2:1750573 A C 0.069425 2.3764e-05
2:1753375 A G 0.561414 3.5956e-06
2:1753798 A G 0.152852 2.4566e-05
2:1754850 G T 0.030962 2.9297e-05
2:1755478 A G 0.042007 -3.7689e-05
2:1755684 A G 0.051745 -1.0910e-05
2:1757956 G C 0.082658 1.4418e-05
2:1758766 G A 1.941371 1.9694e-06
2:1761463 G A 0.157143 1.3587e-05
2:1772199 A G 0.350059 7.7604e-06
2:1773142 G A 0.063199 -2.2540e-05
2:1777150 G A 0.527940 1.6809e-05
2:1777284 C A 1.936560 2.2226e-05
2:1781022 C A 0.232203 1.7520e-05
2:1782181 C T 1.198171 5.5125e-06
2:1786200 A G 1.301972 1.5891e-05
2:1787438 G T 0.094720 1.7106e-05
2:1787701 A G 1.209213 6.1252e-06
2:1788031 T C 0.240847 -7.2368e-05
2:1788623 T G 1.533302 1.0197e-05
2:1794410 T C 0.947768 4.6718e-05
2:1800837 C T 0.084051 -1.2206e-05
2:1802922 A G 0.128402 5.3494e-06
2:1804202 G T 0.020906 3.6967e-05
2:1820060 C T 1.093593 5.3250e-05
2:1821294 G A 0.436297 -2.1135e-05
2:1821625 T C 0.034156 4.9399e-06
2:1823228 T C 0.077763 1.8826e-05
2:1824168 C T 0.056214 -2.8850e-06
2:1827537 T G 0.027534 -9.4743e-06
2:1828774 G A 1.245923 1.4726e-06
2:1829398 C G 0.086715 -1.8668e-05
2:1831976 A C 0.654014 -4.6654e-05
2:1833668 T C 0.067338 -2.6770e-06
2:1843343 T C 0.051203 -1.2529e-05
2:1846614 T C 0.097680 -2.8566e-05
2:1852131 C T 0.732937 -3.2169e-05
2:1853746 C T 0.797892 4.8951e-05
2:1853851 T G 0.719067 -1.3089e-05
2:1855567 A C 0.180244 6.7129e-06
2:1856071 C T 1.046435 8.9227e-06
2:1862462 A G 1.208840 -1.0900e-05
2:1865799 C T 0.137049 9.7521e-06
2:1867651 C T 1.746086 -9.1612e-06
2:1871083 T C 0.187998 1.2662e-05
2:1872767 G C 0.054449 -1.2939e-05
2:1874695 T C 0.054497 -1.2535e-05
2:1875933 A C 0.035412 1.5352e-05
2:1877998 G A 0.432071 2.3112e-05
2:1879014 C T 0.150882 3.4204e-06
2:1886786 T C 0.067685 2.5312e-06
2:1887894 C T 0.189202 1.1204e-05
2:1897267 G T 0.087699 1.8818e-05
2:1907422 A G 0.110582 -5.4629e-06
2:1907446 C T 0.537048 4.9991e-05
2:1915749 G A 0.135997 5.4825e-05
2:1917554 T C 0.070334 -4.9882e-07
2:1919060 G A 0.043332 5.4864e-06
2:1922628 T C 0.123250 -2.0317e-05
2:1925993 T C 0.192250 2.3675e-06
2:1929531 C T 0.036022 -9.1332e-06
2:1929809 A G 0.022292 -9.4253e-06
2:1932678 A G 0.031887 8.0192e-06
2:1933477 A C 0.079487 8.1633e-05
2:1939208 C T 0.700728 5.7640e-05
2:1947458 T C 0.129583 -2.3582e-06
2:1950858 C T 0.264476 4.3940e-05
2:1952795 A G 0.400506 3.6909e-05
2:1957476 T C 0.482210 3.4906e-05
2:1957544 G T 0.048100 -1.8518e-05
2:1962855 T C 0.129979 -2.1550e-06
2:1970226 G T 0.287652 4.6248e-06
2:1970675 T C 0.154417 1.8724e-05
2:1982376 C T 0.629710 1.4605e-06
2:1985350 C A 0.083700 -6.8118e-05
2:1988843 T C 0.066711 9.7075e-06
2:1988862 T C 0.087202 -2.2268e-06
2:1991561 T G 0.330321 -1.8020e-05
2:1992624 G T 1.018946 -2.5881e-05
2:1994469 T C 0.635919 -7.1345e-06
2:1994509 C T 0.211625 7.5497e-06
2:1994947 C T 0.078416 2.7526e-05
2:1998919 T C 0.073229 1.1951e-05
2:2005969 T C 0.036665 1.9662e-05
2:2006872 A G 0.023117 1.0531e-05
2:2010779 C T 0.216178 -3.3941e-05
2:2016235 A G 0.082444 1.7041e-05
2:2016850 G C 1.302884 1.6960e-05
2:2016942 T C 0.104662 1.6635e-05
2:2020194 G A 0.116541 -1.4331e-05
2:2032193 C T 1.200293 8.5023e-06
2:2042896 T C 0.033484 5.9373e-06
2:2043349 A G 0.115272 5.4797e-06
2:2049420 G A 0.127726 -4.5618e-05
2:2061668 C T 0.052774 -6.6070e-06
2:2070009 T G 0.131586 -3.0580e-05
2:2082546 T C 1.205195 1.8979e-05
2:2094952 G A 1.731629 -7.6621e-06
2:2096095 C T 0.065069 -1.4161e-05
2:2108827 T C 0.049434 6.3583e-05
2:2114021 T C 0.717999 1.1000e-05
2:2115283 T C 0.133877 2.2497e-06
2:2116870 C A 0.653382 -4.1253e-06
2:2129071 C T 0.092564 1.1632e-07
2:2132565 C A 0.042455 2.3687e-05
2:2138165 G A 0.085816 3.2919e-05
2:2146302 G T 0.072827 7.7399e-06
2:2147684 A G 0.055793 -3.9223e-05
2:2149193 A G 0.140142 3.3558e-05
2:2151246 A G 0.051683 -1.6439e-05
2:2151778 T C 0.120540 -1.5513e-06
2:2153489 C A 0.136341 3.5279e-05
2:2154875 T C 0.053907 1.3775e-05
2:2159804 A G 0.067857 -4.1672e-05
2:2165830 T C 0.158834 -5.0883e-05
2:2179180 T C 0.205931 -7.3901e-05
2:2182206 A C 0.156481 -7.9676e-05
2:2182473 T C 0.130664 -7.3770e-06
2:2183358 T C 0.727493 -3.5224e-05
2:2190383 A G 0.065222 2.0691e-05
2:2200758 A G 0.066896 -1.6067e-05
2:2203658 T G 0.119992 1.8244e-05
2:2204895 T C 0.318130 -3.9533e-05
2:2215203 G T 0.195684 -1.6132e-05
2:2217356 C T 0.274295 1.0931e-06
2:2220495 C T 0.624224 -2.6367e-05
2:2225210 T C 0.036480 -1.5054e-05
2:2227707 C T 1.503541 -7.9976e-07
2:2227894 A C 0.097553 2.4984e-05
2:2228745 G C 0.083570 -1.4910e-05
2:2232743 A C 1.477166 -5.6802e-06
2:2235958 G T 0.052456 -1.0424e-06
2:2236470 C T 0.096498 3.4793e-05
2:2237177 A G 0.311489 2.6552e-05
2:2238427 C T 0.159971 1.1564e-05
2:2241344 T C 0.842480 -3.4457e-05
2:2241960 T C 0.033542 2.9831e-06
2:2244747 G A 1.150077 -4.1995e-06
2:2246081 G A 0.035730 -1.4656e-07
2:2246129 T C 0.037411 -3.0098e-06
2:2248527 T C 0.059038 2.9916e-05
2:2249826 G A 0.475728 6.0210e-08
2:2251202 C T 0.115983 1.2480e-06
2:2257724 C T 1.054066 5.5551e-05
2:2260062 G A 0.364003 2.8417e-05
2:2260418 G A 0.732434 6.7830e-05
2:2261350 T C 0.173950 2.5691e-05
2:2263788 A G 0.155576 1.0476e-05
2:2267144 C T 0.040320 -5.0933e-05
2:2268311 G A 1.784675 1.8700e-05
2:2268435 T C 0.035496 -1.1151e-05
2:2269735 G A 0.045724 3.3234e-05
2:2272057 C A 0.128077 -2.6016e-05
2:2284083 C T 0.270592 1.1628e-05
2:2284301 T C 0.084301 -4.5634e-06
2:2285305 G A 0.064949 4.2724e-05
2:2285829 A G 0.856431 -1.2807e-05
2:2286010 T C 0.038012 8.6803e-06
2:2286483 C A 0.066783 9.4554e-06
2:2290334 G C 0.062132 1.2253e-06
2:2303097 A G 0.033935 1.1800e-05
2:2303899 A C 0.060999 -2.3481e-05
2:2304639 A G 0.043893 -3.4477e-06
2:2305125 C T 0.609076 1.1430e-04
2:2315621 C T 0.156806 -5.2095e-06
2:2319889 A G 0.094174 -4.1170e-05
2:2320051 T C 0.046548 1.9043e-05
2:2323719 A G 0.096287 1.0693e-04
2:2325043 A G 0.058581 5.1287e-06
2:2325234 T C 0.554458 6.6506e-05
2:2330703 T G 0.056055 5.2970e-05
2:2334912 A G 0.070178 8.4043e-05
2:2341306 A G 0.503006 4.9593e-05
2:2350931 C T 0.758264 1.5358e-05
2:2365881 A G 0.211900 -1.0328e-05
2:2366385 G A 0.107924 2.2961e-05
2:2370516 T C 0.044487 -4.3059e-05
2:2381613 A G 0.120537 -3.3386e-05
2:2389635 G A 0.842191 2.4000e-05
2:2393531 A G 0.162934 -1.2238e-05
2:2403374 G T 0.960284 8.8835e-07
2:2405364 T C 0.040586 8.4750e-06
2:2408264 A G 0.205269 5.3150e-06
2:2412888 G A 1.732401 -4.8035e-06
2:2421596 T C 0.045948 1.4775e-05
2:2440670 C T 0.338595 1.7498e-05
2:2445354 G A 0.198550 3.0209e-05
2:2446749 A G 0.319857 6.4927e-06
2:2447977 G A 0.090773 3.1068e-06
2:2448785 G A 1.130430 -2.9652e-05
2:2457400 C A 0.101020 2.9009e-05
2:2460597 T C 0.959369 2.5927e-05
2:2464675 C T 1.239828 5.5069e-05
2:2468644 C T 0.097940 3.4208e-06
2:2474666 A G 0.300765 3.7542e-05
2:2479473 C A 0.308983 2.7405e-05
2:2487680 C T 0.355028 3.9570e-05
2:2488285 A G 0.143108 -1.9858e-05
2:2494296 T C 0.132215 -1.5966e-05
2:2496824 A G 0.058938 1.2444e-05
2:2500150 A G 0.278771 3.1221e-05
2:2512411 A C 0.066062 6.5955e-06
2:2512660 C T 1.673071 1.0211e-04
2:2518376 G A 0.984287 3.5974e-05
2:2519275 A G 0.023136 1.4544e-07
2:2519513 T C 0.431594 -2.8026e-05
2:2519644 G A 0.029212 9.2244e-06
2:2523353 G A 0.324287 -3.6485e-05
2:2523720 C T 0.334817 6.5681e-06
2:2527394 G A 0.155475 4.3893e-05
2:2527547 T C 0.655793 -1.7091e-05
2:2532458 G A 0.346768 2.3968e-06
2:2532918 G A 0.203955 1.6940e-05
2:2533488 G C 1.298967 -3.7017e-06
2:2534151 T C 0.063384 -4.8093e-05
2:2536616 C G 0.202293 2.6213e-05
2:2536811 T C 0.047798 8.5229e-06
2:2538202 G T 0.087718 -1.4875e-05
2:2540292 C A 1.190105 2.4518e-05
2:2542340 G A 0.145588 3.3894e-05
2:2545070 G T 1.713923 3.4082e-05
2:2545078 G A 0.601546 -1.1874e-05
2:2550800 T C 0.042277 -1.1333e-06
2:2554702 A G 1.055536 2.5526e-05
2:2562494 G A 1.613055 2.4168e-05
2:2567905 A G 0.034130 -1.5242e-05
2:2569489 C T 0.075501 4.3878e-05
2:2570224 T C 0.147682 -4.2905e-06
2:2577838 C T 0.124273 3.8666e-06
2:2578557 T G 0.148597 -3.8508e-05
2:2580849 A G 0.278894 -5.4681e-05
2:2581749 A G 0.170234 3.3256e-06
2:2583212 G A 0.506673 7.6054e-06
2:2583815 C T 0.362237 -1.0871e-05
2:2586234 C T 0.161269 -3.8481e-05
2:2589119 T C 0.855434 3.3773e-06
2:2591136 C G 0.627892 6.1887e-06
2:2591555 T C 0.323034 -2.8672e-05
2:2605585 G A 0.847738 3.6453e-05
2:2608920 G A 0.083298 4.3602e-05
2:2609224 C T 1.478980 2.2784e-05
2:2610710 A C 0.796354 1.2791e-04
2:2613594 A G 0.157280 -4.6137e-05
2:2621588 C A 0.049518 -2.2385e-05
2:2626800 G A 0.469655 -3.7035e-06
2:2633258 C T 0.246222 -2.9756e-05
2:2639121 T G 0.533325 1.4480e-05
2:2641113 T G 0.109251 3.6999e-05
2:2642893 T C 0.364402 2.1902e-06
2:2644566 C T 1.686473 1.0425e-05
2:2645097 T C 0.333677 -2.0252e-05
2:2646590 T C 1.688845 4.1317e-06
2:2646673 A G 0.116444 -2.5893e-05
2:2647158 G T 0.639911 1.6898e-05
2:2647516 A C 0.637568 -1.7143e-05
2:2654789 A G 1.323430 -8.8196e-06
2:2655084 G A 0.127675 4.2798e-06
2:2657091 A G 0.108092 1.9058e-05
2:2657795 A G 0.124705 -3.0712e-05
2:2659311 A G 0.288203 3.9292e-05
2:2661795 G T 1.745079 -4.9867e-06
2:2665273 C G 0.050310 1.5827e-05
2:2667427 A T 0.103951 -2.5163e-05
2:2668955 C A 1.640463 -7.1360e-06
2:2670178 C T 0.516641 -1.3234e-05
2:2670690 A G 0.095596 -7.0260e-07
2:2671133 A G 0.407737 1.3421e-05
2:2673438 A G 0.071236 -1.8786e-05
2:2674253 G C 1.442448 1.1807e-05
2:2676411 A G 0.171347 1.1437e-05
2:2678138 T C 0.289158 1.3586e-05
2:2678989 A G 0.215387 1.3905e-05
2:2680172 A T 0.080334 3.9876e-05
2:2683802 G A 0.071710 -3.5928e-05
2:2685669 C T 0.024207 -3.2095e-05
2:2687911 G A 1.067387 3.2182e-05
2:2688306 A G 0.125114 1.2908e-05
2:2688523 G A 1.780628 -1.2289e-05
2:2692174 A G 0.044997 3.9265e-05
2:2698046 A C 0.339507 5.4307e-06
2:2706115 C A 1.507897 -7.9084e-06
2:2706286 A G 0.302946 -5.2429e-06
2:2706597 A G 0.513512 1.1726e-05
2:2710498 G A 0.033601 1.6181e-05
2:2710938 G A 0.451936 -3.7990e-05
2:2714308 A G 0.649717 4.8530e-05
2:2715151 C A 0.042803 -1.7801e-06
2:2715467 T C 0.122767 -2.9146e-05
2:2716689 T G 1.034721 1.7543e-05
2:2717970 C T 1.546617 -1.9183e-05
2:2718852 C T 0.032685 3.7008e-05
2:2720133 C T 1.151525 2.0073e-05
2:2721694 C T 0.887477 1.9513e-05
2:2722188 T C 0.040352 1.2524e-05
2:2722295 A G 0.595236 -2.0461e-05
2:2727016 T C 0.023107 -4.0119e-06
2:2729637 T C 0.046824 3.2728e-05
2:2729824 G T 0.309392 7.8971e-06
2:2732778 T C 1.878661 8.5902e-06
2:2732877 T C 0.724235 -3.9137e-05
2:2737124 T C 0.028794 -2.5795e-05
2:2744793 T C 0.024405 -6.4801e-06
2:2746073 T C 0.161337 -4.6812e-05
2:2748503 T C 0.173613 -3.0878e-05
2:2752285 T C 1.901901 1.2320e-05
2:2752931 T C 0.044792 -8.7493e-06
2:2757162 A G 0.233287 -3.4328e-05
2:2760503 A G 0.423184 9.1972e-05
2:2762533 A G 0.155904 3.1927e-05
2:2763051 A G 0.376603 -3.4048e-05
2:2763135 T C 0.210865 2.3139e-05
2:2763249 G T 0.616483 -5.9520e-06
2:2770236 A G 0.077893 1.1012e-05
2:2770301 T C 0.393128 -9.8626e-05
2:2771601 G A 1.959580 -3.5707e-06
2:2773164 T C 0.800518 1.6356e-05
2:2775305 G A 1.941536 -5.1325e-06
2:2775916 A G 0.089445 6.3699e-06
2:2776032 A G 0.093123 5.0366e-06
2:2776634 C T 0.171707 -1.3224e-05
2:2778693 C T 0.101809 -6.2857e-05
2:2782080 T C 0.084505 -8.7813e-06
2:2785812 A C 0.140512 -1.1110e-04
2:2786490 C T 0.704107 2.0347e-05
2:2786642 T C 0.024633 -1.2527e-05
2:2786958 G A 0.064069 8.4176e-06
2:2788244 G A 0.061804 -2.1085e-05
2:2789651 C T 1.909893 1.7682e-05
2:2792075 A G 0.098706 1.9383e-06
2:2792967 G A 1.112773 -1.6737e-05
2:2797712 T C 1.636097 9.0201e-05
2:2803326 T G 0.022393 -4.4979e-06
2:2807724 T C 0.037577 -7.6717e-06
2:2808103 G A 0.398753 7.6160e-05
2:2808619 C T 0.430039 -1.2398e-06
2:2809417 G A 0.669955 -5.5716e-06
2:2816342 A G 0.069870 -1.3104e-05
2:2829349 C T 0.433646 2.5601e-07
2:2833154 G T 1.516677 9.1030e-06
2:2833582 T C 0.243333 -7.4101e-06
2:2836286 T C 0.953728 -3.3970e-05
2:2837562 T G 0.020303 2.8435e-05
2:2838270 A G 0.609650 -3.1824e-05
2:2838919 A G 0.186002 4.5073e-05
2:2842982 A G 0.052767 7.4627e-05
2:2844444 A G 0.073190 -9.7097e-06
2:2845533 T C 0.221745 -1.5308e-05
2:2847755 T C 0.040261 2.2787e-05
2:2848006 T C 0.979577 1.3607e-05
2:2848660 C T 0.054643 1.4316e-05
2:2853660 A C 0.069474 2.3599e-05
2:2860830 C T 0.816968 -3.2355e-05
2:2862531 A G 0.031053 -4.2448e-06
2:2870500 T C 0.036084 -2.1817e-05
2:2870602 T G 0.080130 -2.3246e-05
2:2872478 T C 0.484943 4.2180e-05
2:2873086 T G 0.817520 -3.1576e-05
2:2873704 A G 0.059957 -3.1168e-05
2:2873863 T C 0.032627 1.0341e-05
2:2873929 G A 1.152057 3.5812e-05
2:2885378 T G 0.039414 1.8693e-05
2:2886795 C T 0.815046 5.4982e-06
2:2892144 A G 0.174015 -1.8988e-05
2:2894535 T G 0.331340 1.7768e-05
2:2895193 T C 0.220914 -1.3254e-05
2:2896738 G C 0.228948 -4.4406e-05
2:2897402 A G 0.065569 -2.8877e-05
2:2899297 G T 1.974017 -3.4719e-06
2:2899793 G A 0.114669 2.2437e-05
2:2906608 A G 1.439537 -3.1251e-05
2:2907600 G A 0.358927 2.4828e-05
2:2913281 G A 0.060580 -2.5216e-05
2:2914751 T C 0.123724 2.2646e-05
2:2922999 C T 0.024013 1.1712e-05
2:2927797 A G 0.032215 9.6207e-06
2:2935274 T C 0.035035 1.5203e-05
2:2936302 T G 0.035000 -1.4632e-05
2:2936331 T C 0.157036 3.1923e-05
2:2939808 G T 0.041436 -1.0112e-05
2:2939967 A G 1.409461 -1.8135e-05
2:2942896 T G 1.820837 -2.6053e-05
2:2943674 G T 1.378548 -2.6219e-05
2:2943795 C A 0.032491 8.9045e-06
2:2943824 T C 0.157030 -1.0167e-05
2:2945455 T C 1.894650 -2.6994e-05
2:2945970 T C 0.268449 8.9467e-05
2:2949111 A G 0.785616 7.2919e-05
2:2952717 A G 0.357940 2.5254e-05
2:2956487 T C 0.212728 8.8066e-06
2:2957492 A G 0.031316 -1.9077e-05
2:2958072 T G 0.053300 -1.3175e-05
2:2961031 A G 0.052368 -1.0880e-05
2:2961973 A G 0.022497 -2.6907e-05
2:2963057 C A 1.413434 -1.1353e-05
2:2965080 A G 0.399584 -4.1464e-05
2:2965401 T C 0.850861 9.1906e-05
2:2970688 A C 0.342584 5.1415e-05
2:2979674 C T 0.033828 -2.7981e-05
2:2996692 A G 0.130015 9.4893e-06
2:3003071 A G 1.169555 2.2191e-05
2:3004839 G A 0.370443 2.1623e-05
2:3004998 T C 0.529865 4.2538e-05
2:3005457 T C 0.457054 -2.5951e-05
2:3007298 G A 0.160477 1.5290e-05
2:3007972 A G 0.747046 -4.0071e-05
2:3012290 G A 0.904436 -2.1238e-06
2:3013207 A G 0.493327 -2.1441e-05
2:3026639 C T 0.037843 -7.6455e-06
2:3028105 T C 0.305273 2.0879e-06
2:3032487 A G 0.067315 1.2088e-05
2:3034139 A G 0.117259 -7.1119e-06
2:3038123 A G 0.574755 -1.3655e-05
2:3040295 A G 0.023909 -3.1388e-06
2:3044832 C T 0.071376 2.9013e-05
2:3045881 A G 0.193623 -1.6727e-05
2:3046308 A G 0.889622 5.1600e-06
2:3047685 C T 0.316494 7.0080e-06
2:3051653 G A 0.049564 1.4881e-07
2:3055847 C T 1.261049 5.1923e-06
2:3058026 T C 0.790404 1.6790e-05
2:3058085 T C 0.058422 -1.8774e-05
2:3058838 T C 0.037265 4.7423e-05
2:3060917 T C 0.046626 3.9663e-06
2:3062238 A G 1.020413 3.9329e-06
2:3062967 C T 0.354603 1.1671e-05
2:3066362 A G 0.156089 5.3343e-05
2:3068016 A G 0.052748 -6.5578e-06
2:3070699 A G 0.051028 -1.0319e-05
2:3073899 A G 0.051424 -5.8052e-06
2:3074566 G A 0.037713 -1.6017e-05
2:3077707 T C 0.028171 1.7409e-05
2:3080161 T C 1.328247 -9.2376e-06
2:3082691 A G 0.324307 3.0010e-05
2:3084134 A G 1.327536 -6.1942e-06
2:3085318 C T 0.070652 2.8908e-05
2:3092462 A C 0.034172 1.0715e-05
2:3096319 T C 0.105889 -9.0633e-06
2:3100830 C A 0.935749 -1.8528e-05
2:3103097 T C 0.508043 -1.2285e-05
2:3105724 A G 0.118155 2.2957e-06
2:3105888 T G 0.363854 5.0808e-06
2:3106718 C T 0.209138 1.0095e-05
2:3106853 A G 0.201689 -1.1507e-05
2:3107978 T C 1.116788 7.1761e-06
2:3109383 C T 0.541514 -1.4329e-05
2:3112817 G T 0.074475 8.5653e-06
2:3113710 A C 0.262195 -1.9163e-05
2:3116073 T C 0.386831 1.2608e-05
2:3116379 A G 0.077890 1.6020e-05
2:3117601 T C 0.623017 3.2568e-05
2:3119896 A T 0.224082 -2.2754e-05
2:3120010 C T 0.079756 -2.2793e-05
2:3122870 G A 1.414706 -3.6583e-06
2:3123147 T C 0.072207 -3.5325e-05
2:3127902 T C 0.932123 -1.4793e-05
2:3134706 A G 0.064258 5.9668e-06
2:3135690 C T 0.192750 3.3408e-06
2:3139561 C T 0.167118 6.8614e-06
2:3145236 C T 0.448836 1.8662e-05
2:3148785 T C 0.032208 8.9173e-06
2:3150275 A G 0.051781 -3.9721e-06
2:3152466 A G 1.577432 2.9809e-05
2:3161375 T G 0.075216 4.7820e-05
2:3161627 T C 1.543264 2.4178e-05
2:3163738 A G 1.423408 -8.5011e-06
2:3171047 A G 0.120625 -1.8516e-05
2:3172539 G A 0.139262 -1.9009e-05
2:3172653 A G 1.427482 -3.5748e-05
2:3174321 C T 1.789881 5.5148e-06
2:3175376 T C 1.818945 -4.8024e-06
2:3181841 T C 0.029417 7.7954e-05
2:3183930 G T 1.818646 -1.7858e-06
2:3185407 C T 1.041147 7.2058e-06
2:3190157 T C 0.078702 -1.1781e-06
2:3192018 A G 0.061609 -2.4379e-06
2:3206078 C T 0.072090 -2.2451e-06
2:3212481 T C 0.276249 1.4919e-05
2:3212712 C T 0.091474 3.3340e-05
2:3215844 G C 1.951855 -3.3318e-05
2:3217567 C T 0.057967 -2.1430e-06
2:3218523 C T 0.059619 -7.0362e-05
2:3220709 A G 1.015645 3.9241e-06
2:3225829 A G 1.913921 -2.7199e-05
2:3228144 G A 0.129395 6.2685e-07
2:3228716 A C 0.990405 -3.7010e-05
2:3229656 T C 0.090289 7.4474e-06
2:3236948 C T 0.153193 -1.4911e-05
2:3237368 T C 0.023286 -9.3635e-06
2:3251219 A G 1.018887 -5.8096e-06
2:3257538 T C 0.040764 8.2143e-06
2:3258627 G A 1.219220 4.1918e-07
2:3271056 T C 1.083801 -2.2658e-06
2:3277508 A G 0.030264 1.1116e-05
2:3283492 T C 0.089137 -5.6656e-05
2:3288458 A G 0.089916 -3.4652e-05
2:3291773 T C 0.716328 1.4751e-05
2:3294573 T C 0.102023 -9.4437e-06
2:3301877 C T 0.115889 8.1482e-06
2:3302962 T C 0.516933 7.1997e-06
2:3305086 A G 0.110189 2.1795e-05
2:3307494 T C 0.074054 2.8745e-05
2:3311400 C T 0.517106 4.1756e-06
2:3312411 C T 0.352951 1.8310e-05
2:3312868 T C 0.159763 7.0180e-06
2:3313428 A C 0.382764 8.3084e-06
2:3313543 C T 0.067877 9.5948e-05
2:3316021 A G 0.162668 8.7661e-07
2:3320010 G A 0.736406 -3.0123e-06
2:3323217 A G 0.051820 2.6333e-05
2:3327016 T C 0.024623 2.8568e-05
2:3333799 C T 0.712692 -1.7377e-05
2:3338943 C T 0.556260 -2.0340e-05
2:3341008 C T 0.123241 -1.9624e-05
2:3341693 C A 0.084859 -1.9283e-05
2:3350342 G C 0.318756 -4.8779e-06
2:3355347 G T 0.372127 4.7828e-06
2:3356345 T C 0.257994 -1.4857e-05
2:3358120 T G 0.423421 2.0211e-05
2:3360352 C T 1.709700 6.7528e-06
2:3363111 A G 0.427397 1.2512e-05
2:3365105 C G 1.976302 -2.2227e-05
2:3366890 T C 0.145566 -4.0080e-05
2:3379364 T C 0.092616 2.0325e-05
2:3384516 A C 0.047224 -1.5400e-05
2:3385026 T C 0.946100 4.8271e-07
2:3388751 T C 0.251130 -2.2651e-05
2:3392075 C T 1.162616 -1.4774e-05
2:3392127 T C 0.020085 4.3246e-06
2:3392295 G A 0.736708 -1.0802e-05
2:3394647 T C 0.081850 1.0081e-05
2:3402324 T G 0.470869 -1.5109e-05
2:3403909 A G 0.066475 -1.5028e-05
2:3406681 C T 0.071622 3.1413e-05
2:3411923 A G 1.162661 -1.9346e-05
2:3423201 T G 1.186664 -2.1712e-05
2:3424910 A G 0.023993 -8.5311e-06
2:3427851 G A 0.220184 1.1407e-05
2:3433871 G A 0.250091 -5.1626e-06
2:3437541 T C 0.483777 -8.7995e-06
2:3448384 G C 0.071298 2.9868e-05
2:3451507 A G 1.168556 -2.0098e-05
2:3454217 G A 0.535866 -2.3054e-05
2:3454566 C T 1.053235 -2.7759e-05
2:3458400 T C 0.165060 1.4011e-05
2:3459742 G A 0.342535 2.5875e-05
2:3460660 A G 0.209865 -2.6604e-05
2:3462444 G A 0.048626 -1.5715e-06
2:3463493 T C 0.088170 -1.9683e-06
2:3464679 T C 0.072327 4.2140e-06
2:3468964 C T 0.224611 3.5811e-05
2:3469412 C T 0.057221 6.5667e-06
2:3469702 G A 0.842990 -2.4432e-05
2:3470254 G T 0.842568 -5.8135e-06
2:3472790 C T 0.081292 -1.9399e-05
2:3478452 G A 0.956847 -2.2095e-05
2:3481857 T G 0.734680 -2.7943e-05
2:3483554 T C 0.046234 -2.2902e-05
2:3485203 C A 0.213306 7.3213e-06
2:3488502 G A 0.755138 -2.8320e-05
2:3488871 T C 0.255794 7.9852e-06
2:3492629 C T 1.926592 -2.5240e-05
2:3493043 T C 0.032913 -2.7846e-05
2:3494562 C T 0.602747 -3.9714e-05
2:3497167 A G 0.057659 1.3440e-05
2:3497661 A G 0.479217 -3.5331e-05
2:3515810 T C 0.416426 1.0615e-06
2:3521108 T C 0.040826 1.4335e-05
2:3524229 G C 0.191293 -5.8041e-06
2:3527789 G A 0.278862 2.5774e-05
2:3582011 G A 0.102068 -1.3530e-05
2:3583542 A G 0.063858 -1.7957e-05
2:3586426 A G 0.060703 1.4430e-05
2:3587395 A C 0.081405 -3.3014e-05
2:3597974 C T 0.739448 -6.8971e-06
2:3599463 A G 0.348657 -4.1390e-05
2:3599539 G A 0.350650 7.6486e-06
2:3606654 C G 1.639171 -1.8051e-06
2:3608756 C T 0.593762 6.3716e-06
2:3610691 C T 0.128304 -2.5999e-05
2:3619468 A G 0.512529 7.7498e-06
2:3624303 A G 0.148604 -3.6985e-06
2:3625067 C T 0.443416 2.0424e-05
2:3626418 C T 1.465104 1.2300e-05
2:3627002 G A 0.045565 1.2648e-05
2:3628383 A C 0.236410 -1.9697e-05
2:3628679 A G 0.063797 2.4177e-05
2:3630992 G A 0.170649 -2.3115e-06
2:3632773 A G 0.363111 1.2855e-05
2:3634753 C T 1.738799 1.7090e-05
2:3635025 G A 0.067607 -2.3694e-06
2:3641432 G T 0.211745 -1.7647e-05
2:3643387 A G 0.046883 2.5662e-05
2:3645155 A C 0.195600 2.6417e-05
2:3645429 T C 0.525262 6.1999e-06
2:3647117 T C 0.215568 2.4766e-05
2:3648396 C T 1.174833 1.3446e-05
2:3650467 T G 0.099501 -2.5572e-05
2:3653576 G A 1.236945 -1.4526e-06
2:3654684 T C 0.398597 2.7677e-05
2:3655743 T C 1.335203 4.6866e-06
2:3658031 C T 1.426803 -1.8112e-06
2:3659918 G A 0.053663 -4.1291e-06
2:3660869 A G 0.055332 -1.8638e-05
2:3662002 A G 1.426836 -2.1914e-06
2:3674847 C T 1.602886 2.3069e-05
2:3677022 C T 0.310032 3.5482e-05
2:3682981 A G 0.185135 1.2380e-05
2:3684912 T C 1.516437 2.6483e-05
2:3688739 A G 0.045779 6.6155e-07
2:3689742 A G 0.064855 -2.6169e-05
2:3690578 A G 0.056961 -9.3656e-06
2:3691548 G A 0.060197 1.7858e-05
2:3693659 T A 0.045461 -2.6526e-05
2:3693775 T C 0.042962 1.2205e-05
2:3694215 C T 0.078244 -2.2358e-06
2:3695045 T C 0.028781 2.4197e-05
2:3698696 C T 0.080036 -1.4883e-05
2:3703041 G A 0.201128 -1.5525e-05
2:3704240 T C 0.289826 -1.9094e-05
2:3709907 G A 0.653054 -7.7753e-06
2:3711919 T G 0.303391 2.6663e-06
2:3714170 A G 0.030238 1.0622e-05
2:3715015 T C 0.912061 8.4888e-07
2:3721729 G A 0.921853 -5.8668e-06
2:3722104 A C 0.180432 1.8194e-06
2:3722250 C T 0.438628 -1.7795e-05
2:3723319 T G 0.030813 8.2484e-06
2:3724336 A G 0.078487 1.6340e-05
2:3725761 A G 0.074683 -4.0473e-06
2:3727000 G A 0.419043 -1.4299e-05
2:3728210 G C 0.025408 2.4912e-06
2:3729254 T C 0.379719 -2.5825e-06
2:3739778 C T 0.117304 6.9567e-06
2:3742156 A G 0.560629 -5.4183e-06
2:3750751 A G 0.102023 1.5617e-05
2:3759330 C T 0.067120 1.2489e-05
2:3763411 A C 0.588095 4.9377e-05
2:3764156 G A 0.076147 3.8268e-05
2:3765496 C T 0.056967 -9.0760e-07
2:3772909 A G 0.119008 3.6144e-06
2:3774226 A C 0.069431 -5.5430e-06
2:3774258 C T 0.366519 7.0796e-06
2:3775158 T C 0.042627 2.3729e-05
2:3778858 G T 1.749266 3.4617e-05
2:3781312 A G 0.620592 -4.6814e-05
2:3781643 A G 1.169750 -4.3779e-05
2:3781891 G A 0.583736 7.9398e-08
2:3782431 G A 0.220671 6.9785e-06
2:3786430 A G 0.366415 -8.7350e-06
2:3792530 C T 0.112140 1.9028e-06
2:3794696 T C 1.067562 -2.3696e-05
2:3795759 C T 0.096067 -2.1734e-05
2:3796922 G A 0.198408 -8.5807e-06
2:3800383 T C 1.029125 -5.0090e-05
2:3801072 T C 0.034415 1.7395e-05
2:3804197 A G 0.231002 1.9766e-05
2:3808984 C T 0.045812 1.4206e-05
2:3809418 C T 0.564761 -1.4446e-04
2:3810930 A G 0.045036 1.4548e-05
2:3812539 G T 1.425969 -1.7863e-05
2:3816872 G A 0.040557 -1.3385e-05
2:3816957 A G 0.098897 1.1835e-05
2:3817635 G A 0.686434 -1.7857e-05
2:3818194 C T 0.249396 1.7900e-05
2:3819158 T C 0.026028 -1.9166e-05
2:3819749 G A 0.223443 -5.1563e-05
2:3820185 C T 0.030942 2.1816e-05
2:3820672 T C 0.933710 -8.9689e-06
2:3821909 A G 0.121848 2.0847e-05
2:3826324 T C 0.702105 2.8987e-05
2:3826965 A G 0.455860 1.4519e-05
2:3827475 A C 0.057240 1.1212e-05
2:3833609 T G 0.037236 1.7645e-05
2:3834537 G A 0.032014 1.4729e-05
2:3848972 C A 0.146315 6.6944e-06
2:3852663 A G 0.373692 -4.4480e-06
2:3856843 A G 0.088387 1.1105e-05
2:3870281 G A 0.297571 -1.6185e-04
2:3874837 A G 0.488276 -4.6377e-05
2:3875115 A G 0.080380 -6.8127e-06
2:3878640 T C 0.054212 9.4747e-05
2:3879760 C T 0.687648 4.0530e-06
2:3880179 C T 0.172707 1.3069e-06
2:3881891 C T 1.234933 5.6037e-07
2:3883130 A G 0.023341 2.1242e-05
2:3888481 T C 0.043575 -2.4854e-06
2:3892465 T G 0.221804 -2.4059e-05
2:3892801 G A 1.115308 1.2256e-05
2:3894545 A G 0.096044 1.0640e-06
2:3895117 A G 0.228243 -1.3310e-05
2:3896365 A G 0.386003 1.1002e-06
2:3896509 A G 0.088358 -7.2851e-06
2:3898745 G A 0.564848 -2.5676e-06
2:3903993 G A 0.188346 3.9522e-06
2:3906691 C T 1.302251 1.1036e-05
2:3912856 T C 0.100056 8.3149e-06
2:3913680 T C 0.268099 3.6817e-05
2:3913856 C T 0.248507 -7.2533e-06
2:3914727 C G 0.149870 1.6643e-05
2:3915698 G A 0.027603 4.2129e-06
2:3916161 C T 0.453088 3.0626e-05
2:3920685 A C 0.225328 2.6141e-05
2:3921722 A G 1.878645 1.4693e-05
2:3922066 T C 0.714400 -6.3460e-05
2:3922949 G A 0.075323 1.9800e-05
2:3923606 T C 0.911882 3.5166e-05
2:3950071 C T 1.662535 -1.4362e-05
2:3960947 C T 1.047590 -8.2099e-07
2:3961262 T C 0.129606 -4.8854e-06
2:3961425 C A 0.204302 4.0933e-06
2:3963060 A G 0.444886 8.5153e-06
2:3963163 T G 0.405040 2.2112e-05
2:3964932 C T 0.202131 -2.1615e-05
2:3967221 C G 0.204510 2.1022e-05
2:3971145 T G 0.634332 -1.8352e-05
2:3975789 A G 0.297185 -2.6063e-05
2:3978635 G T 0.620417 -1.7037e-05
2:3993741 C T 1.836534 -1.9668e-05
2:3996533 G A 1.247595 -5.3617e-06
2:3997775 A G 0.478863 -6.6211e-06
2:3998683 A G 0.098436 -1.3792e-05
2:4000619 C T 0.023195 -3.9365e-06
2:4001789 T G 0.029440 6.2009e-05
2:4004899 C A 0.188339 2.8729e-05
2:4005220 G T 0.022552 -2.4038e-05
2:4008978 T C 0.032793 3.4383e-05
2:4011444 T C 0.570172 2.6685e-06
2:4012292 C G 0.356174 2.3384e-05
2:4013154 G C 0.088105 -1.1441e-05
2:4014874 A C 1.146101 3.3828e-05
2:4020726 G A 0.780137 -5.3012e-05
2:4025499 A G 0.223709 3.8277e-06
2:4026699 C T 0.614474 -8.5787e-05
2:4027347 C T 0.083687 2.3079e-05
2:4031340 A G 0.053900 -8.2321e-06
2:4033205 C T 0.036986 2.7466e-05
2:4043620 C T 0.808532 -3.6086e-05
2:4046192 T C 0.095336 -5.7452e-06
2:4047480 G A 0.046279 5.4800e-05
2:4048226 T G 0.045351 -8.5336e-06
2:4055303 T C 0.967918 2.5307e-05
2:4055332 G A 0.581671 -2.0050e-05
2:4056950 A G 0.059522 -2.2984e-05
2:4057452 C T 0.046474 -9.7102e-06
2:4057484 A G 0.043319 -4.7315e-05
2:4069926 A G 0.450167 -1.7909e-05
2:4072803 T C 1.031871 3.5165e-05
2:4090461 A G 0.068743 -2.0027e-05
2:4092186 A G 0.037395 -2.3243e-05
2:4095876 C A 0.639863 -5.8705e-05
2:4097652 C G 0.035967 1.8062e-05
2:4101546 A G 0.044254 -1.0308e-05
2:4103040 T C 0.147477 -1.7124e-05
2:4107490 C T 0.074407 1.9332e-05
2:4113038 C T 0.090361 2.7184e-06
2:4113703 C T 0.133566 -5.4288e-06
2:4121062 T C 0.046866 -1.9987e-05
2:4130101 T C 0.188294 4.1454e-05
2:4132163 A C 0.054092 -2.9433e-05
2:4133394 T C 0.053209 1.2707e-05
2:4135981 T C 0.960683 -1.4374e-05
2:4137152 T C 0.058399 1.7576e-07
2:4141590 C A 0.142401 -2.1423e-07
2:4143503 A G 0.051381 3.6992e-05
2:4149434 G T 1.860319 -7.0594e-06
2:4150068 C T 0.675882 -1.0949e-05
2:4150461 G A 0.515350 4.7021e-05
2:4150949 G T 0.066676 1.7756e-06
2:4152765 T C 0.084060 -1.7859e-05
2:4153839 G T 0.086362 -1.7712e-05
2:4158104 A G 0.157104 -2.7615e-05
2:4159158 G A 0.715562 -1.8648e-06
2:4161728 C G 0.053072 1.2679e-06
2:4162181 A G 0.185512 -4.7857e-06
2:4168017 T A 0.064115 1.6146e-05
2:4172681 G A 0.684687 2.0388e-06
2:4173466 T G 0.072551 3.3069e-06
2:4176881 G T 0.158909 -4.4049e-05
2:4179720 A G 0.433824 -9.1308e-06
2:4181008 A G 0.051021 -1.0695e-05
2:4186085 T G 1.104899 8.3838e-05
2:4191043 T C 0.894296 5.2748e-06
2:4198741 G T 1.091584 5.1392e-05
2:4200375 C T 0.729434 7.7100e-05
2:4201284 T C 0.335907 -4.3005e-06
2:4212452 A G 0.231126 -1.6758e-05
2:4228747 G T 0.396893 -2.9633e-05
2:4242751 T C 1.756988 -7.3461e-06
2:4242874 A G 0.081061 7.1825e-06
2:4245207 C T 1.834508 -5.2302e-06
2:4246714 G A 0.090916 9.9234e-06
2:4254654 T C 0.088514 4.3480e-07
2:4254974 G A 0.093330 -1.9319e-05
2:4257072 G A 0.080279 4.1406e-06
2:4262746 A T 0.039083 2.4675e-05
2:4270392 G A 0.102669 8.4510e-06
2:4272027 A G 0.073262 -6.0652e-06
2:4274659 G A 0.039774 5.8383e-06
2:4279026 T C 0.071353 -7.1947e-06
2:4279939 T G 0.125117 2.0572e-05
2:4280385 T C 1.132017 5.4708e-05
2:4282214 G T 0.131690 1.4080e-05
2:4282547 G T 0.104168 -9.8187e-06
2:4283731 T C 0.060301 -1.4175e-05
2:4283862 A G 0.168647 -4.3746e-06
2:4289810 A C 0.174648 3.6493e-06
2:4290344 G A 0.376944 -1.6330e-06
2:4291164 T C 0.056322 2.5166e-05
2:4293383 T C 0.054832 3.5631e-06
2:4293615 T C 0.097761 9.1747e-07
2:4294249 G A 0.214922 -8.6174e-06
2:4294337 G T 0.375591 3.7717e-06
2:4310848 C T 0.372893 2.0295e-05
2:4311020 A G 0.682019 1.0341e-05
2:4311939 T C 0.482245 1.7800e-05
2:4311997 T C 0.036369 2.3641e-05
2:4313449 G T 0.060752 1.7010e-05
2:4315039 A G 0.113779 -1.6637e-05
2:4317553 T C 0.056980 7.7288e-06
2:4318976 C T 0.265629 4.6744e-05
2:4323188 A C 0.358518 2.4069e-06
2:4324463 T C 0.037463 1.9770e-06
2:4327487 G A 0.043802 2.0360e-06
2:4338128 G A 1.130817 3.3173e-05
2:4341555 A C 1.126801 2.6803e-05
2:4344507 T C 0.042241 -2.5144e-06
2:4369210 G A 0.118888 -1.1149e-05
2:4372625 T G 0.035344 1.8934e-05
2:4373340 T G 0.066650 2.7268e-06
2:4376511 C T 0.499812 2.9756e-05
2:4394440 C T 0.231453 -3.8422e-06
2:4397721 T C 0.071778 -1.3658e-05
2:4399429 G C 0.272929 -2.2305e-06
2:4402719 C A 0.571548 1.5511e-05
2:4404065 G A 1.107547 9.8535e-06
2:4408236 T G 0.042673 3.4394e-05
2:4409558 T C 0.574333 4.1849e-05
2:4410498 G A 0.123783 8.7913e-06
2:4414027 A G 0.391846 3.8949e-05
2:4418244 G A 0.183928 7.2510e-06
2:4418520 A G 0.220752 1.7321e-05
2:4420099 G A 1.373832 -3.4044e-05
2:4420588 T A 0.047373 -8.0116e-06
2:4425982 C T 0.042092 -1.2542e-06
2:4434390 G A 0.025068 -1.9858e-06
2:4438042 T C 0.045341 4.9778e-05
2:4439688 A G 0.154229 -1.8700e-05
2:4441520 T C 0.048911 -1.8245e-05
2:4443811 T C 0.021578 2.6362e-05
2:4451971 T G 0.168199 -1.7697e-05
2:4460643 T C 0.968649 3.0842e-05
2:4462584 C T 0.208489 -2.5660e-05
2:4464933 G A 0.111802 -8.8201e-06
2:4471956 G A 0.928660 2.8808e-05
2:4474153 C T 0.152570 -8.3133e-06
2:4476883 A G 1.429936 1.1612e-05
2:4477142 T C 0.070103 -4.2995e-05
2:4477180 G A 0.900577 7.7521e-06
2:4477476 T C 0.150928 2.6300e-05
2:4478023 C T 0.088929 4.0594e-06
2:4485192 C T 0.471752 7.1636e-05
2:4489164 G A 0.647643 3.1366e-05
2:4493374 T C 1.483320 -3.1999e-05
2:4494928 C T 0.135383 -1.5300e-05
2:4502947 T C 0.024483 -6.1941e-06
2:4502958 G T 1.476309 2.0107e-06
2:4504483 G A 0.059201 -3.7078e-05
2:4511259 T C 0.072697 -3.9929e-05
2:4516020 G A 0.088085 5.1299e-05
2:4516264 A C 0.071233 1.3613e-05
2:4516293 T C 0.251198 -1.9587e-05
2:4540319 G A 0.418118 9.3215e-05
2:4546845 G T 0.148772 -4.8357e-05
2:4547146 A G 0.044455 -1.8841e-05
2:4548958 A C 1.245657 -3.6965e-05
2:4557817 A G 0.305345 -7.9057e-05
2:4569789 T C 0.063953 1.9709e-05
2:4569929 T C 0.206123 1.1975e-05
2:4571200 T C 0.022679 1.6285e-05
2:4571266 G A 0.191919 -1.9955e-05
2:4575604 A G 0.053777 3.2023e-06
2:4577817 T G 0.030102 -3.3241e-05
2:4577995 T C 0.178550 -6.4884e-05
2:4579907 T G 1.291618 -1.7724e-05
2:4580385 C T 0.094356 2.7597e-05
2:4581873 C T 0.215662 9.8747e-06
2:4582404 A G 0.038817 2.2361e-05
2:4582448 C G 0.241337 4.2408e-06
2:4584050 C T 0.020809 1.7138e-05
2:4598387 G A 1.282289 -3.8254e-05
2:4602685 C G 0.067302 3.3157e-07
2:4608276 G A 0.461238 7.6295e-06
2:4608698 C A 1.536626 -3.5842e-05
2:4617571 A G 0.385101 3.2665e-05
2:4619199 T G 1.942455 -1.3454e-05
2:4619995 G A 0.074787 -5.6918e-06
2:4640655 A G 0.050291 -3.3325e-05
2:4640835 G A 0.986423 -1.4142e-04
2:4641827 G A 1.541495 -5.2565e-05
2:4646386 A C 0.021241 2.2297e-05
2:4650529 C A 1.034886 -1.1348e-04
2:4652574 G C 0.117700 -2.1384e-05
2:4654356 C A 0.343094 1.8328e-05
2:4656639 T G 0.118648 2.4424e-05
2:4656873 A G 0.177556 -4.4898e-06
2:4659385 C T 0.213183 -1.6051e-05
2:4665297 T C 0.033127 1.3923e-05
2:4665459 A G 0.293199 2.8445e-05
2:4665789 A G 0.070370 2.3630e-05
2:4666709 C T 0.073635 2.2674e-05
2:4666772 A G 0.109229 3.4547e-05
2:4676840 T C 0.029842 1.1151e-05
2:4684425 C T 0.410746 1.4675e-05
2:4700870 A G 0.062034 3.9904e-05
2:4714975 T C 0.210489 -1.6347e-05
2:4718647 C T 0.119200 2.3366e-06
2:4718907 T C 1.629937 -3.5026e-05
2:4731202 T C 0.181283 2.2181e-05
2:4731261 G T 1.229295 -2.5012e-05
2:4741278 G A 0.032023 2.6603e-05
2:4749593 G A 0.031579 -6.5280e-06
2:4752417 G A 0.476555 3.0777e-06
2:4753542 T C 0.127626 -1.1109e-05
2:4753673 C A 1.555877 -2.9559e-05
2:4755746 A G 0.071213 1.3110e-05
2:4758795 G A 0.145238 -4.1566e-06
2:4762312 C T 0.085823 -7.8094e-06
2:4767683 C A 0.148422 2.3653e-07
2:4767895 A G 0.367804 -3.8499e-05
2:4774401 C T 1.892375 1.4471e-06
2:4775782 C T 0.033997 4.9083e-05
2:4776763 T G 0.728620 -2.9722e-05
2:4777547 T C 0.242236 -1.6688e-05
2:4798209 C G 0.183941 -5.4980e-05
2:4798419 T C 0.034338 1.0601e-05
2:4801116 G C 0.040868 1.5527e-05
2:4804190 G A 0.126198 -3.4793e-06
2:4804430 C T 0.072684 -3.1562e-05
2:4807737 C T 0.413904 -3.6718e-05
2:4810182 T C 0.290956 -7.4567e-05
2:4815515 T C 0.061142 3.5689e-05
2:4818674 G A 0.393926 -5.2608e-05
2:4821442 C T 0.239522 2.5783e-05
2:4821951 A G 0.718749 -1.5582e-05
2:4823625 C T 0.666073 3.0294e-05
2:4827824 G A 1.378742 1.0351e-05
2:4830547 C T 1.881683 2.4268e-05
2:4831761 C A 0.037301 2.3676e-05
2:4837893 T C 0.117311 -7.9281e-06
2:4845377 T C 1.288301 -3.0748e-06
2:4845931 C T 0.049723 -8.7534e-06
2:4854307 T G 0.050291 1.3608e-05
2:4863947 G A 0.753976 7.2831e-06
2:4869541 A G 0.084333 6.6394e-06
2:4870334 G T 0.039073 3.1611e-06
2:4876887 T C 0.052066 -6.6129e-05
2:4884817 A G 0.091792 -8.5536e-06
2:4890753 T C 0.049577 4.0588e-05
2:4897214 T C 0.071544 -3.3122e-05
2:4897947 T G 0.356197 1.4895e-06
2:4904343 C T 0.031588 -5.4315e-06
2:4905952 T C 0.037135 -5.8284e-07
2:4906765 T C 0.776392 -2.8483e-05
2:4907985 A C 0.404388 -1.4719e-05
2:4911160 G A 0.072353 3.8229e-05
2:4914750 C A 0.022088 -2.6668e-05
2:4915272 C T 0.396176 -1.5600e-05
2:4918069 T C 0.068545 9.2792e-06
2:4921182 G A 0.026713 -4.2461e-05
2:4921444 A G 0.024620 -2.6091e-05
2:4922603 G A 0.588523 2.6620e-05
2:4934273 A C 1.016856 1.1694e-05
2:4939414 C T 0.035078 5.3561e-06
2:4944510 T C 0.047620 4.3410e-05
2:4949915 C T 1.284552 -1.3118e-06
2:4951850 T C 0.390749 -1.9281e-05
2:4951900 T C 1.751954 1.8559e-06
2:4959149 A G 0.536379 2.7761e-05
2:4960266 T C 0.435041 2.7352e-05
2:4963369 T C 1.877668 3.6521e-05
2:4971858 A G 0.442990 1.2119e-05
2:4972909 C T 0.311278 4.4798e-05
2:4973678 G C 1.846599 2.4894e-05
2:4974397 A G 1.017797 -3.2465e-06
2:4974948 C G 0.382965 -5.1000e-05
2:4981785 A G 1.337413 2.7480e-05
2:4984389 G A 0.388574 1.3323e-05
2:4990233 C G 0.081120 7.0734e-06
2:4991533 G A 0.072074 4.3770e-05
2:4997979 G A 0.174223 -2.6399e-06
2:5003941 C T 0.025499 -2.1165e-05
2:5168312 A C 1.863575 3.9759e-05
2:5169466 T G 0.031124 -2.0077e-05
2:5172445 G A 1.866233 3.4101e-05
2:5173889 A G 0.162742 -5.0430e-05
2:5181086 T C 0.135133 -4.3519e-05
2:5184041 G C 0.053855 8.0315e-06
2:5193083 T C 0.063186 2.2895e-05
2:5195899 C T 0.150058 -3.6367e-05
2:5196902 C T 1.440485 1.0583e-05
2:5199067 G A 0.021695 -7.3129e-06
2:5214256 G A 0.149376 -2.1927e-05
2:5222727 G T 0.438920 1.3211e-05
2:5224650 T C 0.068292 -3.3143e-05
2:5226917 C A 0.029287 -5.9383e-06
2:5229906 A G 0.075047 3.6999e-05
2:5235127 G A 0.024688 -7.0382e-06
2:5237563 C T 0.561320 2.2674e-05
2:5253759 A G 0.617272 1.8571e-05
2:5256677 A G 0.348144 -5.6160e-05
2:5257206 A G 0.574751 6.8060e-06
2:5263798 T C 0.229769 1.9261e-05
2:5268314 A G 0.639593 -1.4175e-05
2:5269417 T C 0.936914 -7.4830e-06
2:5269823 A G 1.401862 -2.8066e-05
2:5270432 C T 0.083009 6.1396e-06
2:5271928 T C 1.511948 -1.0782e-05
2:5274305 G A 0.051255 -1.1801e-05
2:5274577 C T 0.022448 -1.2168e-05
2:5276851 C T 0.153855 -1.4877e-05
2:5285598 C T 1.230648 -4.2634e-05
2:5289020 A G 0.150428 1.6414e-05
2:5291615 T C 0.054037 9.1203e-06
2:5294800 T C 0.238078 7.8366e-06
2:5295557 T C 0.330182 1.3601e-05
2:5300104 A G 0.283870 -2.3825e-06
2:5300804 C A 0.077705 1.0509e-05
2:5304015 T C 0.475001 1.2202e-05
2:5313758 A G 0.043540 9.4381e-06
2:5314231 T C 0.087903 -1.3530e-05
2:5326086 G T 0.051229 8.1587e-06
2:5326155 C T 0.128074 6.8150e-06
2:5326353 C G 0.062420 -2.6026e-05
2:5328561 C T 0.239889 3.2815e-06
2:5331712 A G 0.840562 1.4043e-05
2:5340502 A G 1.019816 -2.4237e-05
2:5342872 C A 0.061917 -2.6489e-05
2:5343966 A C 0.138074 4.0103e-07
2:5345278 C T 0.294500 1.0759e-05
2:5345732 G A 0.688336 8.4833e-06
2:5347350 A C 0.069727 7.9686e-06
2:5349128 A C 0.060320 -6.7097e-07
2:5361397 A G 1.005323 1.9500e-05
2:5366941 A G 0.194477 2.6410e-05
2:5372402 C T 0.244995 -1.0720e-05
2:5377647 T G 0.093772 1.6763e-06
2:5379187 G A 0.040858 2.3352e-05
2:5383434 T C 0.065874 -1.9379e-05
2:5389987 G A 0.494800 1.0835e-05
2:5405655 T C 0.089997 -2.6350e-06
2:5416391 T C 0.060804 3.1336e-05
2:5429279 A G 1.221450 -8.9082e-07
2:5431749 G A 0.861484 1.2343e-05
2:5435198 G T 0.180633 -1.4921e-05
2:5451280 G A 0.994706 -1.6796e-05
2:5455596 A G 0.047782 2.7780e-05
2:5464479 C T 0.380132 4.9198e-05
2:5467812 G A 0.143852 -3.7270e-05
2:5475784 T C 0.699527 1.8948e-05
2:5476411 C A 1.171847 2.3442e-05
2:5478043 G A 0.088884 -7.0038e-06
2:5483977 T C 0.020942 -4.0204e-06
2:5484355 C A 0.330380 3.5963e-05
2:5488456 A G 0.744904 1.2208e-05
2:5488519 T C 0.338582 1.4382e-04
2:5490556 A G 0.076842 -8.5820e-05
2:5492584 A G 0.049969 1.6601e-05
2:5494291 G A 0.995767 2.2341e-05
2:5500302 A G 0.868424 -4.9864e-05
2:5504114 C T 0.025512 -1.5540e-06
2:5505600 T C 0.056406 9.2269e-06
2:5505725 A G 0.038067 6.2589e-06
2:5506827 G C 0.169474 -8.3064e-06
2:5509885 G C 0.033059 1.1710e-05
2:5516667 T C 1.094252 -7.2038e-06
2:5522223 C T 0.290008 -7.6489e-06
2:5528414 G C 0.287661 1.6736e-05
2:5528755 G A 0.048506 -7.0658e-06
2:5529462 A G 1.827205 2.5299e-05
2:5530536 T C 0.117970 -2.9376e-05
2:5532384 G C 0.066845 -1.0599e-05
2:5532793 C T 1.290820 -3.9622e-05
2:5538237 C T 0.104912 2.4454e-05
2:5541674 T C 1.206594 -2.4355e-05
2:5546290 G A 0.812060 -5.7288e-05
2:5553280 T C 0.182961 1.7564e-05
2:5554466 C T 0.071327 1.1690e-05
2:5558511 A G 0.027314 -4.6970e-06
2:5558751 T C 0.107064 1.5122e-05
2:5559013 G T 0.579117 4.1718e-05
2:5560145 A G 0.065498 -8.7057e-06
2:5560403 C T 0.470976 7.2856e-06
2:5564382 G A 0.649701 -2.2160e-05
2:5565530 G T 0.079932 -3.5457e-07
2:5573939 A G 0.356388 -7.7271e-06
2:5576598 A G 0.080918 -9.5291e-07
2:5579202 C T 0.737062 4.6303e-05
2:5580431 G T 0.026895 7.8145e-06
2:5583563 A G 0.133108 -5.0511e-05
2:5583743 T C 0.041076 7.3083e-06
2:5588753 C T 0.396585 2.7883e-05
2:5592022 G A 0.574618 -1.7425e-05
2:5593302 G A 1.004470 9.8492e-06
2:5593978 A G 1.048551 -9.4533e-06
2:5594237 A G 0.073599 1.2695e-05
2:5598966 A G 0.150149 -1.1144e-04
2:5600812 T C 1.335888 6.9569e-05
2:5601520 T C 0.121465 -2.5814e-05
2:5604584 A G 0.380430 -1.8752e-05
2:5610080 A G 0.698661 -3.9995e-07
2:5611821 T C 0.783205 1.5024e-05
2:5615785 T C 0.763532 5.3515e-05
2:5617698 C T 0.168562 1.1118e-05
2:5619127 G A 0.459375 1.9368e-05
2:5620016 T G 0.048181 2.3611e-05
2:5623627 A G 1.849017 -6.4249e-06
2:5623698 C T 0.998763 8.3527e-05
2:5625500 A G 1.447294 7.6808e-06
2:5632158 C T 1.730110 2.0612e-05
2:5633626 T C 0.268946 -9.6358e-06
2:5633972 C T 0.483654 -1.9319e-05
2:5641415 C G 0.069724 5.3442e-05
2:5643356 G A 0.057240 -1.9929e-05
2:5645379 T C 1.237351 1.2308e-05
2:5649197 T G 0.027622 1.0402e-05
2:5651543 A G 0.438404 4.4361e-06
2:5657979 G A 1.776372 3.9690e-06
2:5661180 A G 0.029634 -1.2152e-06
2:5662656 G A 0.246430 -2.0650e-05
2:5663939 A C 1.766791 1.3471e-05
2:5669156 A C 0.099228 4.6977e-05
2:5671184 C G 1.517391 2.1713e-05
2:5673059 T C 0.020111 5.0700e-05
2:5675190 A G 0.206594 -1.3012e-05
2:5677914 T G 0.108170 1.4618e-05
2:5680539 A C 1.288375 5.7237e-05
2:5682733 C A 0.262983 1.3573e-05
2:5689487 C T 1.472122 1.4518e-05
2:5693758 A G 0.026083 2.2198e-05
2:5693834 T C 0.201566 -3.9092e-05
2:5696463 T C 0.103165 -9.3194e-06
2:5696607 T G 0.065689 -9.1969e-06
2:5702577 T C 1.247332 -3.7276e-05
2:5708764 C A 0.124981 -2.0356e-05
2:5710830 T C 0.020092 -1.8212e-05
2:5713809 C T 0.102685 3.5822e-05
2:5726422 C A 0.039008 -9.7430e-06
2:5727492 G A 0.928089 -1.0262e-04
2:5727922 A G 0.047473 -1.7101e-05
2:5728210 T C 0.103561 1.2592e-04
2:5730904 T C 0.034354 -1.0629e-05
2:5731318 A G 0.028872 7.5464e-06
2:5735551 C T 0.349459 6.3518e-05
2:5738770 T C 0.334456 1.8156e-06
2:5739987 T C 0.070795 -1.0861e-05
2:5741195 A G 0.022594 3.3738e-06
2:5742328 G A 0.432867 -1.2093e-05
2:5745390 C G 0.157896 2.0439e-05
2:5747177 G T 0.259591 1.6168e-05
2:5755801 G A 0.098017 -2.4706e-05
2:5760123 A G 0.297860 6.9653e-07
2:5760220 C T 0.139480 2.5162e-05
2:5763118 T G 0.276379 8.5529e-06
2:5766748 C T 0.134526 3.9156e-05
2:5787454 A G 0.091815 -1.8337e-05
2:5799068 T C 0.042270 -1.9865e-05
2:5802718 G C 0.205669 4.6220e-05
2:5804661 T C 0.113919 1.5027e-05
2:5808535 C T 0.471992 4.3912e-06
2:5813397 T G 0.345392 -3.4402e-05
2:5814947 T G 0.358716 4.8696e-06
2:5819517 T C 1.169179 7.3147e-05
2:5819725 T C 0.132264 -2.9059e-06
2:5824060 A G 0.032111 1.0967e-05
2:5829114 G A 1.132975 1.1020e-06
2:5830599 A C 0.347346 1.0835e-04
2:5831892 T C 0.197943 2.6244e-04
2:5839811 C T 0.320529 2.3603e-04
2:5840143 A G 0.048541 1.8015e-05
2:5842624 T C 0.094239 -3.2542e-05
2:5845050 C T 0.832931 3.5284e-05
2:5847746 A C 0.126448 3.9904e-05
2:5848572 G A 0.299236 1.1377e-04
2:5855171 G A 0.102617 -2.1995e-05
2:5859264 A G 0.114766 -6.3956e-06
2:5860129 T C 0.094671 3.5990e-05
2:5864849 A G 0.827325 3.0641e-05
2:5870314 A G 0.098907 2.1780e-05
2:5870698 A G 0.550187 3.8690e-05
2:5874301 A G 0.275756 -3.0321e-05
2:5878122 C T 0.049687 4.6536e-05
2:5882563 A G 0.049268 3.8918e-06
2:5890171 T C 0.564511 5.8469e-05
2:5892202 G A 0.244583 1.6253e-05
2:5892478 T C 0.034536 7.5662e-06
2:5892725 A G 0.020303 1.9831e-05
2:5895032 G A 0.093649 1.4845e-05
2:5907880 C T 0.085002 4.3145e-05
2:5909120 C T 0.088734 -2.3562e-05
2:5910032 G T 0.030086 3.6851e-06
2:5913608 A G 0.050495 -2.7838e-05
2:5918323 A G 1.307857 -1.0944e-05
2:5918416 T C 0.070113 -3.4437e-05
2:5925806 G A 0.578864 -6.4932e-05
2:5928041 T C 1.890668 -1.6703e-06
2:5943436 A G 0.053533 1.3998e-05
2:5958548 G A 0.475462 -3.0146e-05
2:5958774 G A 1.729029 -6.5844e-06
2:5968812 T C 0.086368 -5.0255e-05
2:5975034 A G 0.912999 -4.0296e-05
2:5980856 T C 0.038048 -2.9223e-05
2:5983793 A G 0.143910 1.4494e-05
2:5985174 A G 0.870813 -3.3373e-05
2:5989177 C T 0.127655 -1.6097e-05
2:5989536 T G 0.288599 -1.5131e-05
2:5990888 A G 1.279427 -5.4221e-05
2:5991750 T C 0.074193 3.0738e-05
2:5991798 C T 0.148893 2.3291e-05
2:5991969 T C 0.808337 2.0579e-05
2:5992014 T C 0.086121 -4.6378e-06
2:5992517 T G 0.152862 -3.7541e-06
2:5994210 G A 0.153492 -2.0103e-06
2:5995168 T C 0.125217 -1.4124e-05
2:5995326 T C 0.092487 9.4319e-05
2:6002055 G T 0.029329 1.5827e-05
2:6002709 C T 0.684584 -6.5896e-05
2:6003411 C T 0.111131 2.7473e-05
2:6005453 T G 0.149172 -3.3087e-06
2:6008310 C T 0.186060 1.3985e-05
2:6009457 G A 1.140918 -2.2358e-05
2:6009946 A C 0.093292 -8.7493e-05
2:6017618 A G 0.894251 -4.3135e-05
2:6019045 G A 0.086281 -3.7192e-06
2:6027046 G A 0.235559 -4.8535e-05
2:6027601 G A 0.094259 -2.5434e-06
2:6028134 A G 1.967662 9.0144e-06
2:6039191 T C 0.752717 -1.5541e-05
2:6042843 C T 0.981064 -7.1785e-05
2:6045544 A G 0.134173 -2.4799e-05
2:6051284 C T 0.071441 -4.1813e-07
2:6052751 A G 1.710677 6.8637e-05
2:6061425 T C 0.025243 -2.5442e-06
2:6061966 G A 0.348757 -2.1015e-05
2:6062558 T C 0.022786 1.7301e-05
2:6066695 G T 1.706194 1.4908e-05
2:6068452 T C 0.278716 6.4431e-07
2:6070184 A T 0.047249 1.6800e-05
2:6077392 A G 0.311469 6.8380e-06
2:6077613 A G 0.179968 -1.4298e-05
2:6079938 G A 0.424538 3.7946e-05
2:6083765 A C 0.053131 1.1778e-05
2:6083982 A G 0.075021 -8.6390e-05
2:6084591 T G 0.139431 -2.1671e-05
2:6085229 G A 0.898425 -1.4683e-05
2:6091222 A C 0.516567 6.7033e-06
2:6107766 A G 0.923035 -6.4585e-06
2:6112516 T C 0.181916 6.3006e-05
2:6117767 G T 0.066685 1.5147e-05
2:6123492 C T 0.945418 -8.5750e-05
2:6125140 A G 0.145062 4.9623e-06
2:6129307 C T 0.080182 5.1306e-06
2:6134940 C T 0.107151 3.3575e-05
2:6136219 C T 1.130102 -1.9504e-04
2:6136642 A G 0.162840 2.4567e-05
2:6140628 G A 0.643138 -3.1251e-05
2:6142126 G A 0.439894 -4.8435e-05
2:6145818 C T 0.046724 -8.5160e-07
2:6147978 T C 0.056601 7.2717e-05
2:6149424 C T 0.097531 6.3543e-06
2:6159942 C T 0.873468 -9.0729e-05
2:6160591 A G 0.551401 -7.5086e-06
2:6161710 G A 0.172194 -3.5457e-05
2:6165562 A C 0.310389 5.1263e-06
2:6176623 T C 0.078799 1.6087e-05
2:6178626 T C 0.041456 -8.8696e-06
2:6187107 A G 1.909954 -2.7192e-06
2:6195847 C T 0.587744 1.8435e-06
2:6199008 A G 0.040479 2.7833e-06
2:6220141 C T 0.046889 5.2119e-06
2:6225630 G C 0.052180 2.1843e-05
2:6228073 G A 0.593421 1.0683e-05
2:6231750 G T 0.628051 1.9821e-05
2:6232274 T C 0.150720 -3.7977e-06
2:6241968 A G 0.077835 -8.6676e-06
2:6246380 T C 0.586284 -9.1100e-06
2:6248166 A G 0.119615 1.8524e-05
2:6249528 G C 0.129973 -4.4128e-06
2:6251750 T C 0.028450 -7.2185e-06
2:6251852 A G 0.096063 2.2524e-05
2:6252585 G A 0.296597 4.6616e-05
2:6253275 A G 0.030972 9.9344e-06
2:6255313 A C 0.163473 -5.2135e-05
2:6287205 C T 0.077569 5.0252e-06
2:6292719 T C 0.175807 3.8913e-05
2:6297801 A G 0.110345 2.1084e-05
2:6303494 T C 0.069055 -3.6122e-05
2:6303572 T G 0.084719 9.1015e-07
2:6304638 G A 0.240094 7.8667e-06
2:6306096 G T 0.052323 3.9901e-06
2:6308030 C T 0.047399 1.8913e-06
2:6319373 G A 0.365379 1.6601e-05
2:6322348 A G 0.025902 1.6132e-05
2:6329601 C T 0.262668 6.7285e-06
2:6330186 C T 0.059675 -3.6453e-05
2:6333398 A G 0.077601 -3.4067e-08
2:6339374 G A 0.025541 -3.7599e-05
2:6346506 A C 0.398675 -1.4223e-07
2:6347524 T C 0.038986 2.8291e-05
2:6352721 C G 0.495563 -4.2104e-05
2:6357931 C T 0.139382 4.4884e-05
2:6363082 C T 0.719353 -2.0333e-05
2:6364866 G A 0.506498 -4.1396e-05
2:6366418 C T 0.341776 4.9989e-05
2:6371700 A G 0.246634 -4.1514e-05
2:6373049 C T 0.473543 8.1968e-05
2:6375704 A G 1.034886 -3.1478e-05
2:6376082 A G 0.086521 -2.9855e-05
2:6389676 G A 1.547766 -6.7120e-05
2:6389710 T C 0.207467 1.2978e-05
2:6395990 G A 1.587037 -3.5364e-05
2:6396842 A C 0.207119 2.1123e-05
2:6399104 C T 0.439933 1.5339e-05
2:6411056 T C 0.065338 7.8063e-06
2:6419939 G A 1.604571 5.6948e-06
2:6421045 A G 1.072333 -7.2402e-05
2:6421280 T C 1.783312 -1.3872e-05
2:6421388 G A 1.340016 -2.3727e-05
2:6422321 C T 0.264295 3.7089e-05
2:6429008 A G 0.168900 -2.8241e-05
2:6431112 C T 0.201280 2.5691e-05
2:6438016 C T 0.144871 4.9660e-05
2:6438180 G A 0.070892 -2.9442e-06
2:6438598 G T 1.167108 -6.6509e-05
2:6440370 C T 1.216740 -4.2506e-05
2:6442648 G A 0.867577 -6.1551e-05
2:6442746 T C 0.148081 5.5303e-06
2:6443759 A G 0.720323 -5.7193e-05
2:6457172 T C 0.228922 -1.9972e-05
2:6459001 A G 0.439303 -4.6402e-07
2:6478604 A C 0.026986 2.2916e-05
2:6486351 C T 0.105707 5.7346e-05
2:6489189 A G 0.105820 1.6168e-05
2:6492395 G A 0.635721 -3.4744e-06
2:6496900 T C 0.093814 -2.1645e-05
2:6506185 A G 0.096534 -2.7635e-05
2:6512041 T C 0.050687 -4.8831e-06
2:6513646 T C 0.356930 -1.2988e-05
2:6514932 G T 0.023266 -1.4874e-05
2:6515823 A C 0.058357 1.5515e-05
2:6520712 C T 0.591928 -1.3345e-06
2:6526507 A C 0.043277 2.4654e-07
2:6527353 G T 1.611504 -7.7079e-06
2:6528382 G C 0.206775 -1.4937e-05
2:6537025 G C 0.177407 2.8165e-05
2:6553800 T C 0.421117 2.8217e-05
2:6556402 G A 0.504405 -4.3851e-05
2:6564775 A G 1.695009 -1.5765e-05
2:6570662 C T 0.142573 -1.9741e-06
2:6576255 A C 0.413489 3.8741e-05
2:6577502 C T 0.026385 -1.9556e-05
2:6582775 T C 0.496852 9.8845e-07
2:6583165 C T 0.382439 1.1257e-05
2:6583261 T C 0.210232 2.5474e-05
2:6583354 A G 0.090779 4.1678e-06
2:6583763 G A 0.097365 2.4109e-05
2:6589098 A C 0.048460 -4.8527e-05
2:6595158 G A 0.804192 2.2180e-05
2:6597234 C T 0.024246 -1.6495e-05
2:6598328 A G 0.291962 2.7237e-05
2:6600420 A G 0.472060 -1.0800e-05
2:6602798 A C 0.923168 1.4542e-05
2:6603285 T C 0.854808 -1.6855e-05
2:6618098 A G 0.156296 -2.8503e-05
2:6621178 C T 0.078250 -3.4070e-06
2:6626981 C T 0.054689 -1.1381e-05
2:6632420 T C 0.026781 -2.4363e-06
2:6638427 A G 0.026230 -2.3304e-06
2:6643264 A G 0.022802 2.3515e-05
2:6646953 T C 0.527012 1.4650e-05
2:6650842 C T 0.232333 1.8706e-05
2:6651028 T G 0.046376 1.6052e-05
2:6658248 G A 1.953448 6.3874e-05
2:6660497 C A 0.296269 7.3479e-06
2:6661264 C A 0.177031 2.6901e-05
2:6664174 T C 0.092558 -1.2143e-05
2:6665456 T C 0.348095 3.6019e-05
2:6669127 T C 0.155897 1.5564e-05
2:6671880 A G 0.053897 -5.2156e-05
2:6680802 G A 1.756206 3.4638e-05
2:6681671 A G 1.663859 1.7712e-05
2:6682980 A G 0.099556 4.5347e-06
2:6688120 C A 0.028605 6.3179e-06
2:6697088 T C 0.634153 1.8758e-05
2:6701864 C T 0.067799 -3.7082e-06
2:6705333 T C 0.872384 -2.2947e-05
2:6706000 T G 0.116399 1.1318e-05
2:6707346 T C 1.821200 4.0071e-06
2:6712374 G T 0.056877 3.7664e-05
2:6712568 A G 0.057487 -3.7738e-06
2:6714858 G T 0.270861 6.2899e-05
2:6717051 T G 0.623176 -1.8841e-05
2:6720094 T C 0.089604 -3.5038e-05
2:6722493 G C 0.433743 -1.5288e-05
2:6723261 G T 0.076059 -5.9642e-05
2:6725225 C A 0.818045 -2.0286e-05
2:6741489 C T 0.046370 2.5971e-05
2:6747503 A G 0.250269 3.7012e-06
2:6768447 A G 0.096933 5.6862e-06
2:6769988 G A 1.768638 1.1168e-05
2:6771565 C T 0.055393 3.9263e-05
2:6787531 T C 0.362620 -1.4543e-05
2:6794065 T C 0.026499 -6.6259e-05
2:6799048 C T 0.838718 3.7521e-06
2:6801389 T C 0.087358 -2.4543e-05
2:6802056 A G 0.453938 3.7692e-06
2:6811690 A C 0.424466 4.1558e-05
2:6815984 C G 0.049229 1.3776e-05
2:6835876 G A 0.810268 1.9753e-05
2:6837125 A G 0.084132 -1.2699e-05
2:6842198 A G 0.093980 -9.1317e-07
2:6844493 A C 0.080039 -8.1107e-06
2:6848391 G A 0.045769 -1.1298e-05
2:6850606 G A 0.108846 8.1166e-06
2:6853387 C T 0.231190 4.8973e-06
2:6865091 C G 0.048726 2.5968e-05
2:6869496 T C 0.976981 -3.5062e-05
2:6869649 A C 0.030816 -4.9558e-06
2:6871391 A G 0.112104 1.5609e-05
2:6871849 C T 0.243223 -2.1121e-05
2:6875693 T C 0.077718 -1.4058e-05
2:6879930 G A 0.398915 -1.0959e-05
2:6885617 T C 0.104464 -3.5166e-05
2:6889605 T C 0.071330 1.4740e-05
2:6894128 T G 0.069623 1.6702e-05
2:6895049 C T 0.301109 1.0697e-06
2:6897844 A G 0.197901 -3.4490e-06
2:6900290 A G 0.050151 3.4138e-06
2:6901839 T C 0.202046 5.5200e-05
2:6903222 C T 0.225588 2.0418e-05
2:6904791 C T 0.204825 -2.2983e-05
2:6908612 G A 1.035110 1.0346e-05
2:6913020 G A 0.546668 2.2081e-05
2:6914255 G C 0.107103 -7.0387e-05
2:6914714 G A 0.293160 -2.3995e-05
2:6915521 C T 0.261042 8.4663e-06
2:6916019 A G 0.585495 -4.1954e-06
2:6917726 T C 0.033010 -7.1918e-06
2:6921653 T C 0.083957 -1.3036e-05
2:6925649 A C 1.054056 1.4958e-05
2:6926624 C T 0.842363 1.7673e-05
2:6927133 T C 0.032919 -4.3794e-06
2:6927279 A G 0.299395 7.6367e-05
2:6928693 C T 0.503067 -2.9134e-05
2:6929483 C T 0.200248 -5.9478e-06
2:6932523 T C 0.048658 3.5749e-06
2:6933755 C T 0.356113 -8.6033e-06
2:6934920 C T 0.219239 -7.4277e-06
2:6935973 C T 1.221031 2.6480e-05
2:6936085 A G 0.527093 -3.5669e-06
2:6938144 G A 0.640203 3.5320e-05
2:6941199 C T 0.058577 1.1575e-06
2:6944051 C G 1.199297 -3.8151e-05
2:6946945 T C 1.174194 3.1547e-05
2:6954060 A C 0.113997 -2.9918e-05
2:6956866 G A 0.324865 8.8729e-06
2:6961142 A G 1.075858 -1.4896e-05
2:6962382 T G 0.165670 1.0903e-04
2:6966583 A G 1.695172 7.4282e-06
2:6967495 A C 0.546815 8.7256e-06
2:6967943 G A 0.284299 8.0703e-07
2:6969344 T C 0.062197 -2.4239e-05
2:6970690 T G 1.053394 -3.6561e-05
2:6971442 T C 0.365285 2.9475e-05
2:6980931 T G 0.083674 -3.0027e-05
2:6981990 G A 0.029819 6.5553e-06
2:6984091 A G 1.528920 -4.2552e-05
2:6986097 G T 0.119722 -3.1961e-07
2:6988972 G T 0.081934 -1.4304e-05
2:6995009 C A 0.108167 -1.9287e-05
2:6995564 G A 1.186661 -5.2696e-05
2:7003396 T C 0.185431 1.8379e-05
2:7007670 A G 1.852438 9.4775e-06
2:7010485 A C 0.035944 4.4850e-06
2:7017581 G A 0.152849 -3.0557e-05
2:7023052 C T 0.146364 -1.3318e-05
2:7025175 T C 1.643193 -4.5421e-06
2:7028137 G A 0.242677 1.5668e-05
2:7029558 A C 0.100195 -2.1013e-05
2:7032618 C T 1.417627 -2.6779e-05
2:7036621 G A 0.213644 -5.9939e-06
2:7036811 T C 1.235485 -1.7165e-05
2:7038648 A G 0.060934 -4.2151e-05
2:7045959 C A 0.767839 -1.8314e-05
2:7049184 T C 0.054900 -1.6056e-05
2:7050020 C A 0.074901 9.0387e-06
2:7050968 C T 0.395945 -2.0598e-06
2:7051981 A G 0.515921 -1.1842e-05
2:7058936 G A 0.035013 -6.2042e-06
2:7061060 T C 0.068305 -1.6875e-06
2:7066563 T G 0.080425 -1.0892e-05
2:7067869 G A 1.852107 1.6751e-05
2:7071535 C A 1.083583 3.8491e-06
2:7073342 A G 0.038862 3.5235e-05
2:7075233 G C 0.762652 9.3039e-06
2:7075439 G A 0.460167 6.0604e-06
2:7081787 C T 1.916530 -1.7120e-05
2:7082079 G A 0.092818 -2.7072e-05
2:7083178 G A 0.035438 -1.0879e-05
2:7084923 G A 0.058756 -1.1148e-05
2:7085393 T G 0.144897 -1.0172e-05
2:7087870 C T 1.662947 1.2131e-05
2:7093715 G T 1.707106 -1.3714e-05
2:7096764 A G 0.027031 -1.1674e-05
2:7097161 G A 0.024081 -1.9099e-05
2:7098715 G T 0.175505 1.7857e-05
2:7100211 C T 0.217532 5.0225e-06
2:7106213 G C 1.233258 -4.6129e-05
2:7106238 G T 0.426196 4.9337e-05
2:7107455 A G 0.847797 -1.8400e-05
2:7107469 A G 0.076105 1.0259e-05
2:7111504 T C 0.281348 2.5105e-05
2:7111737 A G 0.811930 2.9021e-05
2:7113429 A G 0.072460 2.2678e-05
2:7117463 C T 1.101072 5.4609e-05
2:7118274 C A 0.078237 4.1469e-05
2:7129184 C G 0.145260 -1.8412e-05
2:7130931 G A 0.585596 -7.2065e-05
2:7135248 A G 0.140710 6.4674e-06
2:7137067 G A 1.592801 -6.6743e-05
2:7138665 T C 0.036516 9.3137e-06
2:7147955 T C 0.709554 1.4383e-05
2:7150527 C T 1.286090 -6.1874e-05
2:7159436 T C 0.112617 -4.7316e-08
2:7160285 T C 0.101886 1.1892e-05
2:7163301 A G 0.044796 -7.3399e-07
2:7168911 C A 0.169513 4.0442e-05
2:7170517 T G 0.159795 1.7642e-05
2:7175410 T C 0.044542 -1.6497e-05
2:7176948 T C 0.029378 9.7361e-06
2:7177383 A G 0.908701 2.7495e-05
2:7180717 T C 0.111413 -1.1647e-05
2:7183398 A G 0.022672 -2.6711e-05
2:7185545 A G 0.180052 -4.1568e-05
2:7188238 A G 1.170967 -9.1541e-06
2:7190754 C T 0.032432 4.8079e-06
2:7195827 T C 0.084336 7.4184e-05
2:7207018 A G 0.695791 -1.0981e-06
2:7212375 A G 0.038943 1.3058e-05
2:7217012 T C 0.321369 -9.1604e-06
2:7221612 G A 0.095908 -1.5377e-05
2:7223018 G A 1.938141 -3.0608e-05
2:7223388 A G 0.022130 1.8546e-05
2:7224374 A G 1.363919 1.4312e-05
2:7229474 C T 0.102026 -5.6183e-06
2:7235733 C G 0.027521 1.8246e-05
2:7238116 A G 0.322288 -2.9671e-06
2:7240383 G A 0.065991 2.2494e-05
2:7244036 A G 1.180364 3.8729e-06
2:7246115 T C 0.171399 2.1309e-05
2:7246733 T C 0.023873 6.8469e-06
2:7256134 G A 0.308798 -4.5261e-06
2:7256797 T C 1.272675 -7.1438e-06
2:7262956 A G 0.304426 -1.8591e-05
2:7263652 G A 0.301969 -1.7856e-05
2:7271453 C A 0.324135 3.5562e-06
2:7279742 T C 0.585722 -3.3202e-05
2:7282964 C G 0.115558 2.3797e-05
2:7295543 A G 0.411652 -1.8217e-05
2:7295675 A G 0.080402 -1.3554e-05
2:7310236 C G 1.741645 -5.3099e-05
2:7311632 A C 1.031640 2.5093e-06
2:7314641 C T 0.029024 1.8789e-05
2:7320746 C T 0.431425 -1.8157e-05
2:7323994 C T 0.753710 -8.4952e-06
2:7326628 G A 0.086417 9.6716e-06
2:7360794 A G 0.405777 2.5697e-05
2:7361280 C T 0.641216 -1.2488e-05
2:7361673 T C 0.064189 -1.1581e-05
2:7371244 T G 0.040722 -9.7851e-06
2:7376006 C T 0.049528 -5.9156e-05
2:7384957 T C 0.048113 1.0472e-05
2:7387868 T C 0.047629 2.8960e-05
2:7392102 G T 0.893595 1.1613e-05
2:7398289 T C 0.023201 6.6539e-06
2:7404511 G A 0.072343 4.6950e-06
2:7405579 C T 1.683600 -1.7137e-05
2:7405853 T C 0.055007 1.6067e-05
2:7406826 T G 0.055393 7.5295e-06
2:7407069 G A 1.610653 4.2405e-05
2:7410194 C T 0.572470 3.7971e-05
2:7415677 C T 0.681977 -2.3169e-05
2:7415701 C A 0.067760 -2.1680e-05
2:7416358 A G 1.033987 2.6822e-06
2:7419702 T C 0.366950 2.0387e-05
2:7425060 A G 0.185833 4.8445e-05
2:7427278 C T 0.064465 -2.1835e-05
2:7434265 A G 1.381008 8.8245e-06
2:7434772 T G 0.805380 -9.8746e-06
2:7452186 A C 0.094288 -2.3159e-05
2:7461307 G A 1.936781 2.8788e-05
2:7462197 A C 0.535367 9.6991e-06
2:7468129 A G 0.043014 1.9829e-05
2:7469896 C T 0.078724 1.9803e-05
2:7474207 A G 1.296769 1.7461e-05
2:7476200 G A 0.983200 1.6516e-05
2:7476311 G A 0.147283 -1.3522e-05
2:7479444 A C 0.988153 9.9360e-06
2:7481090 T G 0.092866 2.6297e-05
2:7482389 G A 0.971557 1.8747e-05
2:7486662 T C 0.332041 1.5016e-06
2:7492951 T C 0.117369 2.9048e-05
2:7496998 G T 0.054803 -7.7437e-06
2:7499284 A G 0.070324 -3.9379e-05
2:7501154 G A 0.088342 -9.5198e-06
2:7511582 A G 0.040956 1.8256e-05
2:7512273 T C 0.045941 -6.4642e-06
2:7517231 A G 0.322599 4.5446e-08
2:7517620 T C 0.617122 3.1462e-06
2:7519326 C T 0.338832 -1.3652e-06
2:7520388 C T 1.030108 2.5137e-05
2:7520645 T C 0.446064 4.7735e-06
2:7520646 G A 1.075913 -1.5975e-06
2:7522076 G A 0.882732 3.4072e-06
2:7522174 A G 0.024980 -1.6652e-05
2:7525664 G A 0.421516 1.5061e-05
2:7526841 A G 0.187287 1.2862e-05
2:7532500 C A 0.083720 3.7233e-05
2:7533435 A G 1.143024 -9.5347e-06
2:7539984 T C 1.241509 -1.2009e-06
2:7543609 A G 0.041521 -5.9063e-06
2:7547512 A G 1.056198 -2.5536e-05
2:7561886 T C 1.669293 -2.1728e-05
2:7562640 G A 0.052099 -6.8050e-05
2:7564293 G T 1.708960 -5.4511e-05
2:7564768 T C 0.942124 3.8522e-05
2:7567217 G T 0.032978 4.4633e-06
2:7571859 C T 0.117434 -1.1921e-06
2:7571998 A G 1.470382 -7.0894e-06
2:7575187 T G 0.115337 8.6091e-06
2:7581451 A G 0.248780 -9.3030e-06
2:7583311 C A 1.787853 -2.8400e-05
2:7583463 A G 0.037515 3.2052e-06
2:7584482 T C 0.190277 9.8119e-06
2:7608681 G T 0.292011 -1.4902e-04
2:7612852 G A 0.077131 2.1964e-05
2:7612926 G A 0.398117 6.4826e-05
2:7625469 T G 0.185671 2.3411e-05
2:7630579 T C 0.696916 -3.5633e-06
2:7633310 C A 0.107304 -3.6926e-06
2:7638287 T C 0.045873 5.8447e-06
2:7639643 A C 0.035928 2.1917e-05
2:7643003 T C 0.045068 -1.2444e-05
2:7646362 T G 0.308220 3.5156e-05
2:7653804 C T 0.264395 -1.8098e-06
2:7654144 T C 0.277947 2.8843e-05
2:7656440 C T 0.971820 -3.1179e-05
2:7661659 C T 0.067010 -4.6054e-06
2:7664359 T C 0.572087 1.7781e-05
2:7666433 G A 0.284399 5.8011e-05
2:7667042 G A 0.208713 1.8127e-05
2:7669203 T C 0.083619 -1.5579e-05
2:7669294 A G 0.039132 1.1436e-05
2:7678449 T C 0.048168 -3.6831e-05
2:7678871 T C 0.087478 1.2592e-05
2:7685284 C T 0.118521 -4.0320e-05
2:7686703 T C 0.748234 2.8804e-05
2:7690544 G T 0.052810 3.4716e-05
2:7692907 T C 0.064034 -1.0668e-05
2:7697371 G A 0.733495 9.6514e-05
2:7704188 A G 0.020342 -8.1684e-06
2:7704860 A G 0.052345 -1.4173e-06
2:7704901 T C 0.103318 2.2064e-05
2:7708290 A G 0.053137 -1.8097e-05
2:7709885 C T 0.037363 -1.2469e-07
2:7713240 T C 0.050836 8.5769e-06
2:7713288 A G 0.239412 2.8277e-05
2:7716244 A G 0.206256 -2.2312e-05
2:7718418 C T 1.222394 5.1339e-06
2:7734831 C T 0.947129 5.0057e-05
2:7742556 A G 0.138551 1.1762e-04
2:7743134 A G 0.942734 5.2595e-05
2:7749416 C T 0.075962 -1.2647e-05
2:7754387 A G 0.034571 2.3122e-05
2:7765666 G A 0.051375 -1.4339e-05
2:7769632 A G 0.066283 -1.2476e-04
2:7769685 G A 0.052268 3.0354e-06
2:7769819 T C 0.100773 3.1494e-09
2:7772701 A G 0.938488 6.4910e-05
2:7778330 G A 0.042235 4.7562e-06
2:7794644 T C 0.107395 3.4253e-05
2:7796394 C A 0.072213 3.1085e-05
2:7797021 T C 0.063547 -6.2385e-06
2:7798597 C T 0.031507 -6.6481e-06
2:7804138 T C 0.078890 -1.6083e-06
2:7812397 A C 0.093032 4.2149e-05
2:7816938 G A 0.456512 3.3829e-06
2:7818742 A G 0.224835 -9.3650e-06
2:7819744 C T 0.342454 -2.9366e-05
2:7819940 G A 0.028184 -8.2390e-06
2:7825684 C T 0.103581 -1.3545e-05
2:7827377 G A 1.562855 -1.6833e-05
2:7828299 T G 0.258488 -1.4407e-08
2:7828382 A G 1.608683 -3.8457e-05
2:7836596 A G 1.314534 -2.2656e-05
2:7836636 T C 0.174882 -3.9937e-06
2:7844210 G A 1.955805 -2.1430e-06
2:7847067 C T 1.628622 1.0086e-05
2:7847192 T C 0.021137 -1.5177e-07
2:7849665 A G 1.235397 -4.2862e-05
2:7850050 G C 0.025762 -2.9152e-06
2:7863938 C A 0.041401 1.8265e-06
2:7864160 T G 0.100150 1.3517e-05
2:7870034 C T 0.082648 -4.1802e-06
2:7871329 A G 0.025824 -2.1293e-05
2:7875249 C T 0.349183 -3.3096e-05
2:7877473 C T 0.072856 -4.2670e-06
2:7878022 T A 0.031994 -3.1235e-06
2:7882856 T C 0.127567 -3.2702e-06
2:7884010 T C 1.766865 1.0372e-05
2:7890645 T C 1.255927 -4.4513e-05
2:7896899 A G 0.034708 2.9619e-05
2:7906105 T C 0.052462 -1.9829e-05
2:7915794 T C 0.157325 -2.3766e-05
2:7919547 C T 0.351663 -2.2112e-05
2:7926186 C T 0.023081 -5.2194e-05
2:7928969 A G 0.025389 9.3791e-06
2:7929661 T C 0.076829 1.7950e-05
2:7930218 T C 0.052644 1.6667e-06
2:7933028 C T 0.151070 1.5072e-05
2:7937683 C A 0.313014 4.5344e-06
2:7940136 T C 0.308912 -1.4041e-06
2:7943978 A G 0.305841 1.4294e-04
2:7945061 A G 0.088478 -6.1223e-06
2:7955082 T C 0.029462 -2.0621e-06
2:7957911 T C 0.295046 -3.0712e-06
2:7958572 G A 0.230911 4.6966e-05
2:7958628 C T 0.021160 -2.3149e-05
2:7963185 A G 0.059632 9.9253e-07
2:7975111 T C 0.171195 9.3809e-06
2:7975317 T G 1.822174 -1.5664e-06
2:7983657 G C 0.068588 2.3748e-06
2:7988488 T C 0.080571 1.0300e-06
2:7990214 T C 1.299629 -7.1677e-06
2:7990307 T C 0.068763 -2.3909e-05
2:7999885 G A 1.442370 -2.1468e-07
2:8000631 T C 0.052819 7.1955e-06
2:8003686 T C 1.278216 -1.1926e-05
2:8019208 T C 1.271903 7.6838e-06
2:8019496 A G 0.050008 -1.4924e-05
2:8026527 C A 1.287291 1.6744e-05
2:8029114 G A 0.145725 3.1574e-06
2:8030029 T G 0.035694 -1.1181e-05
2:8038388 T C 0.640265 1.5174e-05
2:8039194 T C 1.347842 -5.3208e-06
2:8046782 G A 1.634851 2.0973e-05
2:8049019 A C 0.025418 -1.4194e-05
2:8052138 G A 1.491600 2.9705e-07
2:8052162 C T 0.034779 -2.4529e-05
2:8057096 T C 0.132839 3.6059e-05
2:8065966 T C 1.693948 1.6127e-05
2:8070689 G A 1.916300 -2.3752e-05
2:8079539 T C 0.240730 -4.7874e-05
2:8080775 T C 1.670877 1.1754e-05
2:8088520 C T 0.159299 -4.1507e-05
2:8090771 T G 0.080604 -3.9927e-05
2:8096829 G A 1.463919 8.8834e-06
2:8097629 T G 1.527194 -2.0508e-06
2:8099505 T G 1.916362 -1.7854e-05
2:8099758 A G 0.058863 2.5945e-06
2:8099923 C G 1.540836 5.5081e-05
2:8099955 C T 0.648165 5.2866e-05
2:8100132 C G 1.886769 -1.2742e-04
2:8100221 G A 1.940420 4.0780e-05
2:8102347 C T 1.082476 -5.1658e-05
2:8103874 T C 0.196902 6.0833e-05
2:8104323 C T 0.431955 -9.0664e-05
2:8107435 A G 1.129619 -5.2014e-05
2:8107520 A G 0.862367 -5.2561e-05
2:8107832 A G 0.037765 -7.2868e-07
2:8116962 A G 0.088773 2.3377e-06
2:8118171 A G 1.512013 -1.4368e-05
2:8122197 G T 0.116350 3.7423e-05
2:8123209 C T 0.082434 -4.5219e-05
2:8126454 T C 0.109086 9.9441e-06
2:8139341 C T 0.097589 5.8728e-05
2:8142945 A C 0.105915 3.0939e-05
2:8149627 A G 0.469171 3.0349e-05
2:8153592 C T 0.178488 -1.5615e-05
2:8163587 G A 0.623069 -4.4053e-05
2:8166154 C G 0.159221 3.9285e-07
2:8166889 C G 0.574755 -5.6949e-06
2:8167160 G A 0.666521 -1.1120e-05
2:8167387 C T 0.038953 3.2592e-06
2:8178735 G A 1.341893 -3.3390e-05
2:8182243 T C 0.065949 -9.3002e-06
2:8188595 G A 1.069811 -1.4651e-05
2:8193596 A G 0.235537 -2.2310e-05
2:8200042 T C 0.870349 -4.3369e-05
2:8204300 A C 0.585657 -1.4769e-05
2:8207090 C A 1.054939 3.4477e-05
2:8211379 C T 0.026142 4.0962e-05
2:8212901 T C 0.065030 2.6116e-05
2:8221055 A G 0.996887 1.0533e-05
2:8224377 G T 0.069818 -2.1658e-05
2:8228596 A G 0.925924 4.6118e-05
2:8230485 C T 0.934369 1.9156e-05
2:8230798 C T 1.141687 -1.1074e-05
2:8230888 T C 0.039787 -2.3682e-05
2:8237863 C T 0.341493 -1.9626e-05
2:8238559 A G 0.094405 2.1284e-05
2:8239200 A G 0.034747 -8.2178e-06
2:8242165 C T 0.087280 4.6498e-06
2:8244553 G T 0.030543 7.4698e-07
2:8245448 C T 0.025162 -7.3111e-06
2:8245802 C T 0.053631 1.3428e-05
2:8246441 T C 0.337673 -1.6393e-05
2:8248423 T G 0.021432 1.4092e-05
2:8258919 T C 0.081808 -3.1216e-05
2:8262588 G A 0.348267 -2.3665e-05
2:8265016 A G 0.088741 -2.3594e-05
2:8265090 C T 0.058302 -1.0072e-05
2:8273020 C G 1.779349 1.3047e-05
2:8274449 A G 0.030413 -5.9221e-08
2:8281437 C T 0.111695 -1.8270e-05
2:8285148 T C 1.240181 2.0117e-06
2:8288322 T C 0.973345 -4.0952e-05
2:8289264 T C 0.081895 -1.2287e-05
2:8290719 T C 0.302553 -4.7502e-05
2:8296885 T G 0.029810 -3.1272e-05
2:8302971 C T 0.934856 2.3583e-05
2:8308813 T C 0.911421 2.5129e-05
2:8315610 G A 0.312982 -2.8578e-05
2:8320262 C A 0.328981 -2.6852e-05
2:8331203 G A 0.020523 -1.0474e-05
2:8333345 C T 0.043267 4.4404e-06
2:8337211 G A 0.104753 -4.2147e-05
2:8352944 T C 0.073826 3.3198e-06
2:8355837 C T 0.161314 -2.5989e-05
2:8356269 A G 0.065809 2.1944e-05
2:8358045 T C 0.036243 -1.9055e-05
2:8360730 A G 0.057685 2.0918e-05
2:8365934 T C 0.168647 3.2111e-06
2:8367268 C T 0.233729 1.8432e-05
2:8371940 T A 0.047314 5.3183e-05
2:8374968 T C 0.144761 1.2971e-05
2:8381283 T C 0.036194 1.1719e-05
2:8385320 G A 0.034318 4.6783e-06
2:8391187 C T 1.519705 -2.2971e-05
2:8393985 C T 0.074693 2.1371e-05
2:8395447 G A 0.115048 1.4040e-05
2:8398669 A G 1.398493 -2.9726e-05
2:8408180 G A 0.126256 1.1659e-05
2:8409113 A G 0.166712 5.3888e-06
2:8423057 C T 0.853889 1.1584e-05
2:8423440 T C 0.027430 -2.7363e-05
2:8423922 A G 0.204860 -6.5399e-06
2:8424214 A G 0.167244 -2.3019e-05
2:8424848 C T 0.107187 -1.9282e-05
2:8434185 C G 1.728094 -1.7939e-05
2:8436099 G A 0.319850 -1.7157e-05
2:8438693 T C 0.664645 -6.4811e-05
2:8439905 C T 0.723102 -3.9247e-05
2:8440769 T C 0.116382 -2.3580e-06
2:8441225 C T 1.541089 -9.5384e-06
2:8449676 A G 0.200358 -2.6258e-05
2:8462628 A G 0.023639 -4.5518e-06
2:8464867 G A 0.157935 -1.5128e-05
2:8472764 A C 0.566705 -1.5759e-05
2:8483590 T C 1.722978 -3.4773e-05
2:8485416 T C 0.039794 1.0582e-05
2:8492923 T C 0.573998 2.0152e-05
2:8497312 C G 0.035191 -5.1587e-06
2:8498478 A G 0.087504 -9.5389e-06
2:8500748 G A 0.086823 3.5876e-05
2:8501162 G C 1.712264 -2.8113e-05
2:8501908 T C 1.922441 -4.6778e-05
2:8502536 T C 0.085553 2.1316e-05
2:8513288 G A 1.092415 3.7760e-08
2:8520621 G A 0.628320 2.7911e-05
2:8522443 T C 0.421769 3.1327e-05
2:8523725 C A 0.111260 9.0862e-06
2:8529395 T G 0.580818 1.9521e-05
2:8530256 A G 0.767271 -2.8365e-06
2:8537949 T C 1.206204 2.9156e-07
2:8540491 T C 1.784260 -3.2554e-05
2:8543081 A G 1.316465 1.1838e-05
2:8548997 C T 0.653274 -3.2757e-05
2:8549612 A G 0.040914 -6.0740e-06
2:8549862 C T 0.456136 2.5757e-05
2:8549910 G A 0.189735 2.2631e-05
2:8555052 C A 0.382488 2.7754e-05
2:8556084 G A 0.213306 5.1100e-05
2:8557897 T C 0.119333 1.7627e-05
2:8558523 A G 1.741957 -1.2729e-05
2:8561301 A G 1.484355 -3.1102e-05
2:8563029 A T 0.407004 -5.2889e-06
2:8563326 C T 1.096998 -3.2981e-05
2:8564829 C T 0.248033 3.9441e-05
2:8564863 A G 0.054286 2.2039e-05
2:8567786 C T 0.110640 1.1889e-05
2:8569040 T C 0.411110 -1.2447e-05
2:8572463 C T 0.229159 2.9115e-05
2:8573988 T C 0.416514 -1.8278e-05
2:8573989 A G 0.035048 1.7281e-05
2:8574287 C T 1.334317 -2.3030e-05
2:8575874 C T 0.864750 -4.9848e-06
2:8577755 A G 0.191832 2.9738e-05
2:8577932 G T 1.379401 -3.7780e-05
2:8578953 T G 0.475640 -1.8274e-05
2:8579288 C G 0.050875 -8.6713e-06
2:8579305 A G 0.323599 4.4176e-05
2:8580884 A G 0.896977 -1.1757e-05
2:8585800 C T 0.732398 2.1805e-05
2:8588314 G A 1.946538 -2.6809e-06
2:8590768 A G 0.106638 -1.0621e-05
2:8592026 A G 0.881462 -1.4208e-05
2:8594806 A G 0.599017 -5.0655e-06
2:8599094 C T 0.269767 -1.0550e-05
2:8600827 A G 1.282315 2.9397e-05
2:8602753 A C 0.125120 1.5544e-05
2:8607310 A C 0.034503 -3.5810e-05
2:8607370 A G 0.392106 1.3016e-05
2:8608770 T G 0.024866 2.1094e-05
2:8611785 C A 1.252671 -7.7810e-06
2:8616733 A G 0.022117 -1.8597e-05
2:8617636 A G 0.386211 1.0768e-05
2:8618836 T C 1.380443 -1.6266e-05
2:8620059 G A 0.579857 -1.4336e-05
2:8622421 A G 0.039797 -1.3386e-05
2:8624281 A G 0.038840 3.9480e-05
2:8630849 G A 0.094908 2.2046e-05
2:8631984 C T 0.053345 1.4209e-06
2:8638329 G A 0.043640 3.7970e-05
2:8642893 A C 0.026505 7.8457e-06
2:8643865 G T 0.182425 8.0041e-06
2:8644432 A C 0.365944 1.2938e-05
2:8644971 T C 0.116392 -7.3582e-07
2:8645787 C T 0.047905 3.3986e-05
2:8649516 T C 0.039424 -8.7402e-06
2:8649517 A G 0.612666 -2.2327e-05
2:8654581 C T 0.894144 3.6277e-05
2:8656739 T C 1.643427 1.0620e-05
2:8660778 T G 0.058973 1.6202e-05
2:8661727 A G 0.048272 -2.2487e-05
2:8663708 A G 0.098741 6.0357e-06
2:8666194 A G 0.063742 1.9357e-05
2:8666238 G A 1.425872 5.8808e-05
2:8673927 A G 1.098164 1.8820e-05
2:8677584 T C 1.172934 9.4309e-07
2:8678095 T C 0.021854 2.8861e-06
2:8680240 A C 1.502149 7.9238e-06
2:8682939 C A 1.902778 -3.5558e-05
2:8686354 C T 1.499578 -1.8662e-05
2:8689849 T C 0.235472 -1.7633e-05
2:8690925 G A 0.663693 -3.0442e-05
2:8691773 T C 0.068928 1.4081e-05
2:8693562 G A 0.024662 -3.5352e-05
2:8694937 A G 0.154952 7.2431e-05
2:8695540 T C 1.833398 3.0073e-05
2:8696671 T C 0.211745 -2.0510e-05
2:8698802 T C 0.124127 4.0198e-06
2:8702928 G A 1.505810 3.8557e-05
2:8703910 G T 0.037152 1.7863e-05
2:8704057 C T 0.177839 1.0530e-05
2:8707402 T C 0.275655 -6.0794e-05
2:8709703 C T 0.036305 -6.1911e-06
2:8714457 A G 0.102205 -6.9707e-06
2:8720696 G A 0.561810 4.1998e-05
2:8724302 C T 0.945542 3.1296e-06
2:8727727 T C 0.034328 1.7889e-05
2:8730293 A G 0.362403 7.1986e-05
2:8730896 T C 0.322989 -2.4969e-05
2:8731437 C T 1.915592 7.0466e-05
2:8732919 T C 0.057133 7.8934e-05
2:8740388 T C 0.141576 1.4201e-06
2:8742989 C T 0.076264 5.4257e-06
2:8745931 T C 0.245313 3.2647e-05
2:8751377 C T 1.561729 -2.7629e-06
2:8753269 T C 1.196752 7.9233e-06
2:8758339 G A 0.406806 9.1458e-06
2:8758486 A G 0.048480 6.5475e-06
2:8758693 A C 0.055432 -1.0810e-05
2:8763745 T C 0.069889 1.2323e-05
2:8764261 G A 0.070555 9.5385e-05
2:8764963 G A 1.953747 7.4343e-06
2:8767418 A G 0.035091 1.3202e-05
2:8767794 T C 1.235274 2.5435e-06
2:8769911 A G 0.811009 8.6735e-06
2:8769995 C A 1.920925 1.2616e-05
2:8771785 T G 0.159415 1.6532e-05
2:8773555 G T 0.031368 -1.3732e-05
2:8774109 T C 1.338111 -1.3538e-05
2:8774710 T C 0.246040 3.9721e-05
2:8775344 G A 0.628395 3.1189e-05
2:8776102 T C 1.025402 -2.7012e-05
2:8776467 A G 0.108875 -7.7030e-06
2:8776663 A C 0.045760 -6.3123e-07
2:8777054 T C 0.795695 1.3374e-05
2:8778780 T C 0.135747 -7.9123e-06
2:8780177 A T 0.038930 -1.5225e-05
2:8780959 C G 1.082003 -1.4420e-05
2:8781831 A G 0.048622 -2.3639e-05
2:8786332 G A 1.110478 -9.4694e-07
2:8786568 T C 0.812683 -1.4789e-05
2:8787885 T G 0.020062 1.8987e-05
2:8797105 G C 0.213497 5.6711e-06
2:8798476 T G 0.151080 -7.7172e-06
2:8801905 C G 0.122267 -2.8837e-05
2:8804377 A G 0.141015 -1.8828e-05
2:8804824 T C 1.859641 1.6032e-05
2:8807468 C A 0.032578 1.0685e-05
2:8811207 C T 0.073635 3.3575e-06
2:8813285 T C 0.810028 6.1657e-05
2:8816196 C T 0.082571 -1.7688e-05
2:8816879 T G 0.088101 -8.9368e-06
2:8818628 T C 0.080496 3.0031e-05
2:8818893 G T 0.173213 -2.7680e-05
2:8819789 T C 1.858274 3.0340e-05
2:8819813 T C 1.855259 3.4397e-05
2:8819984 C T 0.073735 -1.5390e-05
2:8822266 T C 0.113588 2.0043e-06
2:8824684 T C 0.123202 -1.5185e-06
2:8829828 A G 0.230545 1.9749e-05
2:8832290 A C 0.061044 -2.7544e-06
2:8833947 G A 0.022951 5.4952e-06
2:8834580 G T 1.913810 3.4702e-05
2:8837981 A C 0.302719 3.9447e-05
2:8850817 A G 1.900610 -2.8408e-05
2:8852462 G A 0.608686 2.7704e-05
2:8852507 A G 0.082298 -9.6306e-06
2:8860181 C T 0.079873 2.3589e-05
2:8865726 T C 0.097063 5.0830e-05
2:8871342 A C 0.530144 5.6697e-06
2:8876774 C T 0.052446 7.9045e-06
2:8887180 G A 0.199888 1.2351e-05
2:8890179 A G 0.246994 -3.5374e-05
2:8917977 A G 1.197421 -1.0012e-06
2:8918384 A G 0.189485 4.2855e-05
2:8920178 C A 0.026635 -3.5373e-05
2:8929226 A G 1.963916 2.0401e-05
2:8940154 C A 0.131024 1.3675e-05
2:8941634 A G 1.078338 -2.4523e-05
2:8949070 C T 0.536470 9.7246e-06
2:8949979 G C 0.533977 2.4727e-06
2:8961158 T C 0.143326 7.0280e-06
2:8972318 G A 0.046104 1.8665e-05
2:8978105 T C 0.550888 -1.4432e-05
2:8979579 A G 0.364561 -9.6433e-06
2:8981126 G C 1.462095 -5.5514e-05
2:8981388 T C 0.049080 -2.4729e-05
2:8982985 T C 1.296912 2.5397e-05
2:8989184 T C 0.118015 -3.6029e-08
2:8990762 C A 0.400743 -8.9961e-06
2:8992153 A G 0.110913 3.3228e-05
2:8998871 C T 0.108667 6.7824e-06
2:9003380 C T 0.218249 -3.9297e-05
2:9007708 A C 0.046613 1.0552e-05
2:9008904 G A 0.252382 2.3978e-05
2:9014947 C T 0.076806 -1.9521e-05
2:9015768 C G 0.059863 2.7211e-06
2:9018411 G T 0.056487 -3.4919e-06
2:9022101 G T 0.059181 -7.3763e-06
2:9022603 A G 0.029109 -1.4089e-05
2:9048089 T C 0.021825 2.3876e-05
2:9063629 T G 0.074641 -2.8626e-05
2:9064395 T C 0.058896 1.9610e-05
2:9085138 C T 0.039453 -2.1615e-05
2:9099114 T G 0.155011 2.3184e-06
2:9113743 T G 1.681886 2.5901e-05
2:9132834 T C 0.040346 1.0158e-05
2:9138308 T C 0.086855 -1.8532e-05
2:9139679 A G 0.052952 3.6372e-05
2:9153771 A G 0.036529 2.6606e-06
2:9165288 A G 1.210531 2.7588e-05
2:9166822 A G 0.072109 -1.1205e-05
2:9173947 G A 0.029680 1.4855e-05
2:9174031 T C 0.118258 -5.4907e-06
2:9174203 C T 0.039041 -1.9201e-05
2:9176387 C T 0.069857 -6.7526e-06
2:9187972 G A 0.110355 -1.9410e-05
2:9193394 C T 0.070895 3.4598e-06
2:9201101 T G 1.057425 1.6001e-05
2:9202434 C T 0.045954 3.5178e-06
2:9205042 C T 0.021601 2.6222e-05
2:9207031 T C 0.115720 3.3804e-05
2:9209681 A G 0.231132 -5.2937e-06
2:9214035 T C 0.180711 8.3425e-06
2:9215368 A G 0.082795 -1.1221e-05
2:9226348 G A 0.067030 1.0087e-05
2:9234386 C T 1.564426 -1.1135e-05
2:9234754 A C 1.219859 1.9284e-05
2:9239563 T C 0.305195 -4.4186e-05
2:9239635 T C 0.310181 -6.6065e-06
2:9245536 G A 1.671247 3.2058e-06
2:9250007 C T 0.188518 -2.6592e-06
2:9250038 A C 0.505651 -3.8994e-05
2:9250083 A G 0.037191 7.6546e-06
2:9253906 C T 1.050443 3.0934e-05
2:9262896 G A 1.949797 -3.0390e-05
2:9264510 C T 0.092405 2.0122e-05
2:9264775 T C 0.045886 7.6331e-06
2:9265961 C T 0.050424 2.9936e-06
2:9269554 G A 1.363653 8.1489e-06
2:9272732 T C 0.079000 7.2862e-06
2:9272857 A G 1.256901 3.8105e-06
2:9280145 G T 1.455471 1.0522e-05
2:9280156 T C 0.109702 -4.8523e-06
2:9292420 T C 0.077439 -2.4354e-05
2:9294188 T C 0.671847 1.4445e-05
2:9305951 A G 0.022747 -1.1593e-05
2:9311529 T C 0.056283 -2.2006e-05
2:9312189 C T 0.981022 -8.4368e-06
2:9316160 C T 0.170844 3.4859e-06
2:9317179 C A 0.053475 7.5932e-06
2:9319858 A G 0.107807 1.1694e-05
2:9321623 C T 0.255682 -1.2078e-05
2:9327462 A G 0.048652 1.4732e-05
2:9328737 A G 0.756748 -6.1464e-05
2:9328776 T C 0.531420 -2.8542e-05
2:9334117 T C 0.110676 4.0389e-05
2:9334199 A G 0.044841 5.6840e-06
2:9334378 T G 0.027362 1.5340e-05
2:9338942 G A 0.787450 -4.6738e-05
2:9348667 A G 0.589877 -5.0759e-05
2:9352517 A G 0.119644 6.3949e-06
2:9353028 T G 0.053843 3.4901e-05
2:9356070 A G 0.423428 1.8722e-05
2:9371709 T C 0.114626 -2.5543e-05
2:9374373 C T 0.030449 8.1499e-06
2:9388057 G A 0.150457 1.2012e-05
2:9396514 G A 0.993200 8.7411e-06
2:9396948 A G 0.118638 -3.3509e-05
2:9398451 A G 0.065884 -3.7115e-08
2:9401068 A G 0.055763 -7.7218e-06
2:9403105 A C 0.039914 6.3321e-06
2:9403925 G A 0.064319 3.0675e-06
2:9405587 C T 0.055237 2.6986e-05
2:9409242 T C 0.428306 1.5979e-05
2:9417301 T A 0.032666 1.4687e-05
2:9419411 A G 1.821911 1.8092e-06
2:9419583 A G 0.174664 -1.3016e-05
2:9422765 C G 0.026343 -8.2613e-06
2:9432074 A G 0.035107 1.3374e-05
2:9441543 G A 0.029232 6.4232e-06
2:9443843 G A 0.737929 -7.4132e-06
2:9455325 G C 0.022847 -2.4921e-05
2:9459353 A G 0.050716 -2.6708e-06
2:9460600 A G 0.038333 1.8999e-05
2:9460990 T C 0.429579 1.9300e-05
2:9485380 T C 0.067043 -8.1042e-05
2:9485625 A G 0.105457 -1.5432e-06
2:9487277 T C 0.056240 -1.0603e-05
2:9498481 T C 0.026869 -3.2094e-06
2:9499377 C T 0.639538 2.7714e-05
2:9522617 A G 0.043747 -6.1939e-06
2:9528226 T C 0.209641 -9.8726e-06
2:9528536 C G 0.663762 2.6518e-05
2:9530268 T C 0.060515 3.3461e-06
2:9540849 T C 0.222196 -1.5643e-05
2:9542286 A G 0.223079 -1.1406e-05
2:9559503 G A 0.108751 1.0220e-05
2:9561990 G T 0.421802 3.0619e-05
2:9574715 T C 0.027966 2.3217e-05
2:9583922 G A 1.190650 2.9415e-05
2:9591277 A G 0.396569 4.7719e-05
2:9593314 T C 0.055786 5.6046e-06
2:9597171 C T 0.109267 1.2842e-05
2:9597711 G A 1.175742 2.8378e-05
2:9614523 A G 1.238149 2.5592e-05
2:9616161 G C 0.063157 -1.2724e-05
2:9620730 T C 0.169465 -1.0811e-05
2:9620747 C A 0.069740 2.7461e-06
2:9621322 T C 0.027073 1.2555e-05
2:9624643 T C 0.046036 -5.4355e-06
2:9625968 T C 0.024795 -8.5069e-06
2:9628596 G A 0.064374 -1.2586e-05
2:9628663 G A 0.078377 -2.8046e-05
2:9637331 G A 0.027677 -1.7268e-05
2:9662210 A G 1.343863 3.0612e-05
2:9684176 T C 0.319233 1.7544e-05
2:9687300 A G 0.043841 -4.0098e-06
2:9691320 A G 0.609534 -4.7001e-08
2:9692052 A G 0.041112 4.6765e-06
2:9692850 T C 0.066238 5.2315e-06
2:9694778 C A 0.417455 2.1536e-05
2:9695906 G A 1.342636 3.7093e-05
2:9703439 C T 0.204588 2.3168e-05
2:9705899 G A 0.548522 5.4112e-06
2:9711055 A G 0.222443 -1.6943e-05
2:9719800 G C 1.066351 -3.0263e-05
2:9719892 T C 0.419195 -7.1430e-05
2:9721339 C G 0.050651 9.5950e-06
2:9721896 A C 1.097333 -3.6716e-05
2:9728577 T G 0.070139 -3.7525e-05
2:9730208 G A 0.412295 2.1504e-05
2:9734937 C T 0.065043 -2.0869e-05
2:9738884 T C 0.097832 -4.0582e-07
2:9741192 A G 0.045899 2.7154e-05
2:9748518 C T 0.222271 -6.9577e-06
2:9755144 G A 0.126750 -9.9951e-06
2:9760041 C T 0.032819 2.1593e-05
2:9769244 C G 0.068558 2.3402e-06
2:9769521 C T 0.053589 2.9054e-05
2:9769591 G C 0.086758 5.0505e-06
2:9773678 G A 0.128911 -2.9606e-05
2:9777229 G A 0.832019 2.8120e-05
2:9780744 T C 0.653222 2.5674e-05
2:9782132 A C 1.002103 -1.0619e-06
2:9783635 T C 0.107963 -1.4441e-05
2:9784356 A G 0.288489 8.7550e-06
2:9784741 T C 0.143621 -8.8352e-06
2:9786995 T G 0.662269 2.5025e-05
2:9788315 T C 0.168948 -7.7286e-06
2:9794115 C T 0.452783 2.8183e-06
2:9795825 C G 0.086634 -8.9661e-06
2:9796791 A G 0.874857 2.9746e-05
2:9797196 C T 0.083976 4.6886e-06
2:9800964 T C 0.020952 -1.4897e-05
2:9801778 C T 1.124779 -1.7697e-05
2:9802226 C T 0.152142 1.5203e-05
2:9804994 T C 0.048814 -3.5633e-05
2:9806825 C A 1.295046 2.5138e-05
2:9808309 T C 0.151204 -6.4412e-07
2:9809129 T C 0.433964 5.7987e-05
2:9814994 G A 0.161642 1.0703e-04
2:9815491 T C 0.021413 -1.4496e-05
2:9820799 G T 0.144514 2.5004e-05
2:9821640 T C 0.088971 2.1178e-05
2:9824863 G T 0.119443 -2.2896e-05
2:9825269 T C 0.048934 1.1631e-05
2:9825969 T C 0.758254 4.8116e-05
2:9830625 G A 0.029550 -5.2936e-05
2:9831131 G A 1.761519 9.3569e-06
2:9833565 C T 0.038924 -5.3033e-06
2:9834071 A G 0.063923 -3.2171e-05
2:9841218 G A 0.534088 1.1085e-05
2:9841449 C T 1.204039 -2.0708e-05
2:9841670 C T 1.737202 -1.1839e-05
2:9841831 A G 0.590526 -1.5603e-05
2:9844178 G A 1.360598 4.0330e-05
2:9845113 T C 0.025158 1.5286e-05
2:9852283 C G 0.750932 2.0550e-05
2:9852501 G T 0.312456 -6.9679e-06
2:9859483 T C 0.306250 3.3666e-06
2:9868574 C T 1.128320 4.3934e-05
2:9870060 G A 1.431208 4.4380e-05
2:9872256 T C 1.429913 4.5675e-05
2:9877532 G C 0.734923 5.2848e-05
2:9879683 C T 0.021738 1.4898e-05
2:9883670 G A 1.420620 3.3189e-05
2:9885058 T C 1.445285 2.7498e-05
2:9887584 A G 1.484254 7.4633e-06
2:9889937 A G 0.047960 5.1801e-06
2:9890717 G T 1.494638 1.2654e-05
2:9893454 C T 0.299969 -8.8381e-06
2:9895018 C T 1.791040 -5.6840e-06
2:9902056 T C 1.755693 7.4094e-06
2:9906145 C T 1.655744 1.2500e-05
2:9907624 T C 0.057772 6.1912e-07
2:9908010 T C 1.150999 -5.5225e-06
2:9908901 C T 0.626986 1.1367e-05
2:9909114 T C 1.512337 1.6600e-05
2:9909683 A G 0.103529 3.8432e-05
2:9910191 C G 1.100715 2.4927e-06
2:9910336 A C 0.029138 1.4236e-05
2:9912089 G A 0.259887 -9.5663e-06
2:9912496 G T 0.052034 -1.5503e-05
2:9912728 G A 0.343116 4.3889e-06
2:9914663 A G 0.097696 1.8087e-05
2:9914751 T C 1.147098 2.2779e-05
2:9918583 C T 0.818662 1.7787e-06
2:9921637 T C 0.028979 -2.0279e-05
2:9922257 A G 0.468029 2.8222e-05
2:9924223 G A 0.409536 -6.1310e-06
2:9924387 G A 1.286798 2.5260e-05
2:9930834 T C 0.356135 2.3088e-05
2:9931987 T G 0.283783 -1.0484e-05
2:9935529 T C 0.567127 -4.4805e-05
2:9938259 C A 0.260312 7.9501e-06
2:9939354 A G 0.237974 2.1642e-05
2:9942159 A G 0.189910 -4.4444e-07
2:9948334 A G 0.410003 -3.2763e-05
2:9948424 G A 0.229006 1.6617e-05
2:9948622 A G 0.034328 4.8487e-05
2:9949028 T G 0.075706 7.3561e-07
2:9950003 G A 0.214364 2.0531e-05
2:9952199 C T 0.807964 -4.9294e-05
2:9952392 C T 1.970005 1.0708e-06
2:9952744 C T 1.842422 4.1947e-05
2:9953486 A G 0.550622 1.7751e-04
2:9955929 G A 0.158393 -1.6230e-05
2:9956536 G T 1.075193 3.3970e-05
2:9962275 T C 0.092191 -3.9607e-05
2:9964298 T C 0.073823 3.1622e-05
2:9966781 T C 0.040300 1.5721e-05
2:9971366 A G 1.556685 1.1822e-05
2:9996623 T C 0.303553 -2.9989e-05
2:10007823 C T 1.447291 1.5180e-05
2:10010768 C T 0.924846 2.5580e-05
2:10011617 A G 0.120810 4.7026e-06
2:10014407 G T 0.628830 6.6607e-05
2:10033277 G A 0.733206 -3.8357e-05
2:10036266 G A 0.478818 5.4483e-05
2:10038299 C T 0.187287 -3.8873e-05
2:10039450 T C 0.104876 -2.9089e-04
2:10044999 G C 0.050080 -6.3985e-06
2:10045014 T C 1.876321 -3.3956e-06
2:10045474 G A 0.062245 3.9369e-05
2:10049382 A G 0.053916 3.3369e-05
2:10050960 G A 1.351367 1.2612e-05
2:10052135 C T 0.026181 1.0472e-05
2:10055911 G T 0.050875 3.7097e-05
2:10059770 T G 1.359258 2.2947e-05
2:10059844 T C 0.241366 -7.2611e-05
2:10060579 T C 0.349592 4.7750e-05
2:10064577 G A 1.353733 1.5553e-05
2:10075255 T C 0.147309 1.3673e-05
2:10078995 T C 0.978415 1.0105e-06
2:10080456 T C 0.060421 1.3506e-05
2:10083009 G A 0.623582 5.8470e-05
2:10083949 G A 0.107171 -4.1758e-05
2:10085631 G A 0.447836 1.9188e-05
2:10085722 A G 1.008897 -9.8604e-06
2:10085957 A G 0.079578 2.0481e-07
2:10086506 T G 1.743268 -1.0921e-05
2:10086709 T C 0.218986 -1.5098e-05
2:10086802 T C 0.649240 -2.8317e-07
2:10087581 C A 0.129726 1.7811e-05
2:10088024 A G 0.183863 -1.3145e-05
2:10089722 A G 0.226783 6.1895e-06
2:10090591 C A 0.419114 1.7231e-05
2:10094992 G A 1.132972 3.8404e-05
2:10099635 G A 0.657429 1.3764e-05
2:10101468 G A 0.254963 2.0116e-05
2:10102735 C T 0.145929 2.1010e-05
2:10113504 C G 0.651940 5.7902e-06
2:10117122 T C 0.389859 -1.3839e-05
2:10119879 T C 0.859216 -4.8406e-06
2:10119910 T C 0.470531 4.6373e-06
2:10121902 G A 1.537295 6.6334e-06
2:10123041 A G 0.058305 -4.0020e-06
2:10126330 A G 0.386779 6.8907e-07
2:10126416 G A 0.838848 -6.0303e-06
2:10137215 C T 0.213981 -1.1701e-05
2:10141173 T C 0.044224 -1.6100e-05
2:10143901 G A 0.632147 -2.0881e-05
2:10147944 G T 0.812826 2.9946e-07
2:10148800 C T 0.280524 -1.2455e-06
2:10150461 A C 0.058474 7.2890e-08
2:10157074 T C 0.028855 1.3788e-05
2:10157304 T C 0.044676 3.2089e-06
2:10157350 A G 0.039472 2.0470e-05
2:10160358 G A 1.709947 7.9790e-06
2:10161891 T C 0.628609 -1.3412e-05
2:10163832 C T 0.297460 -1.3489e-05
2:10167212 G A 1.120037 -1.8776e-06
2:10169300 C G 0.348582 1.4204e-05
2:10172391 T C 0.059915 -2.0175e-06
2:10174392 A G 0.234553 7.4452e-06
2:10174952 A C 0.206493 -3.8838e-06
2:10177158 G A 0.520919 -1.6727e-05
2:10178236 G A 1.580143 -1.9815e-05
2:10186419 G A 0.243268 -2.0976e-05
2:10190115 G A 1.153618 -1.1244e-08
2:10194487 C T 1.026268 -1.7365e-05
2:10198538 G C 0.244998 -1.7580e-05
2:10206551 T C 0.073034 -3.3167e-05
2:10209918 A G 0.729516 5.5340e-05
2:10209933 G A 0.217603 3.5362e-05
2:10215975 C T 0.606476 1.2292e-05
2:10217952 A G 0.520413 -3.0405e-05
2:10218843 A G 0.182253 1.5470e-05
2:10225649 G A 0.061580 1.6477e-05
2:10227594 T C 0.198849 7.9328e-06
2:10228190 C T 0.023789 -9.8601e-06
2:10229911 A G 1.057422 -1.8589e-05
2:10233928 A G 0.071629 4.1542e-05
2:10234386 G A 0.325368 9.6364e-06
2:10236372 G A 1.640765 1.0752e-06
2:10237585 A G 0.134322 -6.7022e-06
2:10237864 C T 0.030043 -5.7855e-06
2:10241797 T C 0.072476 1.8069e-05
2:10241915 G T 1.687865 -1.0611e-05
2:10242239 G A 1.110296 -4.8361e-05
2:10244438 G C 0.848761 -1.1516e-05
2:10252723 A G 0.406066 -4.2979e-05
2:10260519 G A 0.249029 -4.6057e-05
2:10262036 T C 0.091552 1.7029e-05
2:10262920 G T 1.462329 6.2519e-06
2:10265144 G A 0.323317 -6.6916e-05
2:10266602 T C 0.088101 8.8370e-07
2:10268326 C T 0.097446 9.3845e-06
2:10280694 T C 0.210018 5.6509e-05
2:10281514 T C 0.143138 -3.8976e-05
2:10284674 G A 1.332558 8.8386e-06
2:10289148 G A 1.476669 -1.0230e-05
2:10297610 T C 0.115155 -3.8326e-05
2:10299524 G A 0.270874 7.1154e-06
2:10305741 G A 0.674986 -2.3167e-06
2:10309001 G C 0.155689 1.7351e-05
2:10322839 G A 0.343418 5.8846e-06
2:10326656 C A 0.396108 -1.4237e-05
2:10328083 T C 0.878090 -5.1833e-06
2:10332057 G A 0.607959 2.8939e-06
2:10333025 A G 0.033773 2.3693e-05
2:10334249 C T 0.082775 -2.1931e-05
2:10335027 C T 1.907569 -1.8299e-06
2:10338121 T C 0.421756 3.0139e-06
2:10338185 T C 0.619450 6.2836e-06
2:10338368 G A 0.079133 4.8880e-05
2:10341468 G T 0.969298 -1.6793e-05
2:10346534 A C 0.114217 4.8367e-06
2:10350599 C G 0.173941 -2.9695e-06
2:10364704 T C 0.031426 2.0795e-05
2:10365152 C A 1.549285 -9.3580e-06
2:10371990 A G 0.098125 -4.0343e-05
2:10375422 T C 0.148269 -2.7234e-05
2:10376692 A G 0.381654 -1.8988e-06
2:10377318 G A 0.604665 -1.6616e-05
2:10383144 A G 0.141979 -2.0348e-05
2:10384723 T C 0.202390 -2.3348e-05
2:10385064 T C 0.718016 1.9179e-05
2:10385815 A G 1.936739 2.7789e-05
2:10390329 C T 1.152937 3.4028e-05
2:10392798 T C 0.194448 3.1094e-05
2:10394558 C T 1.535035 -6.1816e-06
2:10397352 T C 0.193458 1.4304e-05
2:10398865 C T 0.164391 5.1461e-06
2:10402314 G T 0.046386 -1.9391e-05
2:10402841 G T 0.414508 3.9888e-06
2:10404742 A G 0.637996 -8.6937e-06
2:10407577 G A 1.561794 -1.3231e-05
2:10408604 A G 1.456444 -4.7923e-06
2:10409785 A G 0.715649 -6.2281e-05
2:10411647 G A 0.211037 3.0554e-07
2:10411918 T C 0.042585 -2.4107e-05
2:10412471 C T 1.446616 -1.0771e-04
2:10412774 A G 1.013944 -2.0005e-04
2:10413391 C A 0.030306 1.7959e-05
2:10414169 T C 0.189183 1.4032e-05
2:10414680 G T 0.049947 5.6860e-06
2:10416553 T C 0.039414 4.7714e-05
2:10418173 T C 0.175541 3.1728e-05
2:10419484 G A 0.200803 -1.3334e-05
2:10419651 G T 0.869761 8.7193e-06
2:10422502 C T 0.265833 -3.0163e-05
2:10422939 T C 0.347164 1.2503e-04
2:10424767 G A 1.421393 -3.0441e-05
2:10429727 G C 1.533464 -3.6341e-05
2:10430793 A G 0.122867 -2.4074e-05
2:10431062 C A 0.293208 -8.5704e-05
2:10436842 T C 0.272224 -3.8701e-05
2:10437640 T C 0.087199 5.5635e-05
2:10440743 A G 0.103928 5.0595e-05
2:10443340 G A 1.358498 1.8483e-06
2:10445532 T G 0.174765 1.9754e-05
2:10446571 T C 0.074144 2.1473e-05
2:10453830 G A 0.047389 2.5571e-05
2:10455625 A G 1.477231 3.1871e-05
2:10462852 T C 0.181117 -1.1948e-05
2:10466227 C T 1.255927 2.0815e-05
2:10469044 G A 1.298110 1.0886e-05
2:10469516 G A 0.211375 9.6331e-06
2:10470288 C T 0.143274 6.5723e-05
2:10470623 A G 0.196626 1.6693e-05
2:10471160 C T 0.474825 4.6077e-05
2:10473794 G A 0.062148 1.4982e-05
2:10476651 T C 0.376360 8.3140e-06
2:10477964 C T 0.312898 -4.1411e-05
2:10478936 G A 0.800865 4.1970e-06
2:10483299 G A 0.060694 1.5410e-05
2:10484041 C T 0.524461 3.5880e-05
2:10491004 G T 0.815572 3.3114e-05
2:10491985 T G 0.363026 2.8308e-05
2:10501681 T G 1.504528 4.2702e-05
2:10502869 T C 0.220323 -2.6986e-07
2:10503495 G C 0.413495 -9.4267e-06
2:10507924 T C 0.090724 -5.8148e-06
2:10510040 G A 1.071080 4.0223e-05
2:10513682 C T 0.863812 2.3468e-05
2:10515219 G C 0.091630 9.3574e-06
2:10516402 A G 0.026376 -2.6991e-05
2:10517508 T G 0.119015 -4.6190e-05
2:10519847 A G 0.033094 -5.9564e-06
2:10520993 C T 0.240230 -2.1719e-05
2:10524139 A G 0.910211 5.0389e-05
2:10526124 T G 0.292212 6.1002e-05
2:10528748 C T 0.062219 7.8940e-06
2:10529988 T G 1.185616 2.9459e-05
2:10530325 T G 0.166965 -3.8866e-05
2:10530550 G A 0.392807 -3.2444e-05
2:10533341 C G 0.020381 -2.7891e-05
2:10534652 T C 0.049372 -1.5500e-05
2:10535355 T C 0.799070 4.2408e-05
2:10548826 C T 0.978422 3.0770e-06
2:10549807 C A 0.558191 3.2655e-06
2:10551918 T C 0.044338 1.8326e-05
2:10561383 G A 1.113367 -5.4100e-05
2:10562047 T C 0.366882 -2.8202e-05
2:10566033 G A 0.606866 -3.6411e-05
2:10570041 G A 0.029180 -1.9931e-05
2:10574296 T C 1.143738 -3.4393e-05
2:10575101 T C 0.030654 -1.5229e-05
2:10575917 C T 0.368138 -2.7381e-05
2:10577645 T C 0.362163 -2.2859e-05
2:10582790 C T 0.192455 9.2402e-05
2:10584022 C T 0.067380 1.3244e-05
2:10585303 C T 0.082470 4.4782e-05
2:10592103 T C 0.392998 -2.0912e-05
2:10592172 G A 0.160029 1.7373e-05
2:10595578 C T 0.423603 -4.3933e-05
2:10605875 G A 0.413203 -4.0730e-05
2:10607427 C T 1.418705 -2.4336e-05
2:10607675 C T 0.123961 1.6064e-04
2:10609936 A G 0.111027 -1.6208e-05
2:10609970 A G 0.516109 8.4874e-06
2:10611211 G A 0.580344 -1.8517e-05
2:10612121 C T 0.657504 -1.8509e-05
2:10612488 T C 0.029212 9.7945e-06
2:10614726 A G 0.062232 1.5245e-05
2:10616124 T C 0.654050 -8.0942e-06
2:10616755 T G 0.047262 1.5065e-05
2:10618693 C T 0.179137 -9.5018e-06
2:10619283 A G 0.237990 7.8715e-06
2:10619702 T C 0.246027 1.2204e-05
2:10620090 G C 0.184489 -5.9292e-06
2:10621691 G A 1.095586 -6.2369e-06
2:10625156 C A 0.843869 2.9353e-05
2:10627105 A G 0.216682 4.6440e-06
2:10640018 T G 0.128080 -5.9567e-06
2:10643637 A G 0.854766 -8.0250e-06
2:10644579 A G 0.438167 -5.9986e-06
2:10645865 G A 1.298162 4.1814e-06
2:10647855 A G 0.205886 -4.7879e-07
2:10651822 G A 0.045542 -1.8539e-06
2:10652053 G A 0.281189 1.5332e-05
2:10657347 T C 0.057039 6.9002e-06
2:10659691 T C 0.409026 2.4650e-05
2:10662107 A G 1.048032 1.6460e-05
2:10663995 T C 0.266447 3.9787e-05
2:10665612 T C 0.072797 2.0774e-05
2:10665979 T C 0.505606 1.5315e-05
2:10666520 A C 0.023493 5.7818e-06
2:10668114 C G 0.109349 1.0758e-05
2:10671184 G A 1.044880 1.7713e-05
2:10673316 A C 0.247806 8.5755e-06
2:10673767 A G 0.024736 1.4438e-06
2:10674949 A G 0.103565 -1.2539e-05
2:10679839 T C 0.037321 -1.2822e-05
2:10682449 T C 0.655598 6.1013e-06
2:10687741 G T 0.871222 2.8088e-05
2:10689608 C T 0.101020 6.7348e-08
2:10696788 C T 0.859826 -2.6797e-05
2:10698364 T C 0.607745 1.0805e-05
2:10714367 T C 0.221372 2.1303e-05
2:10717806 T C 0.606820 -1.2738e-05
2:10728102 C A 0.057957 -2.9597e-05
2:10731474 T C 0.820564 -1.8428e-05
2:10750957 C T 0.043092 -2.6092e-05
2:10757479 C T 1.041887 -4.1621e-06
2:10761985 T C 1.934188 8.1486e-06
2:10764843 G A 0.038638 -5.7907e-06
2:10782094 A G 0.102010 2.5545e-05
2:10784491 G A 0.221174 2.2492e-05
2:10792834 A T 0.031994 -1.0278e-05
2:10800347 C T 0.114772 -1.4876e-05
2:10805460 T C 0.199797 3.5072e-06
2:10805974 C T 1.115324 -1.2125e-05
2:10813933 C T 0.257387 -8.5914e-06
2:10814565 C T 0.160883 4.8911e-05
2:10817443 A G 0.037976 1.2043e-05
2:10821698 G C 0.196454 -8.7974e-07
2:10822466 C T 0.027112 -2.2879e-05
2:10824859 G A 0.061547 -6.5760e-06
2:10824988 T C 0.663096 -7.5613e-07
2:10838070 G T 0.501084 -2.6456e-05
2:10840326 G A 0.055646 1.5100e-05
2:10841403 C T 0.049518 1.4070e-05
2:10849226 T C 0.059509 -6.5781e-06
2:10854033 A G 0.061908 4.2271e-06
2:10860245 G A 0.576884 9.9897e-06
2:10874512 A G 0.429656 -2.6126e-05
2:10874671 A G 0.467470 -4.8194e-05
2:10875009 G T 0.036746 -4.2710e-05
2:10881867 T C 0.970099 -3.9131e-06
2:10883120 C T 0.042494 -5.1083e-05
2:10885968 G C 1.770838 -1.2487e-05
2:10886098 T C 1.235660 -9.5258e-06
2:10890298 T C 0.035253 4.3712e-06
2:10891631 T C 0.439413 -6.1850e-06
2:10897512 G A 0.429640 -2.8116e-05
2:10898410 G C 0.534665 -1.2544e-06
2:10902170 G A 0.758777 5.9759e-06
2:10905154 A C 0.079429 -1.3145e-06
2:10908011 T C 0.055643 -3.2342e-05
2:10908893 G A 0.713965 -1.6240e-05
2:10910851 C T 0.971515 6.6062e-06
2:10911552 A G 0.328416 5.5404e-06
2:10913224 T C 0.083395 8.8884e-06
2:10915342 A G 0.091211 2.0132e-05
2:10915752 G A 0.621725 5.0505e-07
2:10918932 T C 0.063193 -2.0916e-05
2:10919927 T C 0.162217 2.8387e-06
2:10923106 G A 0.063423 1.0940e-05
2:10927020 T G 0.031338 -4.2921e-06
2:10930903 C T 0.528232 -1.5348e-05
2:10932207 A C 1.118119 -9.8470e-06
2:10933249 T C 0.957418 -1.3129e-05
2:10935139 A G 0.076472 -1.2479e-06
2:10940638 C T 0.125188 7.3333e-07
2:10940672 G A 0.088101 -1.9371e-05
2:10957981 T C 0.034334 7.3133e-06
2:10959475 C G 0.354584 1.5642e-05
2:10959591 C T 0.046305 1.9287e-05
2:10961184 G A 0.665164 -7.6563e-06
2:10966450 G A 1.184746 1.4897e-06
2:10969640 A G 0.160655 1.5612e-06
2:10969662 T C 0.080425 -1.3993e-06
2:10970160 G A 1.640820 -3.2572e-05
2:10972738 G C 0.318117 -4.1713e-05
2:10974036 G T 0.073901 2.2839e-05
2:10975238 A G 0.059415 3.6703e-06
2:10982038 C T 1.383141 3.0919e-05
2:10983037 G A 0.583512 -3.0936e-06
2:10985927 A G 0.056945 -6.6855e-06
2:10987059 A G 0.045834 4.6241e-05
2:10990178 G A 0.038538 -1.9316e-05
2:10990653 G A 1.417767 3.3449e-05
2:10991540 T C 0.207876 -2.9664e-06
2:10992480 G A 1.754080 -4.3698e-05
2:10993094 T C 0.626451 -6.0531e-05
2:10994910 T C 0.048149 -1.7978e-05
2:11000922 T C 0.854506 -9.5019e-06
2:11001183 T C 0.117642 -1.0959e-05
2:11003104 C T 0.466282 -4.5249e-06
2:11003395 T C 0.047860 -2.7216e-06
2:11004758 T C 0.037032 6.4090e-06
2:11005485 C T 0.640158 1.1120e-05
2:11009362 G A 0.161532 -1.6234e-05
2:11009610 T C 0.993732 2.8044e-05
2:11010640 A G 0.032377 -1.3020e-05
2:11013682 G A 0.781449 -2.5485e-07
2:11014153 A G 0.354645 -2.1259e-06
2:11014738 T G 0.740035 5.1426e-05
2:11018649 A G 1.381771 3.5343e-06
2:11020995 T C 0.221878 -2.4609e-06
2:11021336 C T 0.404531 -5.3791e-06
2:11023297 T C 0.067585 -2.1341e-05
2:11024492 C A 0.089935 -1.1087e-05
2:11024620 A G 0.145663 -2.4348e-06
2:11025731 A C 1.764691 -2.6457e-05
2:11026108 G A 0.348550 -6.7926e-06
2:11028585 G A 0.287200 -2.1644e-05
2:11039823 A G 0.060720 2.4585e-05
2:11040736 G T 0.151567 -2.8086e-06
2:11041536 A G 0.062242 -7.4297e-06
2:11044187 G A 0.031338 -4.4771e-06
2:11045277 A G 1.321217 -5.0954e-06
2:11048622 A G 0.124380 1.6109e-05
2:11050238 T C 0.075138 1.2086e-06
2:11053020 G A 1.665138 1.0569e-05
2:11053740 T C 1.315507 -8.3613e-06
2:11054827 A C 0.021013 -5.9151e-06
2:11054858 G A 0.062320 2.5026e-05
2:11055652 T C 0.082337 2.2174e-05
2:11056609 T C 0.043088 1.2899e-05
2:11056828 A G 0.320970 -2.1836e-05
2:11057296 T C 0.048330 9.4571e-06
2:11066008 A G 0.051235 2.4000e-05
2:11069054 C G 0.194175 -1.4879e-05
2:11074511 C T 0.558694 1.3495e-05
2:11074642 G A 1.885513 -2.3589e-05
2:11079468 C T 0.061314 2.4731e-05
2:11083259 A G 1.286538 -1.1635e-05
2:11083409 A C 0.147474 -2.8829e-06
2:11083550 A G 1.765298 2.2382e-07
2:11084495 A G 0.133368 -7.5130e-07
2:11085744 G A 0.481995 1.0544e-05
2:11088833 A G 0.105067 2.1726e-05
2:11091364 A G 0.165472 9.8851e-06
2:11091991 A G 0.037564 1.8761e-05
2:11093677 C T 0.752042 -2.5596e-05
2:11096786 C T 0.055130 -2.4503e-05
2:11097392 C T 0.082399 -2.3268e-05
2:11097615 T C 0.252759 3.1941e-06
2:11097777 A G 0.485290 6.9508e-06
2:11099059 G A 0.843538 -1.0512e-05
2:11104883 A G 0.181091 2.7920e-05
2:11107062 A G 0.176839 -1.0051e-06
2:11107245 A G 1.604921 1.1722e-05
2:11109330 A C 0.042248 -1.2095e-05
2:11110270 A G 0.082613 -1.0765e-05
2:11111546 G A 0.084651 6.0513e-06
2:11111580 C T 0.043776 8.3731e-06
2:11113291 T C 0.097914 -3.2111e-06
2:11115499 A G 0.116055 -2.2639e-05
2:11118039 C T 0.029991 -3.4282e-06
2:11118836 T C 0.102480 4.2999e-07
2:11120801 G A 0.319990 -2.2183e-05
2:11126753 T C 0.821233 -4.4218e-06
2:11127132 A C 0.033961 1.5390e-05
2:11130153 A G 0.035470 -1.9759e-05
2:11130708 C T 0.066630 -1.0471e-05
2:11132802 C A 0.026609 1.1566e-05
2:11134136 C T 0.052037 8.8123e-06
2:11134604 A C 1.363672 -3.1725e-05
2:11144183 G T 0.742940 -2.7562e-05
2:11144824 T A 0.027112 -4.2544e-06
2:11147253 C T 0.158156 -2.7114e-05
2:11150975 G A 0.969505 -3.1522e-05
2:11152503 A G 0.865814 4.6701e-06
2:11156851 A G 0.142018 5.8262e-06
2:11158072 A G 1.158873 -3.7193e-05
2:11162791 A G 0.041508 -2.3038e-05
2:11163329 T C 0.028729 5.0655e-05
2:11164241 G A 0.590744 -7.1875e-06
2:11164514 A G 1.861478 -2.3477e-05
2:11169454 A G 0.022594 1.0883e-05
2:11180113 A C 1.613851 -2.1346e-05
2:11182412 A G 0.104847 1.7316e-05
2:11183616 T C 0.232998 7.9416e-06
2:11184914 T C 0.996154 -8.1651e-06
2:11192591 G T 0.164015 -3.9184e-05
2:11193087 C T 1.976611 -2.0552e-05
2:11195623 G T 0.176420 -3.7771e-06
2:11200347 A G 0.970372 -2.2022e-06
2:11201405 T C 0.063777 -5.8967e-05
2:11207683 T C 0.125841 -1.8945e-05
2:11208413 G C 0.204925 1.0749e-05
2:11208796 A G 0.052696 1.9754e-06
2:11210870 T C 1.093473 -1.6624e-05
2:11220562 G A 0.531082 -9.1294e-06
2:11222430 A C 0.024091 -1.1227e-05
2:11225028 C T 0.181977 -1.3979e-05
2:11225932 C T 0.191403 2.8323e-05
2:11226507 A G 1.683571 -2.1977e-05
2:11230386 A G 0.155842 -5.2063e-06
2:11232879 C G 0.222625 1.0863e-05
2:11233016 C T 0.081951 -8.1414e-06
2:11233323 C T 1.216581 -3.1851e-05
2:11235712 A G 0.033847 9.9371e-06
2:11238149 T C 0.839169 -4.4638e-05
2:11238382 T G 0.066270 4.1843e-06
2:11240607 T C 0.160418 -3.1287e-05
2:11242204 G A 0.804150 2.1001e-05
2:11243387 G A 0.669276 -5.5662e-06
2:11245368 A C 0.093110 1.4790e-06
2:11245864 T C 0.293549 -2.0644e-05
2:11246238 A G 0.547850 -1.2558e-05
2:11252031 C T 0.686690 2.3067e-05
2:11252094 C T 1.620031 -4.4497e-06
2:11257040 C A 0.048418 3.4798e-05
2:11257915 A G 0.040777 3.8873e-05
2:11260635 C T 0.184288 -9.3927e-07
2:11264193 A C 0.065413 1.1565e-05
2:11264444 G A 1.694516 6.1350e-06
2:11264486 T C 0.227127 1.1631e-05
2:11264830 A G 1.279018 -1.4054e-05
2:11265972 G T 1.039576 1.0028e-05
2:11272576 G A 0.411808 9.0388e-06
2:11277727 G A 0.034477 -2.0989e-05
2:11281009 A G 0.035191 2.8985e-06
2:11284415 G A 0.033864 -1.5866e-05
2:11288577 T C 0.464452 4.2840e-06
2:11291036 T C 0.894913 -8.5314e-06
2:11299074 G A 1.814176 -2.1223e-05
2:11299856 G A 0.522322 -5.1846e-07
2:11299997 A G 0.368177 9.1130e-06
2:11317756 G T 0.059253 -1.4453e-05
2:11319850 C T 0.103438 -5.8406e-05
2:11323276 C T 0.981908 1.8206e-06
2:11325331 C T 0.658565 3.6303e-05
2:11327132 A G 0.036782 6.1005e-06
2:11330412 C T 0.098063 1.9872e-06
2:11344746 C A 1.748844 2.8642e-06
2:11345010 A G 0.026178 -1.0080e-05
2:11352718 G A 1.959667 4.2108e-05
2:11359120 T G 1.073797 -1.9141e-05
2:11372223 C T 0.079945 -8.1608e-06
2:11377917 C A 0.095255 -2.3074e-06
2:11385834 G A 1.126844 2.3812e-05
2:11387253 C T 0.070421 2.0650e-05
2:11394353 T C 0.104610 -4.9520e-05
2:11402367 G A 0.096122 -4.2837e-05
2:11422044 A G 0.077462 4.0997e-07
2:11422786 C T 1.641453 3.6741e-05
2:11426734 C T 0.093759 -4.1633e-05
2:11431159 A G 0.307756 -1.8713e-06
2:11432209 G T 0.038745 5.5574e-06
2:11448102 T C 0.094126 -2.8746e-06
2:11451984 T C 1.734501 1.0620e-05
2:11461191 A G 0.057932 -1.6863e-06
2:11485457 A G 1.659032 2.2789e-05
2:11490158 C T 0.987601 1.2824e-06
2:11494852 A G 0.549882 2.4343e-06
2:11502772 C T 0.094145 -4.7178e-05
2:11503405 T G 0.062709 8.4953e-06
2:11504805 A G 0.121475 -3.9440e-05
2:11505640 A G 1.454023 1.1641e-05
2:11509537 G A 0.148685 -2.7508e-05
2:11510070 A G 0.035655 3.7739e-05
2:11510948 G A 1.714263 4.1272e-05
2:11511919 C T 0.257186 9.7305e-06
2:11515347 C T 0.106690 -2.9670e-05
2:11516451 A G 1.379817 2.6057e-05
2:11522054 T C 1.842986 -3.1623e-05
2:11522391 A G 0.408150 -4.3951e-05
2:11522561 A C 1.918040 1.6466e-05
2:11522644 T C 0.308990 -3.8688e-05
2:11522837 T C 0.034243 2.7319e-05
2:11529067 C T 1.784104 1.4247e-05
2:11530005 C T 0.089179 1.7350e-05
2:11530313 T C 0.431795 5.9094e-06
2:11532127 G A 0.902771 2.9469e-05
2:11534418 T C 0.815562 2.1375e-05
2:11534985 A G 0.291170 -1.5912e-05
2:11535523 T G 1.451540 1.1651e-06
2:11536186 C T 0.700602 1.3220e-05
2:11537452 C T 1.253220 -2.1928e-05
2:11537941 T C 0.477059 -9.7389e-06
2:11538076 C T 0.039937 1.2467e-05
2:11540150 C T 0.352448 -2.4661e-05
2:11541509 T C 0.105398 -1.1942e-05
2:11546096 C T 0.807454 -1.2396e-05
2:11546173 C T 1.585573 -9.2056e-05
2:11547267 G T 0.035068 1.6578e-05
2:11547749 T C 1.964371 -1.0508e-05
2:11548607 C T 0.829526 -4.7088e-05
2:11550190 A G 0.500581 -1.0870e-04
2:11553930 T C 0.029089 -2.0587e-05
2:11555748 G A 0.569555 -2.4071e-04
2:11560194 A C 1.279018 1.6037e-05
2:11561276 A G 0.030605 -3.6534e-06
2:11568158 T C 0.741457 -2.1342e-04
2:11575780 T C 0.132413 2.6626e-05
2:11593260 A G 0.409510 3.6661e-06
2:11602048 G A 0.045153 1.4033e-05
2:11608015 A G 1.223196 -3.4627e-06
2:11617838 G A 0.815173 -5.7815e-05
2:11618069 T G 1.258900 7.4469e-06
2:11620917 G A 0.077419 2.1945e-05
2:11622497 C A 1.055718 1.1521e-05
2:11624343 T C 0.026869 -1.8209e-05
2:11625776 A C 0.053361 2.6280e-05
2:11641853 G T 1.063660 3.4067e-06
2:11651712 A G 0.034406 -1.1504e-05
2:11652795 G T 1.071619 1.6711e-05
2:11656908 G A 0.278622 -1.2487e-05
2:11664349 T C 1.457918 1.9641e-05
2:11664977 C T 0.036662 -4.0541e-05
2:11674034 G A 0.272617 -6.8980e-05
2:11675472 T C 0.278307 9.5841e-06
2:11678007 G A 0.057230 2.1740e-05
2:11679579 A G 0.036873 -2.9296e-05
2:11683423 T G 1.424015 2.1324e-05
2:11688942 C T 0.032780 -3.0618e-05
2:11690990 T C 0.154300 -3.0833e-05
2:11692106 C A 0.051070 5.3525e-05
2:11692236 T C 1.177553 6.1355e-06
2:11693817 C T 0.185463 -3.0223e-05
2:11696806 T C 0.033669 -1.3005e-05
2:11701319 T C 0.040294 4.2215e-05
2:11703569 C T 0.080152 -3.4120e-07
2:11705739 C T 0.193039 -1.0910e-05
2:11706493 T C 0.035659 1.5994e-05
2:11706672 T C 0.036954 3.7825e-06
2:11706693 C T 0.193299 -8.7863e-06
2:11708833 C G 1.308243 -4.1620e-05
2:11718838 A G 0.062807 2.7867e-05
2:11720986 A G 0.263934 -1.0146e-05
2:11724580 T G 0.680062 2.6293e-05
2:11725947 C T 0.281819 -4.4550e-06
2:11726414 C T 0.282205 -5.7040e-06
2:11727507 A G 0.956941 2.9840e-05
2:11736305 A G 0.280832 -4.4301e-06
2:11738951 T C 0.111153 -9.6642e-05
2:11740961 T C 0.088322 -3.9264e-05
2:11744232 T C 1.619924 4.3066e-06
2:11746003 A G 0.887617 -1.7194e-05
2:11749251 A G 0.088585 -2.6879e-05
2:11757023 T C 1.039463 -1.2770e-05
2:11758429 A G 0.033413 6.6970e-06
2:11762550 G A 0.467581 -6.6499e-06
2:11765034 T C 0.037324 2.2787e-05
2:11766120 C T 0.085339 -2.6028e-05
2:11766405 A G 0.034263 8.1413e-06
2:11767382 G T 0.573297 -5.8776e-06
2:11768872 T G 0.115821 -5.9362e-05
2:11769286 C T 0.419380 -1.7334e-05
2:11771496 G A 0.078935 1.6035e-06
2:11774324 A G 1.029297 -2.5898e-05
2:11775098 A G 0.035629 1.9711e-05
2:11783306 A G 1.485303 3.8623e-05
2:11783775 G A 0.090283 -6.5612e-07
2:11786832 C T 1.332765 6.5434e-05
2:11787239 C A 0.437599 6.9041e-06
2:11788056 C T 0.477480 2.1014e-05
2:11789985 G C 0.259218 7.3344e-05
2:11791754 T C 1.387581 -1.4968e-05
2:11792303 C T 1.699063 4.1003e-05
2:11794095 G C 0.115464 -2.8139e-05
2:11794196 G A 0.301317 2.8064e-05
2:11794733 G A 1.864649 -2.7824e-05
2:11795138 A C 1.637789 -5.9539e-05
2:11795246 A G 0.358067 -3.8685e-05
2:11800037 A G 0.074583 2.0019e-05
2:11801647 C A 0.147335 -2.7858e-05
2:11806031 A G 0.074761 -7.4388e-06
2:11807945 A C 0.168085 -1.7241e-05
2:11807999 G T 0.031812 -3.5874e-05
2:11808864 T C 1.086790 3.8184e-06
2:11810671 C A 0.104555 -1.3229e-05
2:11811983 G C 0.156666 3.4823e-05
2:11815790 A G 0.036311 1.0389e-05
2:11816044 T C 0.403093 9.5389e-06
2:11817474 A C 0.027278 -2.3980e-05
2:11818129 A G 0.072833 6.7599e-05
2:11818963 C G 0.237419 2.2561e-05
2:11820954 A G 0.154044 -1.3913e-04
2:11821356 C T 0.208447 2.4530e-05
2:11822356 A C 0.797675 -9.4871e-06
2:11823354 T C 0.803488 -3.6854e-06
2:11823437 C A 0.056581 -1.3787e-05
2:11834574 A C 0.025895 -1.4177e-05
2:11839661 T C 0.056886 3.7969e-05
2:11843726 A G 0.459745 -2.3725e-05
2:11843883 T C 1.028946 1.4068e-05
2:11848582 T C 0.249838 -5.3827e-06
2:11850090 G T 0.468227 -1.8123e-05
2:11851080 A G 0.024977 -1.0010e-05
2:11854677 T C 0.072616 2.8268e-05
2:11854851 T C 0.087735 1.8728e-05
2:11862774 G A 0.201439 7.0415e-06
2:11865652 C A 0.978928 -1.6210e-05
2:11866376 C T 0.406348 -2.0064e-05
2:11866895 A G 0.092587 2.2667e-06
2:11881039 G A 0.914174 1.1654e-05
2:11883399 G T 0.032143 8.9395e-06
2:11890428 G C 1.001613 -4.8948e-06
2:11892190 A G 0.854665 -1.6072e-05
2:11893516 A G 0.091315 9.5409e-06
2:11894060 T C 0.057798 8.8380e-06
2:11901856 A G 0.696674 2.6840e-06
2:11908789 G A 0.104967 1.8547e-05
2:11924950 C T 1.251107 -1.3317e-04
2:11925335 G A 0.671328 -5.5654e-05
2:11928423 T C 0.081464 -1.8551e-06
2:11932173 T G 1.241704 -6.8122e-05
2:11933386 G A 0.267018 9.6125e-06
2:11934756 T C 0.025808 1.0114e-05
2:11939435 T C 0.022698 -3.8129e-06
2:11940819 A G 0.531384 -5.9446e-06
2:11942491 C T 0.040394 1.8305e-05
2:11943082 T C 0.107576 3.1111e-06
2:11945533 A C 0.363364 4.4774e-05
2:11955603 T C 0.120011 1.8386e-05
2:11958193 A G 0.186859 2.5089e-04
2:11959905 C T 0.284036 4.1291e-04
2:11964129 T G 0.028132 -1.7001e-05
2:11965541 G A 1.594924 2.1915e-05
2:11968029 G A 0.106999 -2.0931e-06
2:11973841 T C 0.162794 1.1812e-04
2:11974582 T C 0.072898 6.1365e-06
2:11978602 A G 0.024357 -2.5942e-06
2:11978810 C T 1.159919 -5.5897e-06
2:11981163 C T 0.216503 -1.8418e-05
2:11981653 A C 0.076640 3.8155e-07
2:11981744 T C 0.565040 -7.1077e-06
2:11987544 T A 0.039073 5.9108e-06
2:11989363 T C 0.062226 9.7523e-06
2:11989805 G A 0.437469 7.0119e-05
2:11991192 G A 0.237095 6.9131e-06
2:11991840 A C 0.038340 1.3686e-05
2:11992128 C A 0.435866 2.6171e-05
2:11992830 G A 0.168481 9.4291e-06
2:11993112 C A 0.334820 3.3800e-05
2:11993363 T G 0.443896 4.4986e-05
2:11993544 C G 0.211793 -5.0735e-05
2:11993848 C T 0.639058 2.6443e-07
2:11996680 A G 0.711401 -4.4152e-08
2:12001391 G T 0.055263 2.5285e-06
2:12002071 A C 0.046451 4.2090e-05
2:12004077 T G 0.038116 2.4190e-05
2:12005063 T C 1.165839 2.7210e-05
2:12005646 A G 0.089569 -9.6861e-07
2:12010336 T C 0.089380 1.0094e-05
2:12011260 C T 0.058126 1.0709e-04
2:12011955 G T 0.041293 4.8181e-06
2:12015763 A G 0.665758 -3.7822e-05
2:12016643 G A 0.558155 2.0042e-04
2:12017824 C T 0.106359 7.0373e-06
2:12031541 C T 0.147003 4.1653e-06
2:12031918 C T 0.190293 6.1875e-05
2:12034322 T C 0.068007 1.5352e-05
2:12037179 T C 0.090078 1.3448e-05
2:12037492 A G 1.090763 -1.7637e-05
2:12038026 C T 0.208379 1.9468e-05
2:12038123 C T 0.603201 3.9486e-05
2:12039694 C T 1.792202 2.4653e-05
2:12047212 C A 0.491360 -7.2199e-05
2:12048160 T C 0.126805 -1.8723e-05
2:12051063 T G 0.031384 -1.9723e-05
2:12061251 C T 0.084307 -2.1169e-05
2:12068770 A G 0.115597 1.6819e-05
2:12074453 G A 0.264853 6.8853e-06
2:12076892 G A 1.522335 4.1467e-05
2:12078710 G A 0.751214 -3.8841e-06
2:12081737 C G 0.069182 -4.3797e-06
2:12083549 G A 0.048363 -2.2641e-06
2:12083891 G C 0.324122 2.6951e-05
2:12084358 C T 0.173551 -2.2982e-06
2:12085768 C A 0.105398 -9.4226e-06
2:12090137 G A 0.082327 6.2784e-06
2:12093170 T C 0.112919 -1.5069e-05
2:12094418 G A 0.050921 7.0206e-06
2:12108100 T C 0.288382 2.1012e-06
2:12119236 G T 0.020566 1.8295e-05
2:12119686 A G 1.545889 1.5664e-05
2:12127265 C T 0.730106 -8.6043e-06
2:12128492 G T 0.297951 2.4099e-06
2:12128827 G T 0.055909 1.8889e-05
2:12132214 A G 0.089961 -2.0815e-05
2:12140957 G T 1.649009 -1.0520e-05
2:12142278 C T 0.103675 1.6061e-05
2:12143402 G A 0.262642 6.2215e-06
2:12149445 T C 0.289138 -2.3088e-05
2:12155278 G T 0.036048 -9.0396e-06
2:12158289 C T 0.031786 4.9610e-06
2:12162370 T G 1.725315 -3.5620e-05
2:12174147 G A 0.241207 5.0833e-06
2:12174548 T C 0.055958 -2.1963e-05
2:12177253 A G 0.402833 -2.6960e-05
2:12183995 T C 1.486358 -4.4674e-05
2:12192295 C T 0.255761 -2.1102e-05
2:12199466 T C 0.027891 -1.9210e-05
2:12200752 G T 0.538765 2.7130e-05
2:12208315 T G 1.225734 5.2718e-06
2:12209218 A G 0.231041 -1.0726e-05
2:12212445 G A 0.060791 1.4378e-06
2:12213292 A G 0.058308 2.6727e-05
2:12214108 G T 0.905683 2.8884e-05
2:12214403 C A 0.027807 -2.7658e-05
2:12222279 G C 1.553095 -2.8162e-06
2:12233806 A C 0.429212 -8.9503e-05
2:12237428 A C 0.076488 -8.6253e-05
2:12238157 T C 0.206470 -2.8364e-05
2:12239684 A G 0.081065 -9.3078e-06
2:12243919 C A 0.368914 1.5053e-05
2:12248849 C T 0.554001 -1.7746e-05
2:12251313 C A 0.224053 -1.2652e-05
2:12251459 C T 0.275509 1.5584e-05
2:12261488 A G 0.072479 -3.2414e-05
2:12264317 A G 0.112348 2.8075e-05
2:12265210 A C 1.450069 9.8655e-06
2:12269747 G A 0.426391 3.2647e-05
2:12271145 G A 0.034996 4.7114e-05
2:12273177 G A 0.080075 4.8236e-06
2:12279879 A C 0.666056 -5.7421e-06
2:12279894 A G 0.088592 -5.5911e-06
2:12280242 A G 1.145432 -6.8861e-06
2:12280396 C T 1.569195 1.6106e-05
2:12282613 A G 1.173188 -2.4661e-06
2:12289588 C T 0.169435 -1.3667e-04
2:12289869 A G 0.227630 -1.3078e-05
2:12292046 G T 0.912256 3.2859e-05
2:12294746 C T 0.157809 1.3528e-05
2:12296582 A G 1.611611 1.7473e-05
2:12296638 T C 1.087871 -7.1097e-06
2:12301931 T C 0.061612 4.3229e-06
2:12305337 G A 0.034068 8.7907e-06
2:12307399 A G 0.080513 7.4063e-06
2:12314898 A G 0.860313 -1.7256e-05
2:12315686 T C 0.142359 3.0490e-05
2:12321039 T C 0.057652 3.2595e-05
2:12325112 C A 0.080694 -1.4479e-05
2:12325212 T C 0.033036 1.7912e-05
2:12328528 T C 0.029449 -3.3892e-05
2:12334868 C T 0.131745 -6.4661e-06
2:12341231 C T 0.307334 -3.0613e-05
2:12342290 G C 0.214186 -1.4051e-05
2:12342614 G A 0.185294 -2.4774e-05
2:12346638 G A 0.562291 9.6673e-06
2:12365236 A C 0.168575 1.5302e-05
2:12372589 G A 0.325053 -2.6487e-06
2:12381269 A C 1.058623 -9.9554e-06
2:12384110 G C 0.043900 -2.4098e-06
2:12385865 G A 0.207532 4.7769e-05
2:12390818 A G 0.088377 1.0986e-05
2:12393885 C G 0.053585 2.5629e-07
2:12394412 C A 1.815900 8.2297e-06
2:12403248 G A 0.024474 -9.1747e-06
2:12406806 C T 0.532598 2.8144e-06
2:12411096 A C 1.200125 3.3177e-05
2:12415960 C T 0.074648 -1.3938e-05
2:12417589 A G 0.096495 -9.3190e-05
2:12418130 G A 0.854817 8.1071e-06
2:12418532 T C 1.829247 -1.5569e-05
2:12428198 A G 0.597083 -3.9166e-05
2:12431440 C T 1.232560 6.0653e-05
2:12431557 T C 0.109767 -3.7674e-05
2:12433784 A G 0.043475 -2.4223e-05
2:12440991 G A 0.044624 -1.8829e-05
2:12450473 A G 0.136763 1.1154e-07
2:12458124 A G 0.032854 -3.3153e-05
2:12461724 T C 0.026243 1.1455e-05
2:12475387 C T 1.940741 2.6077e-05
2:12476138 T C 0.050946 1.4407e-05
2:12486257 G T 1.559246 -1.6808e-05
2:12488813 C T 0.376282 1.6175e-05
2:12492431 T C 0.117996 5.2489e-06
2:12504350 G A 1.941861 3.5401e-05
2:12509020 T C 1.870508 1.9185e-05
2:12509606 C A 0.428251 -1.5482e-05
2:12518004 T C 0.118762 6.2331e-06
2:12518749 T C 0.054053 -3.6339e-05
2:12527254 T C 0.309824 4.3841e-05
2:12530012 C A 0.087485 1.2512e-05
2:12531255 G A 0.563777 -1.3855e-05
2:12540737 C T 0.108615 1.3048e-05
2:12546256 A G 0.820142 1.5733e-06
2:12553355 A G 0.102341 -1.5239e-05
2:12554246 C T 0.320590 2.7340e-05
2:12557449 C G 0.104045 2.5390e-05
2:12568996 A G 1.755885 1.7847e-05
2:12571169 A G 0.201186 1.7136e-05
2:12576672 G T 0.631105 4.8358e-06
2:12578683 C T 1.615620 -1.0612e-06
2:12579966 A G 0.093837 4.4973e-06
2:12590744 C T 0.167037 -3.6340e-05
2:12596529 A C 0.131222 3.5913e-05
2:12597603 A C 0.046201 1.2844e-05
2:12599787 A G 0.982463 3.3245e-05
2:12601987 C T 1.685690 8.2973e-05
2:12603211 T G 1.887802 -3.5473e-05
2:12603216 T C 1.884377 -3.2912e-05
2:12603314 T C 1.582009 -5.4370e-06
2:12606309 G T 0.652054 7.5955e-06
2:12610377 A G 0.439384 1.5329e-06
2:12610975 T C 0.042952 -9.9048e-06
2:12611100 A G 1.769615 1.3109e-05
2:12611549 C T 0.294341 8.2248e-06
2:12614118 A G 0.276901 -4.6725e-05
2:12614388 C T 0.048769 3.3991e-05
2:12617959 C T 1.202630 2.9670e-06
2:12619109 G A 1.605217 -7.3185e-06
2:12621757 G A 0.859222 8.7350e-06
2:12625143 A C 0.245829 -1.4383e-05
2:12627522 G A 1.800304 -1.7747e-05
2:12629055 A C 0.038093 2.4645e-05
2:12629462 C T 0.065446 -2.9810e-06
2:12631328 C T 0.218600 4.0604e-06
2:12633389 G C 0.117645 5.3404e-06
2:12635877 G A 0.135935 -9.7741e-06
2:12639904 A G 0.073336 1.8486e-05
2:12640741 A G 1.071587 -4.0568e-05
2:12643258 C T 0.068701 4.2715e-05
2:12651822 T C 0.943529 2.0261e-05
2:12653176 T G 0.027505 3.0424e-05
2:12658995 A G 0.055926 -1.9955e-05
2:12659520 C T 0.231908 1.1945e-06
2:12672833 G A 0.038989 -1.4574e-05
2:12676608 T C 0.894365 2.5854e-05
2:12676752 A G 1.310551 2.8836e-05
2:12680709 A C 1.293273 1.7093e-04
2:12681678 C G 0.063070 -1.2905e-05
2:12681835 T C 0.034149 -9.3948e-06
2:12682572 C T 0.070892 9.5454e-06
2:12683065 A G 0.619346 2.3366e-05
2:12687174 T C 0.032883 -3.0335e-06
2:12687416 C T 0.039330 -7.3863e-06
2:12688887 C T 0.182156 1.0085e-04
2:12697227 T C 0.073933 -2.9471e-05
2:12700857 T C 0.454503 9.8211e-06
2:12702226 T G 1.084667 4.0283e-05
2:12708295 G T 0.023695 -1.5061e-05
2:12720311 C T 1.197843 1.3217e-06
2:12720328 A G 0.026996 -2.6566e-05
2:12720452 T C 0.192893 5.9378e-05
2:12722977 A G 0.103772 1.5570e-06
2:12723136 G A 0.059029 -1.8484e-05
2:12724662 T C 0.023763 -3.5018e-05
2:12725251 C T 0.689819 -2.3529e-05
2:12725402 T G 0.310230 4.0018e-05
2:12725913 C T 0.081350 -1.1198e-05
2:12726543 C T 0.237205 2.5229e-05
2:12729769 C T 0.441014 -7.7837e-06
2:12734013 C T 0.117291 -7.7037e-06
2:12735614 G A 0.190160 1.7940e-05
2:12736138 T C 1.806945 1.8667e-05
2:12737725 C T 0.237929 -2.1786e-06
2:12738260 G A 1.975494 1.6810e-05
2:12746690 G A 0.887406 3.0169e-05
2:12758620 C T 0.119287 2.8242e-05
2:12765256 T C 0.057558 -1.4245e-05
2:12776396 C T 0.042403 -1.7043e-05
2:12778345 C T 1.648178 2.6210e-05
2:12780488 T C 0.237783 1.6564e-05
2:12790328 T C 0.184499 2.0534e-05
2:12801788 T G 0.588293 -3.2762e-06
2:12801935 C T 0.075910 1.3426e-05
2:12804436 T C 0.207181 5.7966e-06
2:12805163 T C 0.147257 -3.1282e-05
2:12807644 T C 0.022766 1.8997e-05
2:12818278 C T 0.422743 1.6956e-05
2:12819623 A G 1.142430 6.6495e-06
2:12821875 A T 0.878356 4.2856e-05
2:12827884 T C 0.082934 1.0635e-05
2:12831405 T G 0.969489 4.0477e-05
2:12837495 A G 0.719256 1.2854e-05
2:12839250 G A 0.209765 3.5158e-05
2:12846748 G A 0.039690 1.7146e-05
2:12848518 C T 0.221459 1.4050e-05
2:12851219 C T 0.071337 3.0380e-05
2:12858444 G A 0.038573 -4.9701e-06
2:12862905 C T 0.559814 -2.7981e-05
2:12864766 T C 0.397033 -1.6472e-05
2:12869661 G T 0.090682 -3.3601e-06
2:12875601 T C 0.339455 2.0527e-05
2:12881485 T C 0.041121 -6.4981e-06
2:12888962 C T 0.191367 3.0543e-06
2:12895432 A G 0.022240 1.0147e-05
2:12902117 A G 0.243586 -3.2567e-05
2:12913072 G A 0.112017 -1.0290e-05
2:12915686 A G 0.050885 -1.1206e-05
2:12916677 T G 0.067659 -1.4089e-05
2:12917172 A G 0.736449 -1.7102e-05
2:12939418 T C 0.038343 1.7556e-05
2:12947495 T C 0.028979 1.4406e-05
2:12950679 C T 0.086248 1.4126e-05
2:12955770 C A 0.985287 -2.7588e-05
2:12964497 G A 1.061810 -1.3408e-05
2:12964510 T C 0.406381 -5.6423e-07
2:12967289 C T 0.062411 -3.3206e-05
2:12968900 G A 0.167507 -3.5391e-06
2:12969771 T C 0.070334 -2.3648e-05
2:12970687 A G 0.104727 -1.5494e-05
2:12980643 C T 0.063164 1.9051e-05
2:12985750 A G 0.072392 1.2761e-05
2:12997528 C T 1.957389 -1.6527e-05
2:12999107 G T 0.063560 1.6129e-05
2:13009278 A G 0.024399 9.9746e-06
2:13022260 G A 1.033598 -1.8513e-05
2:13027184 C A 0.043043 1.0346e-06
2:13033041 T G 0.082733 -3.2888e-06
2:13039321 G A 0.184652 -7.0942e-06
2:13051379 G A 0.658578 -2.8738e-06
2:13054930 T C 0.091428 1.2030e-05
2:13056989 T C 0.229866 -3.2789e-05
2:13061998 G A 0.033049 1.1126e-05
2:13066520 T C 1.150386 6.7144e-06
2:13069079 T C 0.992720 -1.7926e-05
2:13069140 A G 1.293582 7.5445e-06
2:13069143 G A 1.088228 5.1539e-06
2:13069331 A G 0.038664 3.1620e-06
2:13069683 A G 0.053968 -7.4191e-06
2:13069863 G A 0.075076 1.4362e-06
2:13070427 C T 0.042212 1.9865e-05
2:13075444 T G 0.432704 -2.6417e-05
2:13080607 G A 1.768186 -2.1088e-06
2:13080866 C T 0.262798 2.1269e-05
2:13086160 T G 0.245066 2.6081e-06
2:13087424 A C 0.140833 -4.2250e-05
2:13089072 G A 0.690306 1.5252e-05
2:13089714 T C 0.423989 -1.1086e-05
2:13090930 C T 0.141417 -2.7376e-05
2:13095692 G T 0.074446 -1.4153e-05
2:13108454 A C 0.024464 -1.5465e-05
2:13108712 C G 1.574469 -4.3150e-05
2:13114473 G A 1.499130 -2.8413e-05
2:13114805 C T 0.073696 4.7118e-05
2:13117100 A C 0.233560 1.4330e-05
2:13118651 T C 0.729564 1.0658e-06
2:13118908 G T 0.036327 7.6760e-05
2:13120337 T C 0.023584 2.7728e-06
2:13121908 A G 0.257034 -7.9662e-05
2:13127562 T C 0.139934 -1.7613e-05
2:13131277 G A 1.586647 -7.4721e-06
2:13132152 C T 0.546091 -1.4645e-05
2:13132786 A G 0.386610 -5.7634e-05
2:13132977 C A 0.843438 -8.6348e-05
2:13135218 A G 0.749714 5.6494e-05
2:13137013 C T 0.394579 -5.9579e-05
2:13139515 C T 0.324271 1.4972e-05
2:13144095 G A 0.041621 -3.5484e-06
2:13147807 G A 0.759994 -1.4083e-05
2:13162309 C T 0.279644 -1.0882e-05
2:13169031 C T 0.847024 -2.5237e-05
2:13187948 A G 0.035503 4.3696e-05
2:13194895 G A 0.064783 1.6678e-05
2:13209159 T G 0.048811 6.2741e-05
2:13209245 A C 0.222683 7.0361e-06
2:13209268 T C 0.277486 -2.7317e-05
2:13221864 T C 0.206980 -1.2083e-05
2:13230033 C T 0.375805 -2.7763e-05
2:13242708 C G 0.059791 4.0688e-05
2:13244035 A G 0.071123 -4.4724e-05
2:13248188 A G 0.081123 -1.5943e-05
2:13251154 A G 0.047451 2.5778e-05
2:13253971 A G 0.168238 -2.4326e-05
2:13255826 C T 0.200985 -3.7186e-05
2:13262526 G A 0.037327 3.9774e-08
2:13264946 A G 0.219178 1.6834e-05
2:13278658 A G 0.263009 -3.6564e-05
2:13284991 T C 0.034695 6.7330e-07
2:13299198 C T 0.269079 -1.1111e-05
2:13319484 T C 0.397682 -2.9779e-05
2:13323306 G A 0.061190 -8.9027e-07
2:13329711 G C 0.085352 1.2154e-05
2:13329782 C T 0.097557 -8.6829e-06
2:13330342 T G 0.066267 -1.7481e-05
2:13330848 A G 0.443331 -1.1513e-05
2:13331180 T C 0.041806 -1.5913e-05
2:13334955 A C 0.124565 -6.3520e-05
2:13338190 G T 0.195529 -2.6570e-06
2:13360138 T C 1.260192 3.4607e-05
2:13367913 A G 0.080363 -2.9302e-05
2:13376200 T C 0.413979 1.1312e-06
2:13396622 A G 0.041975 1.9884e-06
2:13397912 G T 0.367298 2.3710e-05
2:13401094 C T 0.128713 -1.9794e-06
2:13418157 A G 0.071230 -2.7129e-05
2:13447965 C T 1.484641 2.7915e-06
2:13466545 A G 0.044542 1.7461e-05
2:13468626 T C 0.043147 9.5281e-06
2:13469967 A C 0.083746 -2.9510e-06
2:13470524 T C 0.135672 1.3892e-05
2:13476369 G A 0.115415 -9.9894e-06
2:13476443 C G 0.033364 7.0289e-07
2:13494019 C T 0.104626 3.0019e-05
2:13498588 A G 0.076037 -6.1890e-06
2:13508535 T C 0.094064 -8.1396e-06
2:13517456 A G 0.922671 4.4481e-05
2:13530025 A G 0.224559 -7.9688e-06
2:13531684 T C 0.216818 -1.9893e-06
2:13583375 G A 0.135448 -2.8935e-05
2:13598023 C T 0.118054 1.9874e-05
2:13603416 A G 0.425784 8.4578e-05
2:13610655 C T 0.044069 -8.9397e-06
2:13614899 G A 0.437213 1.2223e-04
2:13619424 G A 0.175236 -1.3837e-05
2:13620259 G A 0.093765 -3.3095e-06
2:13623160 C T 0.808289 5.4325e-05
2:13623232 A G 0.040777 -8.6939e-06
2:13623831 A G 0.080250 -3.8026e-05
2:13627989 G A 1.741395 1.0237e-05
2:13628772 C T 1.287288 1.6782e-05
2:13631214 A G 0.118307 -1.9093e-05
2:13637218 G A 0.270329 -2.3253e-05
2:13638987 T C 1.904498 2.0668e-06
2:13662959 C T 0.170263 -9.9838e-07
2:13667654 A C 0.171178 9.8378e-06
2:13668996 A G 0.056812 1.5357e-05
2:13673437 T C 1.094824 4.1893e-06
2:13674575 G A 1.756784 5.8480e-06
2:13677300 A G 1.637532 -6.9700e-06
2:13680524 C T 0.056455 1.3219e-05
2:13681764 A G 1.952897 -2.3798e-05
2:13681862 G A 1.406760 1.7574e-05
2:13688430 G A 1.085479 2.1547e-05
2:13689097 T C 0.074686 2.7155e-05
2:13690053 G C 0.505759 1.3519e-05
2:13691129 T C 0.365542 -3.0106e-05
2:13694717 C T 1.827215 -6.5653e-06
2:13699662 C T 0.058224 5.8741e-06
2:13709034 A G 0.049187 1.4801e-06
2:13712410 G A 1.851442 -1.0206e-05
2:13715127 A G 0.207421 -1.2885e-06
2:13718039 A G 0.095427 1.0808e-05
2:13719087 A G 0.351633 8.5868e-07
2:13719570 T C 1.459187 1.6678e-05
2:13722317 C T 0.046496 -1.0073e-05
2:13722921 A G 0.045539 6.1666e-06
2:13728048 C T 1.923379 -1.7632e-05
2:13731513 C T 1.569324 -3.9739e-06
2:13736401 A C 1.514856 2.2179e-05
2:13753343 T G 0.062437 5.6784e-05
2:13764657 A G 0.050044 4.2112e-06
2:13764697 A G 0.054059 2.3895e-05
2:13766469 T C 0.045029 1.2405e-05
2:13768668 G A 0.053170 1.5286e-05
2:13768809 C T 0.038706 -3.4517e-05
2:13771264 T G 0.079344 -9.5365e-06
2:13771878 C T 1.487796 1.1283e-05
2:13780221 C T 1.829403 9.5032e-06
2:13791858 T C 0.052125 -1.4279e-06
2:13797482 G C 0.337374 -1.8971e-05
2:13804459 C T 0.022630 4.5679e-06
2:13804472 T C 0.021922 -1.0976e-05
2:13806941 C A 0.288736 -2.2260e-05
2:13811246 T C 0.051430 9.8003e-06
2:13822880 A G 0.329922 -1.7197e-05
2:13833583 T C 0.051424 2.1336e-05
2:13842033 C T 0.048739 8.3195e-06
2:13842576 G A 1.529290 2.1176e-05
2:13843418 T C 0.593908 -1.4048e-05
2:13845832 G A 0.070246 4.4879e-06
2:13845978 A C 0.042261 4.2422e-05
2:13848467 G A 0.035665 9.2649e-06
2:13858526 T G 0.276567 -1.9049e-05
2:13862742 A G 0.043621 1.9827e-05
2:13863284 A G 1.861734 3.2632e-06
2:13866530 A C 0.053235 5.6716e-06
2:13866617 A G 0.020264 3.6877e-06
2:13896966 A G 0.067477 -3.0308e-05
2:13897844 A G 1.457363 1.0047e-05
2:13898316 C T 0.166962 -1.8233e-05
2:13898616 T C 0.106807 -1.1806e-05
2:13900468 A G 0.045425 1.8499e-05
2:13909719 G A 0.057607 2.4185e-05
2:13913476 T G 0.042105 1.3399e-05
2:13916789 C T 0.224270 2.1692e-05
2:13917388 T C 0.064378 -4.3359e-05
2:13920338 T C 1.472884 7.5970e-08
2:13922190 T G 0.105220 2.7342e-05
2:13926579 G A 1.376941 1.4141e-05
2:13928500 T C 0.201705 2.0114e-05
2:13929673 C T 0.090237 -4.0832e-05
2:13930518 A G 1.369138 2.1452e-05
2:13931770 A G 0.252853 6.3443e-07
2:13932903 A G 0.041063 -3.0985e-06
2:13934384 C A 1.292017 7.8463e-06
2:13940522 T C 0.058324 2.7109e-05
2:13946987 T C 0.059941 5.5409e-06
2:13950956 G A 0.092685 -9.1267e-06
2:13951718 A G 0.040157 -1.4838e-05
2:13956662 C T 0.594918 4.3832e-06
2:13961651 C T 1.885750 1.4799e-05
2:13962000 T G 0.081107 1.8672e-05
2:13973859 G A 0.061028 -3.4872e-05
2:13977246 T C 0.238539 1.2751e-05
2:13977515 T C 0.021630 2.5622e-05
2:13997437 A G 0.088562 2.5639e-05
2:14000698 C T 0.681847 -2.5319e-06
2:14003866 G T 0.062995 9.0620e-06
2:14009468 T C 0.093337 6.8385e-06
2:14021989 G A 0.096667 4.9961e-05
2:14022062 G A 0.109443 -2.3995e-05
2:14030514 G A 0.055546 -4.0560e-05
2:14039209 A G 0.874763 -3.9454e-06
2:14041017 T C 0.201624 2.2397e-05
2:14053239 A G 0.155572 -4.0367e-05
2:14060984 G A 0.072706 -3.8459e-06
2:14061216 A G 0.109751 2.8916e-05
2:14062902 T C 0.149224 -2.1995e-06
2:14063359 G A 0.506800 4.2092e-06
2:14072183 C T 0.121456 -8.0670e-06
2:14074908 T C 0.047259 -9.8552e-06
2:14076334 G T 0.062346 7.7196e-06
2:14081586 C T 0.323031 -2.2562e-05
2:14081943 C T 0.074268 1.0299e-05
2:14082017 C T 0.920769 -3.8754e-06
2:14082018 C A 0.495618 1.1965e-05
2:14093277 G A 0.095616 -1.2513e-05
2:14096162 G T 0.047600 2.0025e-05
2:14103115 A G 0.107268 4.2599e-06
2:14110872 C T 0.051949 -2.7909e-05
2:14111157 C T 0.059847 3.4923e-05
2:14116115 C T 0.026626 -3.2422e-06
2:14136461 A G 0.064706 -3.1576e-05
2:14139203 T C 0.077903 -7.7259e-06
2:14139374 T C 0.035311 -8.6559e-06
2:14139730 C T 1.657543 -1.7201e-05
2:14141289 C T 0.529641 -4.3110e-05
2:14142544 A G 0.208879 1.9617e-06
2:14146985 A G 0.070600 -3.2107e-05
2:14151157 A T 0.268070 1.0053e-05
2:14159284 G A 0.033464 -2.1010e-05
2:14163068 C G 0.057412 4.1193e-05
2:14167685 T G 0.057075 1.5781e-05
2:14175637 A G 0.043984 -4.4223e-05
2:14176442 A G 0.085307 1.2958e-06
2:14177691 T C 0.039229 -9.0285e-06
2:14180089 C A 0.058107 -1.1122e-05
2:14183518 A G 0.083768 -1.4672e-05
2:14206216 C T 0.045847 3.9751e-06
2:14206727 C T 0.469772 -8.5303e-06
2:14227970 A G 0.937271 -1.4392e-05
2:14236023 T C 0.378385 6.4839e-05
2:14237262 C T 0.179754 -1.1993e-05
2:14262362 G A 0.031423 -1.7561e-05
2:14274175 T C 0.386831 5.3358e-05
2:14283223 A G 0.304296 -2.6285e-05
2:14291599 A G 0.197096 1.1670e-04
2:14295775 C T 0.104253 2.1653e-05
2:14306051 C T 1.603104 3.5263e-05
2:14317807 C T 1.318711 -1.0501e-05
2:14327573 T C 0.052638 -2.7152e-06
2:14332239 G A 0.547013 -1.0834e-05
2:14334195 T C 0.520436 -1.2870e-05
2:14340289 T C 1.244417 -5.3278e-06
2:14340982 T C 0.121043 -1.5283e-05
2:14345718 C T 0.100319 4.6810e-06
2:14353337 A G 0.174804 9.3414e-06
2:14356381 A G 0.146211 1.8541e-06
2:14356719 C T 0.055270 -2.8304e-05
2:14364011 A G 0.023256 2.1919e-05
2:14366206 C T 0.068873 2.9495e-06
2:14366658 A C 0.869975 9.3861e-06
2:14381141 C G 0.047081 1.5051e-05
2:14383206 C A 0.056523 -1.2001e-06
2:14386908 T C 0.193500 -1.6942e-05
2:14390023 T C 0.020864 3.3152e-06
2:14399084 C T 0.080834 1.3258e-05
2:14410648 G A 1.048421 1.2228e-05
2:14426752 T C 0.043601 -2.7882e-05
2:14429519 A C 0.297983 6.0362e-06
2:14441886 T C 0.061051 2.1909e-05
2:14444035 A C 0.101429 8.5683e-07
2:14452287 A G 0.061398 5.1950e-06
2:14455552 C T 0.075939 3.7408e-06
2:14460501 C T 0.178676 -5.6501e-07
2:14489277 T G 0.020699 -9.1574e-06
2:14491367 T C 1.438294 1.7889e-05
2:14491450 C G 0.042478 -7.1931e-06
2:14493706 G A 0.212611 -8.6326e-06
2:14524785 G T 1.599988 2.2260e-05
2:14532983 T G 0.101825 1.8553e-06
2:14533194 T C 0.034133 1.5200e-05
2:14534137 A G 0.025139 -1.5128e-05
2:14540197 G A 0.120053 1.7747e-05
2:14567453 C T 0.316711 3.6380e-05
2:14570973 T C 0.028589 -1.4184e-05
2:14574737 T C 0.037895 -2.0634e-05
2:14580815 G C 1.092363 2.8039e-05
2:14585561 A G 0.046289 -3.6960e-06
2:14589436 T C 0.820980 -4.1111e-06
2:14590882 G T 0.101013 1.5545e-06
2:14590951 C T 0.119771 2.9141e-05
2:14603381 A G 0.195012 -2.1993e-05
2:14615613 A G 0.092266 -1.8110e-05
2:14616312 T C 0.049567 -1.0378e-05
2:14635503 A C 0.031695 -4.2678e-05
2:14639916 A G 1.143751 4.3374e-05
2:14640349 C T 0.926174 2.0686e-05
2:14648721 A C 0.214225 1.3194e-05
2:14649031 A G 0.080633 1.0626e-05
2:14650536 G A 0.061947 -2.3583e-06
2:14650971 G A 0.131735 7.5921e-06
2:14651181 C T 1.119716 7.9516e-06
2:14651888 A G 1.178371 2.4356e-06
2:14652352 G A 1.537989 1.0009e-05
2:14655021 C A 0.123474 -2.6825e-06
2:14655336 T C 0.313654 8.2761e-06
2:14658051 A G 0.074089 2.7275e-05
2:14661788 T C 0.166641 2.3161e-05
2:14663557 G A 0.158792 1.9343e-05
2:14664491 G A 0.090591 -2.0007e-05
2:14664859 A G 1.101218 5.8518e-05
2:14673337 G A 0.099066 -3.6632e-06
2:14674474 G A 0.159889 1.7639e-05
2:14677085 C T 0.132521 5.5908e-05
2:14678135 A G 0.034114 -1.0607e-05
2:14684097 T C 0.134809 2.9412e-05
2:14686828 A C 0.087089 -4.0327e-05
2:14688048 T C 0.625695 7.8603e-06
2:14693095 T G 1.184541 5.0056e-05
2:14695412 C T 0.326764 1.9162e-05
2:14699817 T C 0.326170 1.5809e-05
2:14717005 T G 0.559821 2.4089e-05
2:14725102 G A 0.203870 -6.3770e-06
2:14725961 A G 0.068497 1.4091e-05
2:14726687 A G 0.046036 2.1346e-05
2:14730078 G C 0.415346 -6.9759e-07
2:14745038 T C 0.156647 -1.6446e-08
2:14746168 G T 0.435853 8.4744e-06
2:14749628 T C 0.022078 -3.3634e-05
2:14751229 T C 0.212410 1.9113e-05
2:14766160 T C 0.033065 -7.0632e-06
2:14766814 T C 0.147373 -1.6290e-05
2:14771124 A G 0.059879 2.0290e-05
2:14774094 T C 0.048194 3.3020e-06
2:14781200 A G 0.195817 -1.0040e-06
2:14782332 C G 0.031446 1.4903e-05
2:14791178 C T 0.741733 2.8856e-05
2:14798196 C T 0.034626 -1.1656e-05
2:14801501 A G 0.265609 -8.8514e-06
2:14805595 C T 0.050713 -1.3634e-05
2:14809277 C T 0.313927 1.1030e-05
2:14809317 G A 0.168296 4.8450e-08
2:14819046 T C 0.042601 -5.1177e-05
2:14825598 T C 0.098628 -1.3198e-05
2:14828904 G A 0.030884 4.6043e-06
2:14835114 C T 1.778333 8.7086e-06
2:14837933 T C 0.032082 -3.3081e-05
2:14841444 C G 0.126110 9.5773e-06
2:14844006 T C 0.048798 2.3430e-05
2:14844707 C T 0.087332 -4.3768e-06
2:14864643 T C 0.096489 -2.6832e-05
2:14869018 A G 0.529647 1.6884e-05
2:14871015 A C 0.044692 2.6801e-05
2:14874981 G A 0.710651 7.3696e-05
2:14877123 C A 0.100663 1.7049e-05
2:14877344 C G 0.032286 1.4600e-05
2:14886998 G A 0.089572 1.5801e-05
2:14889151 G A 0.031189 5.0797e-05
2:14899643 G A 0.618943 8.1922e-06
2:14909505 C T 0.032101 2.3393e-05
2:14951093 C T 0.055559 -2.2867e-05
2:14951660 T C 0.677170 1.0333e-05
2:14956085 T C 0.919270 3.3642e-05
2:14956721 A G 0.121553 -1.2033e-05
2:14958250 C A 1.964192 1.0873e-06
2:14958858 A G 0.120300 7.6009e-05
2:14965044 T C 0.028196 2.4050e-05
2:14969399 G A 0.156754 -7.9126e-06
2:14983540 A C 0.242788 2.6451e-05
2:14983619 C T 0.054627 -1.3498e-05
2:15004818 A G 0.047951 -6.5915e-05
2:15008865 G T 0.246647 -5.0727e-06
2:15025936 C T 0.067922 -3.5627e-06
2:15028162 G A 0.888996 5.2713e-05
2:15032805 C T 0.063475 3.2702e-05
2:15034477 A G 0.104324 4.3569e-05
2:15039047 C T 0.062735 2.7869e-05
2:15040482 C T 0.545270 2.6198e-05
2:15043046 G A 1.070730 4.4316e-05
2:15046102 C T 0.228496 -4.5637e-06
2:15051742 A G 0.023383 -1.5244e-05
2:15056905 C A 0.202244 1.1394e-05
2:15068206 T C 0.027651 -2.0989e-05
2:15069050 T G 0.178322 -1.0435e-06
2:15070498 A G 0.066221 5.0984e-05
2:15070704 C T 0.044549 -1.2727e-05
2:15072226 C T 0.686479 6.4884e-05
2:15077706 C T 0.127850 4.6587e-06
2:15085059 T C 0.441413 -1.8120e-05
2:15094374 G A 0.276226 -3.1261e-05
2:15098268 C T 0.026048 2.8907e-05
2:15100574 G A 0.937901 -2.5520e-05
2:15102695 A G 0.047149 -8.6273e-06
2:15108652 T C 0.022111 -1.4337e-05
2:15112124 C T 0.205526 2.0696e-05
2:15113212 G A 0.032445 2.9461e-05
2:15116431 G C 0.114847 -1.9334e-05
2:15116501 A G 0.564725 -7.0985e-06
2:15119582 A G 0.024474 -1.0637e-05
2:15123783 C G 0.091649 9.4217e-06
2:15124722 T C 0.068042 1.7322e-05
2:15132043 G A 0.184619 7.7289e-05
2:15137975 A G 0.042319 -1.7945e-05
2:15140042 A G 0.029628 1.0037e-06
2:15145400 A G 0.852192 3.8684e-05
2:15151209 A G 0.020549 -2.7057e-05
2:15152040 A T 0.114805 4.9804e-05
2:15171074 C T 0.279092 -2.7790e-05
2:15175166 A G 0.294270 -4.7704e-05
2:15177110 A G 1.465899 -1.4226e-05
2:15188137 A C 0.035289 -2.1850e-06
2:15188689 C T 0.053816 2.1915e-05
2:15191646 A G 0.140804 -2.5428e-05
2:15192605 A G 0.774697 1.5630e-05
2:15193819 C G 0.489639 2.5124e-05
2:15194928 G A 0.041105 -5.0258e-06
2:15195978 C T 0.128931 1.6981e-05
2:15198973 T C 0.050424 -5.6159e-07
2:15201341 T C 0.066708 1.6853e-05
2:15217710 G T 1.035194 1.5809e-05
2:15218152 G A 0.544588 1.7071e-05
2:15218339 T C 0.036681 3.2762e-05
2:15230964 G A 0.031754 -7.0112e-06
2:15232825 T C 1.828559 1.1499e-05
2:15253215 C T 0.072950 2.1018e-05
2:15253866 A G 0.040647 8.1273e-06
2:15255336 G A 0.202413 -1.8043e-05
2:15257896 A G 0.616113 -1.7953e-05
2:15258417 C A 1.917004 4.2832e-06
2:15264003 C T 1.132858 1.6825e-05
2:15268131 C T 0.345444 -2.4633e-06
2:15270750 G A 0.074742 2.2103e-05
2:15275016 A G 0.077144 -4.7231e-07
2:15277831 T C 0.607245 -1.8372e-05
2:15278561 G A 1.071953 4.4471e-05
2:15280265 T C 0.067688 -1.4728e-05
2:15281048 C A 0.114620 -2.7162e-05
2:15288020 G A 0.869998 -3.3277e-05
2:15289229 G A 0.386552 3.2215e-05
2:15293720 T C 0.954656 -8.7757e-05
2:15294491 A G 0.195136 -5.9988e-06
2:15297306 T G 0.600802 -1.9744e-05
2:15297593 T C 0.032186 1.4284e-05
2:15301955 C T 0.149133 6.9839e-06
2:15303504 G A 0.347180 -5.2570e-05
2:15303781 T C 0.380875 -1.2617e-05
2:15306125 T C 0.031932 8.2465e-06
2:15306861 C G 0.907416 2.8036e-05
2:15310671 G A 0.121728 -2.0063e-05
2:15316104 A G 0.297058 -7.8686e-05
2:15323906 A G 0.070525 -2.2715e-05
2:15328444 A G 0.123935 5.1832e-07
2:15329526 T C 0.499033 -1.3560e-06
2:15334204 G A 0.025915 -6.3473e-06
2:15338861 C T 0.044254 9.1668e-06
2:15356201 T C 0.043679 3.0695e-05
2:15365003 A G 0.062511 1.3828e-05
2:15372562 T C 0.122994 -3.5465e-05
2:15378381 C T 0.178933 4.5140e-06
2:15384880 A G 0.166969 -7.0687e-05
2:15393316 C T 0.915485 -4.0965e-05
2:15400663 A G 0.026032 1.3131e-06
2:15402818 T C 0.033458 -2.7596e-05
2:15404577 T C 0.118716 -8.4639e-06
2:15413179 A G 0.882868 -3.7543e-05
2:15422348 T C 0.075735 -1.6693e-06
2:15435623 C T 0.038778 2.1327e-05
2:15442241 A G 0.114114 -2.7306e-06
2:15451774 C A 0.359641 5.5426e-06
2:15471000 T C 0.022296 2.6466e-05
2:15471323 G A 0.066419 -2.8801e-05
2:15472019 C T 0.153781 -3.1721e-05
2:15489040 G A 0.042858 -8.2893e-06
2:15496708 T G 0.099371 7.9296e-08
2:15509503 G A 0.123929 2.2824e-05
2:15519924 T C 0.054309 2.3262e-05
2:15542352 T C 0.101043 2.9774e-06
2:15543514 A C 0.072788 1.9076e-05
2:15546654 T C 0.070834 3.5550e-06
2:15553189 T C 0.055147 1.8608e-05
2:15593035 C T 1.356784 2.0781e-05
2:15593748 T C 0.100627 1.7425e-06
2:15594755 T C 0.057698 -4.0221e-06
2:15596096 G A 0.040092 -2.6306e-05
2:15618404 G C 0.027064 1.2995e-06
2:15624316 A G 0.038706 -1.7906e-05
2:15628223 C T 0.154466 1.4435e-05
2:15643670 C T 0.087368 -4.1745e-06
2:15648219 G A 1.231476 5.5302e-06
2:15659283 A T 0.095177 1.2930e-05
2:15664756 T C 1.853068 1.7792e-05
2:15664988 A G 0.038187 -2.0790e-05
2:15674686 C T 1.354353 1.7693e-05
2:15677336 G C 0.079117 -9.3002e-07
2:15699660 T A 1.355788 2.0788e-05
2:15705678 C G 0.038814 1.4049e-05
2:15714958 T C 1.345437 1.3753e-05
2:15720775 C T 0.123621 -2.2489e-05
2:15722503 G A 1.049275 -2.0707e-05
2:15722629 A G 0.357638 6.1799e-06
2:15729820 G T 0.294309 4.5416e-05
2:15733626 G A 0.032582 1.0881e-05
2:15742570 A G 0.116561 8.5799e-06
2:15745839 G A 1.152187 1.5672e-05
2:15763097 G A 0.052787 6.0525e-06
2:15770703 A G 0.048142 2.3138e-05
2:15771615 T C 0.305020 3.5282e-05
2:15772892 T C 0.040764 1.4440e-05
2:15773651 A G 0.046441 -1.1984e-05
2:15773972 T C 1.216036 1.2706e-05
2:15774830 T C 0.066591 -1.4470e-05
2:15775805 C T 0.110235 3.3533e-05
2:15778252 C A 0.055039 -1.6051e-05
2:15778300 G A 0.409003 -8.5480e-06
2:15781221 T G 0.110228 -2.5888e-05
2:15783051 A G 0.500899 -2.7593e-06
2:15785070 A G 0.106947 -2.7933e-06
2:15792518 C T 0.728915 1.5542e-05
2:15806608 A G 0.082392 -4.8670e-06
2:15808935 A G 0.195029 3.9838e-05
2:15811520 C T 0.050034 3.2534e-06
2:15812683 A C 0.352662 -3.2326e-06
2:15815427 T C 0.054546 1.0583e-04
2:15818626 C T 0.397630 -2.6506e-07
2:15821601 A G 0.163171 6.0579e-06
2:15824458 A G 0.057860 -3.5851e-06
2:15825062 T C 0.076079 -1.6139e-05
2:15826450 T C 1.390570 -7.7140e-07
2:15826700 C T 0.192367 6.5338e-07
2:15831182 G A 0.248864 -5.5512e-06
2:15831268 T C 0.243090 -2.3377e-05
2:15834052 G A 0.207051 -1.9074e-04
2:15839424 A G 1.287752 1.9748e-05
2:15842803 T C 0.028278 -2.5292e-05
2:15845588 A G 0.063235 2.5341e-05
2:15847305 C A 0.174028 -5.5803e-05
2:15855950 A G 0.076946 -2.2771e-05
2:15857661 T G 0.079494 -3.6071e-05
2:15861605 G A 0.028758 1.4561e-05
2:15862330 A C 1.015632 -1.4267e-05
2:15863002 T C 1.872030 1.9061e-05
2:15863154 T C 0.094996 2.7560e-05
2:15863354 G T 0.100199 6.0622e-06
2:15872796 C A 1.497446 -2.2425e-05
2:15873092 G A 0.322966 4.4083e-05
2:15882894 T G 0.041125 1.6897e-05
2:15885286 C T 0.581623 3.5021e-05
2:15887726 T C 0.814972 -7.9697e-05
2:15889140 C T 0.835719 -1.0282e-04
2:15891558 T C 0.583538 -4.5854e-05
2:15892797 T G 0.111660 9.0222e-06
2:15895594 T G 0.049427 3.2254e-05
2:15898212 A C 0.152018 5.1969e-05
2:15898691 A G 0.116856 3.6035e-05
2:15900788 G A 1.313612 2.0384e-06
2:15902679 C T 1.248410 9.4039e-07
2:15904041 G A 1.032786 2.2330e-05
2:15904447 A G 0.035198 2.6266e-05
2:15904734 A G 1.230256 6.7109e-06
2:15905167 T C 0.073171 1.7811e-05
2:15909981 T C 0.026444 -2.1211e-05
2:15912926 G A 1.028320 1.6336e-05
2:15923472 T C 0.069363 2.5503e-06
2:15924704 T C 1.058152 -1.6929e-05
2:15926168 C T 1.324566 1.7018e-05
2:15927399 G C 1.060346 -1.3151e-05
2:15930951 T C 1.704490 -6.3353e-05
2:15931309 A G 0.036710 -2.2575e-05
2:15931387 C T 0.809934 -3.6622e-06
2:15933501 T G 0.040930 9.5599e-06
2:15934372 A G 1.053900 1.5153e-05
2:15935838 C T 1.847826 -1.3816e-04
2:15940948 C T 0.249591 2.2790e-05
2:15941360 T C 0.025304 1.3089e-05
2:15943024 G A 0.789661 -3.5788e-05
2:15947105 A G 0.792592 -4.3878e-05
2:15952057 A C 0.729185 -4.1697e-05
2:15952424 A G 0.061317 7.0493e-06
2:15955963 T C 0.069097 -2.5192e-05
2:15957549 G A 1.721145 -1.0290e-04
2:15957820 A G 0.086209 1.3514e-05
2:15960631 C G 0.045987 -2.1957e-05
2:15961194 A G 0.053069 4.6299e-06
2:15961599 C G 1.675972 -7.9074e-05
2:15963874 A C 0.085330 -2.4669e-06
2:15965899 C T 1.261711 4.4634e-05
2:15966159 T C 0.597216 -2.3949e-05
2:15966906 T G 0.061109 7.5376e-06
2:15970339 A G 1.545026 6.7529e-05
2:15973048 C T 0.088851 -1.2793e-05
2:15976021 T C 0.231775 -4.3201e-05
2:15977818 T C 0.028807 -8.1935e-06
2:15981983 C T 1.550476 5.8375e-05
2:15983519 G A 0.324242 -2.0090e-05
2:15983664 T C 0.620761 1.9693e-05
2:15984111 A G 0.087644 6.1813e-06
2:15984215 G A 1.175469 3.1015e-05
2:15984500 T C 0.476432 -1.6737e-05
2:15987324 T C 0.921743 2.1526e-05
2:15991403 T C 0.112906 -9.1202e-06
2:16008695 A G 0.169267 1.2184e-05
2:16010785 G T 0.039992 -1.1544e-05
2:16011126 C T 0.036006 -3.0127e-05
2:16011511 C A 0.295617 -1.7200e-05
2:16012630 G A 1.661282 5.4810e-06
2:16021097 C T 0.733310 3.4560e-05
2:16025538 A G 0.580071 4.2307e-05
2:16028125 A G 0.031949 -1.3205e-06
2:16031132 T C 0.022010 -2.2036e-06
2:16035160 C T 0.020962 -2.4809e-06
2:16036368 C T 0.649863 2.7317e-05
2:16045662 T C 0.101416 -6.6802e-06
2:16051929 A G 0.981272 -1.8794e-05
2:16052497 T C 0.062495 9.8720e-06
2:16059499 C T 1.013334 -3.8459e-05
2:16060989 T C 0.030251 2.7886e-05
2:16061469 G A 0.035344 -4.6998e-06
2:16063734 A C 0.060869 1.5020e-06
2:16067799 T C 0.036272 -4.8576e-05
2:16071523 C G 0.059993 5.6596e-05
2:16072393 T C 0.697752 -1.7158e-05
2:16072584 A G 0.023185 5.9938e-06
2:16077736 C T 1.282416 -2.2283e-05
2:16084417 T C 0.071824 2.6412e-05
2:16084879 G A 0.029832 -2.6453e-05
2:16088880 C A 0.608596 3.1263e-05
2:16089457 A G 0.069516 6.3414e-05
2:16095890 G A 0.441150 1.4471e-04
2:16096853 G A 0.029664 -1.3439e-05
2:16105492 A G 0.051297 1.4380e-05
2:16108891 A G 1.243258 1.1569e-04
2:16109108 C T 1.909471 1.3512e-05
2:16114755 T C 0.392472 1.0407e-04
2:16120506 C T 0.215588 2.9645e-05
2:16121864 T C 1.108803 -1.1267e-05
2:16123081 C G 0.120959 -1.0577e-05
2:16126694 T C 1.146549 3.5646e-05
2:16127607 C T 0.181714 -2.0247e-05
2:16128823 C A 1.120479 -4.3954e-06
2:16129982 T C 0.112185 2.8640e-05
2:16136029 T C 0.050557 -3.2481e-06
2:16137102 G A 0.260030 -2.2711e-05
2:16137237 A G 1.151132 -1.4279e-05
2:16137611 T C 1.753093 4.6920e-06
2:16137873 G A 0.078721 -5.3907e-06
2:16142903 A G 0.858466 2.0916e-06
2:16148543 T C 0.338189 -1.1718e-05
2:16151891 T C 0.070775 -9.6333e-06
2:16153159 T C 0.181945 -2.8613e-05
2:16156989 A C 0.122855 8.8370e-07
2:16160841 T C 0.070905 -1.5802e-05
2:16161064 T C 1.432863 2.9253e-06
2:16164016 A G 0.092078 -3.4549e-05
2:16164996 A G 0.080733 -9.6275e-07
2:16165307 T C 0.082149 -1.7406e-05
2:16166362 A G 0.051790 -6.1553e-06
2:16169076 A G 0.139473 3.2104e-05
2:16169258 T C 1.750633 -3.1592e-05
2:16169507 C T 0.042537 -9.6311e-05
2:16169933 G T 0.074122 1.0920e-05
2:16171398 G A 0.099387 1.0898e-06
2:16174249 G A 1.954042 5.5469e-05
2:16178743 C G 0.298694 1.1959e-05
2:16180000 T C 0.249523 -1.1492e-05
2:16181683 A G 0.123075 2.1770e-05
2:16182273 G A 1.696992 -7.0592e-06
2:16182802 T C 1.457012 -7.3337e-06
2:16186454 A G 1.369219 -2.0967e-05
2:16186723 C T 0.830545 -4.1471e-05
2:16189942 G A 0.324086 3.2467e-05
2:16190518 G A 0.084012 -2.2665e-05
2:16194325 A G 0.040962 7.0742e-06
2:16195030 G A 0.677050 -1.5642e-05
2:16198091 C T 0.363760 3.6676e-05
2:16199265 A G 0.433685 -2.5324e-05
2:16199568 G A 1.186073 -1.4189e-05
2:16202336 A G 0.299762 -1.2623e-05
2:16206608 T C 0.026054 -1.6881e-05
2:16207499 G T 0.026333 -2.1013e-05
2:16211334 C T 0.602549 1.0737e-06
2:16218402 A C 0.032776 -1.2969e-05
2:16218710 T G 0.362796 -9.8684e-06
2:16218750 C A 0.096476 5.9985e-06
2:16220763 G A 0.415524 -2.1845e-05
2:16226985 G A 0.205094 7.6898e-06
2:16231069 T G 1.355415 4.8834e-06
2:16231346 C A 1.166131 -3.7712e-06
2:16233701 A G 0.119898 2.7047e-05
2:16236367 G C 0.070847 7.6864e-06
2:16240705 T G 1.362309 9.2740e-06
2:16240781 T G 0.020686 -1.0271e-05
2:16241035 T C 0.450761 -7.6751e-05
2:16242161 A G 0.434597 -2.2388e-05
2:16243967 T C 0.255437 -2.8740e-05
2:16245273 G A 0.115522 1.4171e-05
2:16249159 G A 1.636273 9.6333e-06
2:16249563 C A 0.504307 5.8941e-05
2:16249901 G A 0.057019 -3.2868e-05
2:16251025 G A 0.155086 -2.3919e-05
2:16252390 C G 0.213481 2.9372e-05
2:16252603 A G 0.476763 -1.8024e-05
2:16252614 A G 1.156838 -4.6934e-06
2:16359203 C T 0.128110 -3.1668e-05
2:16361009 A G 0.274152 -1.1801e-07
2:16362345 A G 0.210278 2.9995e-06
2:16362701 T C 0.196077 2.8211e-05
2:16368576 G A 1.935791 -5.2732e-05
2:16369102 T C 0.757878 -5.4210e-06
2:16370175 G A 0.496303 -4.1120e-05
2:16370830 G C 0.304199 5.9756e-06
2:16371759 G A 0.054559 1.0244e-05
2:16372553 G A 0.033137 -1.5698e-05
2:16376697 A G 0.506962 -3.8278e-05
2:16378885 T C 0.124085 1.2519e-05
2:16380485 G A 1.624292 -3.0652e-05
2:16381716 G A 0.325848 1.0531e-05
2:16381942 A G 0.355616 5.5769e-06
2:16382215 G T 0.098371 3.7512e-05
2:16382345 C T 0.033172 2.7673e-05
2:16388830 A G 0.195542 1.2030e-05
2:16390699 A G 1.453929 -2.3661e-05
2:16393486 T C 0.238354 4.7305e-05
2:16395528 G C 1.684632 -2.2172e-05
2:16405889 A G 0.332454 2.3421e-05
2:16408909 A G 1.854438 -9.8673e-06
2:16408983 T G 0.153677 -4.5116e-06
2:16409982 G C 0.080058 -1.8240e-05
2:16410452 C A 0.246865 1.1094e-04
2:16410707 C T 0.034114 2.6979e-05
2:16418647 G A 0.038421 2.0071e-05
2:16419751 A G 0.139967 -1.8012e-06
2:16425046 T C 0.038476 3.2675e-05
2:16425286 C T 0.128785 3.8510e-05
2:16427549 A G 0.036899 -3.1814e-06
2:16434240 A G 0.029927 2.4438e-05
2:16438041 T G 0.653362 3.7978e-05
2:16438049 A G 0.022873 5.1444e-05
2:16438076 G A 0.192052 -8.2871e-07
2:16446215 C G 0.057643 -8.7409e-06
2:16446833 C T 0.951024 2.2539e-05
2:16449608 T G 0.210898 2.7636e-05
2:16453034 G A 0.067416 1.9950e-05
2:16459130 A C 0.891589 6.4140e-05
2:16460999 A G 0.108362 2.2192e-05
2:16461517 A G 0.096888 -6.4204e-05
2:16463955 C T 0.051862 -6.3682e-06
2:16465931 A G 1.886227 5.7359e-05
2:16467187 C T 0.202705 4.1329e-05
2:16470730 C T 0.041891 -1.3361e-04
2:16471134 T G 0.050093 3.9528e-05
2:16472340 A G 0.093710 4.4234e-06
2:16476237 T C 0.208531 1.3236e-05
2:16484265 C T 0.051248 -9.3663e-05
2:16485114 T C 0.283507 1.9020e-05
2:16485774 C T 0.134549 -5.9849e-05
2:16488267 T C 1.711144 1.3241e-04
2:16492603 C T 1.052725 3.4183e-05
2:16493067 T C 0.791332 3.8524e-05
2:16493690 T A 0.107193 1.5893e-05
2:16507015 T C 0.064582 -5.9879e-07
2:16515006 T C 1.455922 1.0474e-04
2:16516310 A G 0.251986 -2.6742e-06
2:16519513 T G 0.036184 -4.4622e-06
2:16527526 C T 1.497799 2.4279e-04
2:16529285 A G 0.040333 2.9338e-05
2:16535610 T C 0.043085 1.3730e-05
2:16540480 G A 0.833970 4.4594e-05
2:16543233 G T 0.255138 1.6229e-07
2:16544056 A G 1.215708 6.3947e-05
2:16549005 T C 0.026434 2.2551e-05
2:16549538 G A 0.252090 1.4295e-05
2:16555022 C T 1.844953 1.3319e-06
2:16559585 G A 0.160425 -7.0359e-06
2:16565414 A G 0.022769 -1.2090e-06
2:16565749 A C 1.813683 2.7745e-06
2:16566761 C G 1.338030 2.8797e-06
2:16569224 T A 1.576261 2.7853e-05
2:16570281 C T 0.148672 -2.1177e-05
2:16570708 A G 1.788560 3.0129e-06
2:16579208 T C 0.042663 -1.6108e-05
2:16585431 G T 0.041881 -2.5148e-05
2:16586057 A G 0.080295 -5.6476e-05
2:16587642 T C 0.093353 1.5847e-05
2:16591167 G A 1.660795 4.5324e-05
2:16593423 C T 1.455156 9.0543e-05
2:16597819 C T 0.028988 1.9655e-05
2:16608730 A C 1.979542 9.7174e-07
2:16613558 G T 1.595265 8.9689e-04
2:16613889 T C 1.493057 2.1641e-04
2:16615755 G T 0.033997 2.0940e-05
2:16625149 A G 0.039054 1.5180e-05
2:16631289 T C 1.405657 3.2849e-04
2:16641316 C T 0.035795 -9.7158e-07
2:16648888 A G 1.454136 3.1311e-04
2:16656766 A G 0.036564 -4.3925e-05
2:16657833 A G 0.045247 -1.1427e-05
2:16663741 T C 0.134416 2.1754e-05
2:16672375 G A 0.040187 -3.5661e-05
2:16693225 C T 0.078766 3.4625e-05
2:16700388 A G 1.269264 3.1805e-04
2:16704408 T C 0.103065 -6.9108e-06
2:16704843 A G 0.091734 -1.2123e-05
2:16708674 A C 0.090039 -7.0924e-05
2:16711661 A G 0.094454 -2.3865e-05
2:16712732 G A 0.043390 5.7046e-06
2:16715408 G A 0.576046 -1.9503e-04
2:16740367 C T 0.857732 -5.9607e-05
2:16744931 T C 0.097044 -2.5405e-05
2:16769687 A G 0.050615 8.2086e-07
2:16772924 A G 0.042803 6.1144e-06
2:16773622 G A 0.250815 -1.4925e-06
2:16773760 C T 0.162506 1.1404e-05
2:16782588 A G 0.070275 -7.2260e-06
2:16786486 G A 0.275658 -7.5844e-06
2:16790722 C T 0.101747 -1.1030e-05
2:16794900 G T 0.078874 -4.9988e-05
2:16795418 G A 0.788074 -1.8829e-05
2:16795553 A G 0.742661 5.6914e-05
2:16795567 G A 0.311255 -2.8029e-05
2:16796740 T C 0.471349 1.0453e-05
2:16797659 T C 0.031040 -2.4218e-05
2:16798505 T G 0.861965 -6.8580e-06
2:16802388 C A 1.268680 -7.6512e-06
2:16803767 T C 1.936771 3.9016e-05
2:16804948 G C 0.041241 -4.8532e-05
2:16805318 A G 0.787720 1.5017e-05
2:16806129 A G 0.076819 1.9520e-05
2:16807318 T C 0.264743 7.9290e-06
2:16808210 C T 0.276337 1.3861e-05
2:16809949 T G 0.867687 -1.2514e-05
2:16811331 G A 0.149324 2.8398e-05
2:16812033 C A 0.238166 -4.0115e-05
2:16814608 T C 0.036373 5.1252e-05
2:16815684 C T 0.718886 1.4756e-05
2:16816171 A G 0.043403 -7.1573e-05
2:16818484 C G 0.120800 4.5812e-06
2:16819584 G A 0.129249 5.8718e-06
2:16822035 G A 0.077111 -1.4381e-04
2:16822736 T C 0.144826 1.1478e-05
2:16823098 A G 0.792115 -2.1023e-05
2:16825671 T C 0.781670 3.2982e-05
2:16826807 C T 0.028813 -6.5271e-06
2:16827506 C A 0.031173 -1.3354e-05
2:16829764 C T 0.254853 3.3506e-05
2:16841451 A G 0.344100 2.5049e-05
2:16845834 C T 0.426891 9.9021e-06
2:16849892 T C 0.030232 -2.2994e-06
2:16851208 T C 0.098482 -1.9917e-05
2:16856436 T C 0.072090 -3.1631e-05
2:16857383 T G 0.075524 3.4730e-05
2:16867615 A G 0.097959 -2.6260e-05
2:16905381 G A 0.077105 2.0166e-05
2:16907892 A C 1.843171 3.6769e-05
2:16910200 C T 0.142683 -2.0114e-05
2:16913537 C T 0.118158 3.7636e-06
2:16920309 A G 0.057996 -1.4957e-05
2:16936078 C T 0.031040 -6.1767e-06
2:16937318 T G 1.074787 1.7707e-05
2:16937518 T C 0.123754 -2.0030e-05
2:16938415 A G 0.283322 1.1115e-05
2:16938456 C G 0.100708 3.7441e-05
2:16948319 G C 0.107963 1.0755e-05
2:16949426 A C 0.029050 -2.5488e-05
2:16949922 T C 0.324427 1.3397e-05
2:16957430 G A 0.126594 -6.5827e-05
2:16961044 A G 0.042511 -3.0235e-07
2:16961490 A G 0.868570 1.6522e-05
2:16966630 C T 0.131878 -3.3530e-05
2:16967656 T G 0.059386 6.8539e-05
2:16972697 A G 0.866697 -1.0674e-06
2:16979823 A G 0.032371 -7.2252e-06
2:16989009 T C 1.183055 4.6516e-06
2:17009244 T C 0.026502 -1.2246e-05
2:17009381 A C 0.291339 -1.0626e-06
2:17012142 A C 0.042670 -1.5284e-05
2:17014726 A C 0.129995 -1.1855e-05
2:17017209 C T 0.090497 3.6386e-06
2:17024097 A C 0.273902 1.4318e-06
2:17032098 T C 0.032121 -4.5551e-06
2:17053902 G A 1.961891 7.5430e-05
2:17055946 G A 0.467769 -3.6447e-05
2:17065899 T C 0.036532 1.0867e-05
2:17070661 C T 0.034795 3.8340e-05
2:17082561 A C 0.403511 -8.0297e-05
2:17083467 G A 0.479454 3.7627e-05
2:17092612 A T 0.174132 -2.2465e-05
2:17101394 A C 0.111588 -6.5940e-06
2:17102861 T C 0.035633 -5.7865e-07
2:17105145 T C 0.027976 1.7911e-05
2:17114537 C T 0.099588 1.2546e-05
2:17117170 T C 0.111559 -2.8984e-06
2:17128085 A C 0.058555 -3.1439e-05
2:17129876 G A 0.044380 7.0827e-05
2:17132435 C T 0.395092 -8.0181e-06
2:17137284 C A 0.059603 -2.2063e-05
2:17140887 G A 0.061203 5.8272e-06
2:17142461 G T 0.427946 3.8438e-05
2:17142497 A G 0.033130 -1.5392e-05
2:17142542 G T 1.086784 -2.9193e-05
2:17153548 C T 0.048996 -9.6065e-06
2:17155039 A C 0.041011 -2.3009e-05
2:17181389 G T 0.360894 1.0817e-05
2:17182314 C T 0.055578 -7.2083e-06
2:17183780 C T 0.048687 -6.5143e-06
2:17205435 T G 0.118976 -6.1627e-06
2:17205998 C T 1.343785 2.9753e-05
2:17210901 C T 0.706908 5.2686e-05
2:17214496 C A 0.042971 -6.6694e-07
2:17214536 T C 0.047116 -3.6421e-05
2:17216874 A G 0.083739 -1.3459e-05
2:17242507 G A 0.067880 -1.9062e-05
2:17244397 A C 0.318568 -2.0734e-05
2:17256517 T C 1.122780 -3.0455e-05
2:17262830 A C 0.690267 -1.3036e-05
2:17263078 C T 0.058866 3.4686e-06
2:17263578 G T 0.350377 -1.7414e-05
2:17266821 T C 1.359076 -2.0171e-04
2:17282911 T C 0.030965 -7.5143e-06
2:17289705 A G 0.041277 3.5924e-05
2:17304255 C T 0.033043 -2.4032e-05
2:17304945 A G 0.073038 -1.6703e-05
2:17319437 A G 0.927849 5.3657e-05
2:17321152 C A 0.540138 1.2419e-05
2:17330569 G T 0.034480 -1.6569e-05
2:17337409 G T 0.037707 2.6255e-05
2:17367475 T C 0.039028 -3.2726e-05
2:17371575 A G 0.036642 -4.6368e-05
2:17379657 G A 0.105126 -2.4240e-06
2:17384738 A C 0.058129 3.4449e-06
2:17400681 G A 0.074946 -1.6142e-05
2:17401741 T G 1.370034 6.2890e-06
2:17405910 A G 0.086693 -4.2048e-06
2:17419837 C A 0.025048 3.6065e-05
2:17427585 A G 0.022938 -1.4875e-05
2:17427861 A G 0.554958 1.7520e-05
2:17428853 G T 0.053287 -1.7814e-06
2:17433407 A G 0.110391 -3.5362e-05
2:17440214 G A 0.293721 2.0204e-05
2:17447099 G T 0.046974 2.5010e-05
2:17453228 A C 0.057393 5.7704e-05
2:17458789 A G 0.798356 3.3448e-05
2:17466709 T C 0.524561 3.8623e-05
2:17474445 C T 0.245096 2.7510e-05
2:17493429 C T 0.038580 2.1552e-05
2:17494809 T C 1.503489 8.5064e-05
2:17502004 T C 0.523584 2.7349e-05
2:17508094 G A 0.127882 -1.1535e-05
2:17516099 G A 0.038333 -4.2046e-06
2:17539755 G A 0.206081 1.8696e-06
2:17540092 T C 0.036503 2.4420e-05
2:17557962 A G 0.882683 3.9918e-05
2:17559846 G C 0.961797 3.3107e-05
2:17580852 A G 0.039726 2.4503e-05
2:17581404 A G 1.415670 1.4974e-05
2:17581491 G A 0.417218 -1.7040e-05
2:17594283 A G 0.896588 2.9049e-05
2:17609239 A T 0.520965 -1.9652e-05
2:17611005 T C 0.064508 2.5057e-06
2:17627510 A C 0.031546 2.5754e-05
2:17654248 A G 0.166131 -7.7321e-06
2:17658728 A G 0.134468 -3.3092e-05
2:17662826 G A 0.702179 1.2596e-05
2:17667480 G C 0.068172 1.0078e-05
2:17696573 T C 1.252045 2.6036e-07
2:17696620 G C 0.060671 -2.9812e-06
2:17698213 G C 0.067056 -6.0554e-06
2:17698220 A G 0.066442 -7.1383e-06
2:17714693 C T 0.030112 -5.3981e-06
2:17716842 T C 0.025863 3.9094e-06
2:17717633 A G 0.028310 3.0365e-05
2:17718822 T C 0.713374 8.0376e-06
2:17722119 C T 0.066536 -1.2805e-05
2:17738199 T C 0.554403 -1.5470e-05
2:17743103 C T 0.188826 4.9422e-05
2:17751603 T C 0.034834 5.8126e-05
2:17752621 C T 0.065501 -6.9562e-06
2:17758743 G A 0.032335 -1.0205e-05
2:17765579 A G 0.082012 -2.8506e-05
2:17767016 C T 0.095362 4.4116e-07
2:17770582 C A 0.051028 -9.7978e-06
2:17770746 T C 0.085583 -1.5408e-06
2:17775032 G A 0.160227 -3.4224e-05
2:17777724 T C 1.262964 1.5873e-05
2:17780483 A G 0.132008 -2.9987e-05
2:17784986 T C 0.717256 4.9533e-05
2:17787453 T C 0.061648 4.5862e-05
2:17789728 A G 0.020445 -2.4845e-05
2:17795609 T C 0.228256 7.4378e-06
2:17808551 T C 0.573774 4.7314e-06
2:17826031 G A 0.111906 -2.5615e-05
2:17843463 A G 0.164229 6.2815e-06
2:17858443 T G 0.032101 3.7930e-05
2:17872205 T C 0.083184 2.3692e-07
2:17884495 T C 0.653985 -5.0732e-05
2:17888457 A G 0.865837 -4.1892e-05
2:17897488 C T 0.524499 -2.5242e-05
2:17901372 C T 0.124714 -1.7254e-05
2:17901485 A G 0.103373 2.8511e-05
2:17918232 C T 0.055692 -1.4009e-05
2:17927266 C T 0.032380 2.5418e-05
2:17942775 A T 1.262740 3.4173e-05
2:17947886 A G 0.040274 -2.7613e-07
2:17948215 G A 0.204244 2.8069e-06
2:17955204 C T 0.040424 4.1673e-06
2:17955957 A G 0.029281 -1.0138e-05
2:17962518 T C 1.260744 3.9294e-05
2:17963123 G A 0.063303 -1.7763e-05
2:17963171 T C 0.022412 3.6276e-05
2:17972145 C T 0.050661 -8.8227e-06
2:17972397 C T 1.262694 3.7979e-05
2:17981072 T G 0.021575 -3.7302e-05
2:17984027 T C 0.677900 3.0209e-05
2:17984103 T C 0.023519 2.6372e-06
2:17992298 T C 0.052946 -3.6115e-05
2:17993836 C T 0.091785 6.4804e-06
2:17994986 A G 1.895247 4.4858e-06
2:17995017 A G 0.099277 2.5894e-06
2:17997752 G A 0.052394 4.3245e-05
2:17998095 T C 1.152989 -1.9916e-05
2:17998836 T C 0.023451 1.5628e-05
2:18002540 A G 0.025087 3.5317e-05
2:18002691 G A 0.297327 -2.1790e-05
2:18018766 G A 0.948125 -2.9603e-05
2:18019680 T C 0.027625 -3.5188e-05
2:18022841 A G 0.349390 9.4725e-06
2:18027849 G A 0.169406 -3.5600e-05
2:18031816 C T 0.026350 5.4480e-06
2:18034828 C T 0.064131 -2.1629e-05
2:18036252 A G 1.799350 1.0193e-05
2:18038652 A G 0.062333 -8.6007e-06
2:18039508 C T 0.958580 -2.4310e-05
2:18057615 A G 1.729285 2.9031e-05
2:18058068 T C 0.051329 -2.9440e-05
2:18059105 T C 0.138444 -3.4357e-05
2:18060442 A G 0.669104 -3.3149e-05
2:18062642 A G 0.455623 -4.6465e-05
2:18063457 A G 0.566449 -3.3734e-05
2:18077007 C T 0.287811 -2.5747e-06
2:18077188 C T 0.091730 7.4552e-06
2:18080029 G A 0.035139 -6.7613e-06
2:18083850 A G 1.211952 -1.0463e-04
2:18084071 G C 0.116528 7.5668e-06
2:18092609 G T 1.883770 2.2809e-06
2:18099205 A G 0.299778 -1.1034e-05
2:18100271 T C 0.076108 -2.5795e-05
2:18105256 T C 0.038534 3.7131e-05
2:18112314 T C 0.059950 1.3651e-05
2:18112473 A G 1.939521 -1.3402e-05
2:18113508 A G 0.300622 -8.1394e-06
2:18113623 G A 1.228814 -1.5303e-05
2:18117874 A G 0.124627 -1.4168e-05
2:18123111 T C 0.055744 -5.5240e-05
2:18132754 C T 1.043760 5.4841e-06
2:18138234 A G 0.037051 2.9509e-05
2:18141542 T C 0.050125 8.8189e-06
2:18143082 C A 0.068951 9.0582e-06
2:18143239 C T 0.127934 -2.2551e-05
2:18143572 A G 0.658228 -2.3756e-05
2:18147454 T G 0.095914 9.2024e-06
2:18149846 T C 0.099118 8.8097e-06
2:18151088 C T 1.877785 2.5229e-05
2:18152380 T C 0.343269 -4.4232e-05
2:18152925 T C 0.035087 1.9617e-05
2:18152961 G A 0.469898 -1.5466e-05
2:18173932 T C 0.377892 -1.9008e-05
2:18177575 A G 0.047840 1.6639e-05
2:18185366 C T 1.063836 -1.2874e-05
2:18192732 T C 0.173226 -8.7089e-06
2:18207635 C T 0.034623 -1.9024e-05
2:18209764 C A 0.956227 -3.0318e-05
2:18210281 C T 0.288304 -1.7987e-05
2:18215163 G A 0.204075 -3.6543e-06
2:18216695 T C 0.171477 9.1348e-06
2:18230810 A G 0.048136 -1.2259e-06
2:18233252 A G 0.490113 -1.1161e-05
2:18233933 A G 0.070707 -1.1698e-05
2:18234446 A C 0.372397 -6.1682e-06
2:18239336 G A 0.054452 -4.9421e-06
2:18241887 T C 0.230794 6.6806e-05
2:18243534 C A 0.935541 2.4357e-05
2:18243554 G A 0.025704 -1.7629e-05
2:18258518 T C 0.777184 2.8466e-05
2:18259116 G A 0.071155 -1.6781e-05
2:18259314 T G 0.196577 2.7101e-06
2:18264838 T C 0.736520 2.8990e-05
2:18270965 A G 0.251354 1.0018e-04
2:18271680 G A 0.275571 1.0989e-04
2:18274470 G A 0.041134 -2.6396e-05
2:18275153 T G 0.911496 3.4059e-05
2:18275312 A G 0.025545 1.7501e-05
2:18276177 C T 0.619511 -2.6918e-05
2:18280772 A G 0.123377 4.1165e-05
2:18281404 A C 0.024201 1.7018e-05
2:18282815 C T 0.354675 -1.6276e-05
2:18283354 C T 0.728337 -3.0535e-05
2:18285953 C G 0.051635 -5.8970e-05
2:18288096 A G 0.194074 -2.8489e-05
2:18290109 G A 0.464078 -3.9620e-05
2:18291613 T C 0.147338 -3.3555e-05
2:18292201 T G 0.464052 -4.1194e-05
2:18292748 A G 0.439598 -5.7877e-05
2:18305098 G A 0.038791 8.9888e-06
2:18310086 G T 0.401798 -1.2473e-05
2:18311390 G A 0.213342 3.7009e-06
2:18315928 A G 0.070087 1.2686e-05
2:18316641 G A 0.600494 -5.5708e-05
2:18334690 A C 0.109005 -3.6340e-06
2:18335344 A G 0.168036 1.5586e-05
2:18335489 G A 0.848063 -3.9186e-05
2:18339276 C T 0.180556 -3.8328e-05
2:18343240 T C 0.106866 -2.1979e-05
2:18350505 G C 0.115613 2.8877e-05
2:18350916 C A 0.389590 -5.2253e-07
2:18351537 G A 0.517518 -7.9431e-05
2:18352492 A G 0.051794 2.0130e-05
2:18355149 C T 1.810541 7.5243e-06
2:18364622 G A 0.070301 -2.8291e-06
2:18368304 A G 0.032439 4.8415e-05
2:18371055 T C 0.029073 4.1855e-06
2:18374031 C T 0.089065 -2.0524e-05
2:18375769 G A 1.546477 -2.0131e-05
2:18380860 G A 0.113812 3.0225e-05
2:18383367 G A 0.117402 1.9606e-06
2:18389624 G A 1.899467 1.5387e-05
2:18390599 C T 1.584985 -3.0387e-05
2:18392642 T C 0.039180 5.9773e-06
2:18402656 G C 0.035999 6.5610e-06
2:18418412 T C 1.546659 -7.0853e-06
2:18418440 A G 0.150415 -9.7842e-08
2:18420872 G A 0.034987 1.9162e-05
2:18421320 C T 0.027593 1.6642e-05
2:18429258 A G 0.131193 4.6082e-05
2:18429449 G A 1.968236 3.3077e-06
2:18430432 A G 0.072015 2.8593e-05
2:18440033 C T 0.047347 -4.3269e-05
2:18444491 A G 0.113490 -1.1199e-05
2:18445225 G A 0.204085 8.3673e-06
2:18445434 G A 1.313722 -5.7531e-05
2:18445837 T C 0.129297 -2.5446e-05
2:18447131 C A 0.088624 3.8094e-06
2:18450613 C T 0.435814 3.8980e-05
2:18454707 C T 0.131359 -7.9369e-06
2:18456351 C A 0.098079 -1.0971e-05
2:18473323 A C 0.099647 -1.7078e-05
2:18474283 G A 0.074596 2.7118e-05
2:18474341 T C 0.308048 2.4135e-06
2:18481704 C G 0.116366 -1.9849e-05
2:18482106 C T 0.050833 6.4442e-07
2:18482371 A C 0.039284 3.8868e-05
2:18483950 G A 0.099608 -1.6270e-05
2:18485535 C T 0.126597 -1.3339e-05
2:18485678 G T 0.459852 4.0164e-05
2:18485907 C T 0.062813 -2.1224e-05
2:18491824 G A 0.042881 2.6232e-05
2:18496694 T C 0.752032 5.0589e-05
2:18497349 G A 0.612689 4.5727e-05
2:18497843 G T 0.149908 8.3010e-06
2:18498682 G A 1.868810 4.9333e-06
2:18502136 C T 0.024993 -9.8700e-06
2:18505733 T C 0.085777 -1.2229e-05
2:18512640 A G 0.020488 2.9112e-06
2:18514095 A G 0.076540 -1.3130e-06
2:18516044 A G 0.833606 3.0703e-05
2:18516124 G T 0.023110 6.8599e-07
2:18516326 A G 0.088085 -1.1537e-05
2:18517489 T G 0.036168 6.7413e-06
2:18518995 C T 0.797389 5.7797e-06
2:18519734 G A 0.717918 -6.1916e-06
2:18521402 A G 0.230269 3.6661e-05
2:18528390 T C 0.148224 -1.1542e-05
2:18535880 T G 0.136273 1.9496e-05
2:18540192 G A 1.052167 -4.0006e-06
2:18540644 G A 0.829588 -3.7197e-05
2:18541864 G A 0.197197 4.2866e-05
2:18543805 C T 0.164508 -1.4222e-04
2:18544096 A G 0.026574 -9.8999e-06
2:18546501 T A 0.134338 9.7925e-05
2:18547360 A G 0.096235 -2.3163e-05
2:18551125 T C 0.078864 -2.2460e-05
2:18551989 T C 1.150421 -1.4825e-05
2:18555207 T G 0.252318 1.5704e-04
2:18556336 A G 0.066890 4.2261e-05
2:18557961 G T 0.724364 -1.9980e-05
2:18560719 C T 1.301508 2.0390e-05
2:18565886 C T 1.466643 3.9687e-05
2:18570805 T G 0.022244 1.4171e-05
2:18586616 T C 0.295380 3.9136e-05
2:18607430 G A 0.365574 5.4116e-05
2:18610105 A C 0.030465 1.7447e-05
2:18612821 A G 0.075741 2.7634e-06
2:18615638 G A 0.043390 2.3282e-05
2:18618500 C T 0.070928 1.8432e-05
2:18619500 A G 0.084486 1.7160e-05
2:18621953 C T 0.251668 2.7581e-05
2:18623588 A T 0.031764 -3.1656e-06
2:18625985 T G 0.161717 1.2449e-05
2:18633546 G A 0.041475 8.3910e-06
2:18646822 A G 0.193578 7.0277e-06
2:18647868 T C 0.725575 -2.8701e-05
2:18648838 C T 1.714452 -1.4566e-05
2:18650623 A G 1.762185 7.5683e-06
2:18652195 C T 0.068487 -1.7505e-05
2:18662253 G A 0.079140 5.6141e-05
2:18663154 T G 0.062820 2.0833e-06
2:18663811 A G 0.446726 -3.9798e-05
2:18671795 A C 1.096972 -2.8731e-05
2:18676265 A G 0.630430 -9.7615e-06
2:18677020 G C 0.205613 -3.1828e-04
2:18686565 C T 0.189832 4.0000e-05
2:18686650 C T 1.226331 1.3887e-05
2:18687888 G C 0.266479 -7.7170e-05
2:18693695 A C 0.022104 2.0571e-05
2:18694981 G C 0.077861 -1.4829e-05
2:18695054 C T 0.174330 2.5427e-05
2:18695114 G A 0.801459 -1.3487e-05
2:18697952 A C 0.297032 3.4711e-05
2:18699506 A G 0.370352 8.5105e-06
2:18702682 T C 0.991814 -2.0793e-05
2:18709342 C T 0.598475 2.4175e-05
2:18712884 G A 0.261954 -4.1400e-05
2:18722637 T G 0.071986 -3.4255e-05
2:18723368 G A 0.243557 2.2900e-05
2:18725739 A G 1.314030 -1.2670e-07
2:18727980 C T 0.207412 -3.3200e-06
2:18728276 T C 0.158341 -2.4624e-05
2:18733341 T C 0.515100 -7.7209e-05
2:18734931 C T 0.189508 -2.7976e-05
2:18736613 G A 0.073531 2.4627e-05
2:18736630 T C 0.036126 6.1148e-06
2:18737788 T C 0.791842 8.9517e-06
2:18738242 C T 0.064121 7.6166e-05
2:18740749 G A 0.466026 -2.2632e-05
2:18742258 C T 0.820590 -4.3604e-05
2:18765728 G A 0.083009 -2.0434e-06
2:18766123 T C 0.086923 -6.9641e-05
2:18767384 T G 0.618544 6.5800e-05
2:18768008 T C 0.061882 9.9792e-06
2:18768850 G A 0.426073 -1.3251e-05
2:18776191 A G 0.093051 -5.5820e-05
2:18778805 A G 0.202098 2.8642e-05
2:18781570 T C 0.042498 5.9429e-07
2:18796320 G A 0.052550 1.1298e-05
2:18811566 G A 0.338841 4.8728e-06
2:18822964 C G 0.796815 -3.6365e-05
2:18826540 G A 0.126873 2.6734e-05
2:18831220 A G 0.134225 9.6349e-07
2:18834132 T G 0.336186 -8.0063e-06
2:18838621 C T 0.102467 -6.9339e-05
2:18841996 A G 0.080727 -1.3819e-06
2:18860760 T G 0.245014 7.9518e-06
2:18886374 T C 0.634088 4.2995e-05
2:18901864 A G 1.824751 3.2990e-05
2:18903427 G A 0.086021 -4.5075e-05
2:18920739 T C 0.036522 -2.2779e-05
2:18923545 A G 0.034344 -3.3753e-06
2:18924126 G T 1.117551 8.5988e-06
2:18945971 T C 0.102373 -1.9486e-06
2:18955953 T C 0.427375 1.0053e-05
2:18961798 G A 0.482106 -2.8746e-05
2:18963698 G A 0.070976 2.0685e-05
2:18967033 T C 0.106304 -5.3555e-05
2:18967397 C T 0.468308 -2.5003e-05
2:18973451 A G 0.774194 5.6015e-05
2:18975480 A G 0.035597 -2.1349e-05
2:18981789 A C 0.088150 6.8979e-06
2:18986061 A G 0.095833 2.2093e-05
2:18986362 T C 0.036168 5.9469e-06
2:18986770 T C 0.043679 -3.1634e-06
2:18991566 A G 0.346700 -7.6381e-05
2:18993500 A G 0.070197 -2.1835e-07
2:18997770 G A 0.108602 -2.8490e-05
2:19005544 T C 1.288109 -1.6632e-05
2:19005908 A G 0.711147 2.4869e-06
2:19009213 T C 0.095073 -7.1931e-06
2:19009960 G T 1.652888 -1.2086e-04
2:19011356 A G 0.391210 -5.0227e-06
2:19013025 C T 1.281459 -1.2656e-06
2:19013198 A G 0.044082 2.4226e-05
2:19014462 T C 0.253953 1.8128e-05
2:19014882 T G 0.097641 -3.9620e-05
2:19018417 T C 0.145134 -2.0454e-05
2:19020572 A T 0.090860 1.5699e-05
2:19024379 G A 0.467730 -1.5038e-05
2:19034638 T C 0.826653 -6.2297e-07
2:19059991 T C 0.171558 -3.1371e-05
2:19060728 C A 0.089377 2.9381e-06
2:19067788 T G 0.028411 3.1469e-05
2:19072840 G A 0.155809 3.5446e-06
2:19088044 A G 0.156452 1.3844e-05
2:19090381 T C 0.036785 -5.8126e-06
2:19100619 A G 0.055796 -1.4633e-05
2:19110765 C T 0.409415 3.1339e-05
2:19115309 A G 0.024152 -1.6874e-05
2:19133819 A G 0.085239 3.3936e-05
2:19134748 G A 0.059343 9.5153e-06
2:19139211 A C 0.022195 -9.5719e-06
2:19151813 T G 0.075634 7.3679e-06
2:19154893 A G 1.533088 -6.7133e-06
2:19161985 A G 1.549548 -9.3920e-06
2:19172973 G A 1.280916 2.0628e-05
2:19179852 C T 0.084320 3.8816e-05
2:19184753 G A 0.389587 3.7528e-05
2:19184881 T C 0.304540 -2.1984e-05
2:19227527 A G 0.024081 5.3536e-06
2:19229595 A G 0.088517 3.2944e-05
2:19235307 C A 0.150116 -1.3688e-05
2:19238279 C A 0.129164 1.5973e-05
2:19247230 A G 0.039424 -6.2581e-06
2:19264753 T G 1.684947 1.5857e-05
2:19268232 G T 0.760075 -4.5499e-06
2:19269229 A C 0.030144 -1.4970e-05
2:19269801 T G 0.059915 1.9541e-05
2:19272713 A C 0.122342 3.2165e-06
2:19273579 A G 0.764015 1.5160e-05
2:19299261 T G 0.789093 7.0467e-06
2:19301822 T C 1.257725 -1.3428e-05
2:19302161 T C 1.655147 -1.2680e-05
2:19302855 G A 1.574187 -2.1682e-05
2:19306198 A G 0.038064 -4.8624e-06
2:19309651 G A 0.049720 1.4668e-05
2:19310352 C T 1.293923 2.1920e-06
2:19310918 T G 1.116288 3.2023e-07
2:19313580 G C 0.095015 -1.6591e-05
2:19331518 C T 1.557136 -3.0359e-05
2:19332807 A G 0.272870 -3.7015e-06
2:19348076 G T 0.027758 2.2102e-05
2:19352878 T C 0.052579 1.0402e-05
2:19358506 A G 0.026619 4.5644e-06
2:19360760 A G 0.293131 2.5067e-05
2:19388475 G A 0.178624 -8.0323e-06
2:19398473 C T 0.042121 4.3591e-05
2:19405941 T C 0.033065 4.0405e-06
2:19413493 T C 0.081581 -1.4733e-06
2:19423292 T C 0.065932 1.8670e-05
2:19428578 G A 0.050771 3.1201e-05
2:19431752 T C 0.234991 -3.3811e-06
2:19433855 T G 0.056361 -2.1581e-05
2:19440413 G C 0.133280 -1.2146e-05
2:19443406 A G 0.660045 -2.1379e-05
2:19443735 A G 0.298519 2.0010e-05
2:19447366 G A 0.024646 -2.3180e-05
2:19461780 C T 0.072534 -2.2666e-05
2:19471198 A G 0.031102 -5.2482e-06
2:19475649 C T 0.577345 -9.8000e-06
2:19475659 C T 0.133975 -1.0135e-05
2:19481851 C T 0.531718 8.6602e-06
2:19486169 G A 1.085239 4.6965e-06
2:19491171 A C 0.811035 2.3593e-05
2:19494199 A G 0.126250 -1.8182e-05
2:19498078 A C 0.020926 -3.0950e-06
2:19499913 C T 0.370719 3.9785e-05
2:19502484 T C 0.038622 7.6058e-06
2:19503651 G T 0.037213 -2.7593e-05
2:19503750 T C 1.549113 1.0070e-06
2:19505184 G C 1.834765 1.9631e-05
2:19513699 A G 0.072434 3.8691e-05
2:19515343 A G 0.078698 -1.7069e-06
2:19516025 A C 0.297314 3.5164e-05
2:19518695 C T 0.153190 -1.7103e-05
2:19518877 G A 0.037200 -6.1225e-06
2:19524172 G T 0.299317 3.3356e-05
2:19529449 T C 0.042744 5.4825e-05
2:19531545 C T 1.324310 -8.0205e-06
2:19539611 A C 0.059308 6.0929e-06
2:19546795 T C 0.772899 1.3826e-05
2:19550923 A G 0.128379 -3.2844e-05
2:19552913 T C 0.071145 8.6706e-06
2:19554402 T C 0.043880 -1.7141e-05
2:19555045 T C 0.034146 2.3737e-06
2:19555926 A G 0.056130 -3.9069e-06
2:19556215 C T 0.043199 -7.2229e-06
2:19562083 T G 0.264963 3.3616e-05
2:19564049 T C 0.068880 -2.7359e-05
2:19566941 T C 0.082872 6.5121e-06
2:19574065 A C 0.695584 -2.0288e-06
2:19581357 T C 0.293643 -4.6126e-05
2:19591265 G A 0.749150 1.3857e-06
2:19598472 G A 0.203039 2.8171e-06
2:19599771 T C 0.050976 -7.5730e-06
2:19603945 C T 0.737367 1.4479e-05
2:19605885 A C 0.067059 1.3087e-05
2:19612893 A C 0.445233 1.7758e-05
2:19640713 A G 0.419182 5.8533e-06
2:19642195 T C 0.092191 4.6253e-05
2:19642704 T G 0.064251 -1.4223e-06
2:19646090 A G 0.505229 -2.3382e-05
2:19649413 A G 0.041261 -1.3896e-05
2:19650271 T C 0.181390 -6.6875e-06
2:19654868 T G 0.086508 -2.8011e-05
2:19657817 C T 1.891576 4.8809e-07
2:19670924 A G 0.293458 6.3982e-06
2:19674224 G A 0.451718 -4.4225e-06
2:19677397 G C 0.042378 -8.9934e-06
2:19677463 T C 0.122280 1.0247e-05
2:19679641 A G 0.064193 2.2912e-05
2:19679903 A G 0.232158 2.3596e-05
2:19680042 A G 0.733605 -1.1176e-06
2:19687444 A G 0.037746 -1.4177e-06
2:19690015 G T 1.604701 -2.7500e-05
2:19690234 T C 0.500665 -3.4816e-05
2:19690444 C G 1.102432 8.3581e-06
2:19692292 C T 0.296545 2.1576e-05
2:19693078 G A 1.128684 4.0176e-05
2:19693578 T G 0.026664 -6.8395e-06
2:19694090 T C 1.021935 -3.6769e-05
2:19697598 A G 1.517450 -1.6449e-05
2:19698493 A G 0.058480 -2.8820e-05
2:19699611 T C 0.826014 2.0682e-06
2:19705071 A G 0.688118 -1.6132e-05
2:19706622 T C 0.026376 7.7901e-06
2:19708967 T C 0.647695 4.6294e-05
2:19710074 T C 0.028498 -1.1532e-05
2:19720468 C T 1.353863 -4.9447e-05
2:19734113 T G 0.358657 -8.2219e-05
2:19735627 G A 0.029946 -3.1955e-05
2:19739010 T C 0.847290 2.1073e-05
2:19745058 C A 0.138259 -8.7559e-05
2:19747344 G T 0.043186 4.4026e-06
2:19754125 G A 0.104613 9.7083e-05
2:19756850 C T 0.436775 1.5324e-05
2:19764580 C T 0.396156 -1.3589e-04
2:19767343 T C 0.035730 -6.5932e-06
2:19771691 T C 0.227828 -2.0890e-05
2:19772336 A G 0.045188 3.4398e-06
2:19775605 G A 0.135604 -2.7129e-05
2:19775673 C A 1.837264 -7.4003e-06
2:19776212 T C 0.080902 -2.8789e-05
2:19778016 T C 0.294812 9.3015e-06
2:19780684 T C 0.652784 -3.1844e-06
2:19781979 A C 0.184798 -3.0099e-05
2:19783881 T C 0.241191 1.1726e-05
2:19788211 T C 0.502772 1.2155e-05
2:19789753 A G 0.243956 6.2335e-06
2:19798438 G A 0.055994 -9.5777e-06
2:19800758 T C 0.056565 2.9420e-05
2:19806610 A G 0.337566 1.7057e-05
2:19812037 C T 0.390327 -1.6217e-05
2:19813148 A G 0.087553 -3.2444e-05
2:19823379 A G 1.322168 3.2907e-05
2:19824323 T C 0.056559 -8.8533e-06
2:19842193 T C 0.044390 3.9387e-06
2:19844457 A G 0.033497 -1.2328e-05
2:19846104 G A 0.141674 5.7792e-06
2:19850072 T C 0.088497 -2.3716e-05
2:19853395 A G 0.062924 -6.8875e-07
2:19856953 A G 0.031303 -2.7440e-05
2:19860414 A G 0.188167 2.6896e-05
2:19874131 G A 0.022208 -2.2118e-05
2:19874912 G A 0.316218 3.6247e-05
2:19877738 T C 0.060291 1.5385e-05
2:19878289 T C 0.167475 4.2816e-06
2:19880690 A C 0.055825 -2.6499e-05
2:19898659 C A 1.099657 1.5957e-05
2:19901682 A G 0.169789 3.3221e-05
2:19902787 A G 1.691403 -8.9583e-06
2:19904314 T C 0.035678 2.5096e-06
2:19907931 A G 0.131310 -7.2148e-06
2:19914675 C T 0.061323 1.7564e-05
2:19914825 T C 0.543088 -1.5063e-05
2:19919427 T C 0.408085 -3.4991e-05
2:19920106 T G 0.058308 -3.0043e-06
2:19926512 C T 0.981947 -3.5843e-06
2:19927906 A G 0.040664 4.8197e-06
2:19931143 A G 0.036918 2.6731e-05
2:19931892 T C 0.079438 2.3962e-06
2:19937672 G T 0.446853 3.3073e-05
2:19939936 T C 0.080545 1.3329e-05
2:19941224 C T 0.065540 1.1009e-05
2:19945577 C T 1.907578 -1.4368e-05
2:19946337 T C 0.076848 7.7585e-05
2:19946863 A G 0.037866 -3.1279e-05
2:19948671 G A 0.082587 7.8739e-07
2:19948952 A G 1.162161 9.1265e-06
2:19950849 T C 0.346752 8.0995e-06
2:19952128 C T 0.314975 1.3618e-05
2:19954355 G A 0.048827 5.5606e-06
2:19958496 A G 0.336313 8.1884e-06
2:19961899 A G 0.113640 2.7201e-05
2:19971036 A G 0.064368 -2.8492e-05
2:19973210 C A 0.691536 -1.9524e-05
2:19973400 C T 0.107833 5.1557e-06
2:19977703 T C 0.054264 8.6225e-08
2:19978576 A G 0.431065 -2.7564e-05
2:19979755 C T 0.135747 1.8449e-05
2:19979861 C T 0.062917 2.6121e-05
2:19986406 T C 0.077812 3.4373e-06
2:19989492 A G 0.036519 8.5274e-06
2:19989521 C T 0.482369 1.3520e-05
2:19991709 T C 1.234264 -7.8697e-06
2:19994776 A G 0.321957 -2.3341e-05
2:19994998 G A 0.171789 6.9292e-05
2:19998512 C T 0.048041 1.6433e-05
2:19999346 A G 1.691215 -1.4904e-05
2:20002170 A G 0.192497 4.1824e-05
2:20006636 A C 0.172032 4.1992e-05
2:20006833 A G 0.090627 1.2448e-05
2:20007214 A G 0.037596 8.3924e-06
2:20009646 T G 0.071470 -1.4305e-06
2:20009773 A G 0.052031 9.3352e-06
2:20011034 A C 0.096846 -4.3467e-06
2:20022421 C T 0.122971 5.9985e-05
2:20036711 T C 0.816387 1.1992e-05
2:20040533 A G 0.062005 -2.1468e-05
2:20043663 G A 0.916183 5.0451e-06
2:20045788 T C 0.032828 -1.3140e-05
2:20049701 G A 0.763454 2.9259e-06
2:20054921 A G 0.045130 -2.1867e-05
2:20057597 T C 0.129642 3.0556e-06
2:20058872 T C 0.034925 -5.1306e-06
2:20059590 A C 0.062820 -3.6256e-06
2:20062043 A G 0.306714 1.6031e-05
2:20063586 T C 1.555215 3.9580e-05
2:20064510 C A 1.467704 7.4553e-05
2:20064698 C A 0.300443 -2.1272e-05
2:20066076 A G 0.092431 -1.6634e-05
2:20071553 G T 1.503681 1.3513e-05
2:20073860 T G 0.746916 -2.8841e-05
2:20078408 T C 0.059035 2.4557e-05
2:20078991 C T 1.531455 1.2953e-05
2:20079296 T G 0.100877 -1.8999e-05
2:20079506 G A 0.059853 7.9875e-06
2:20084639 G A 0.372020 5.5391e-06
2:20086610 C T 0.977175 -1.4736e-05
2:20087984 G T 0.442127 -2.7212e-05
2:20097266 T C 0.036126 3.5739e-06
2:20102018 T G 1.945632 -1.0350e-05
2:20110483 A G 0.032387 4.8555e-06
2:20130259 A G 0.049070 3.0223e-05
2:20133221 T C 0.159545 3.7639e-05
2:20133346 T C 0.151664 4.9817e-06
2:20135283 C T 0.836027 1.6938e-06
2:20136257 C T 0.037376 -2.6582e-05
2:20140311 C T 0.027700 -1.4513e-05
2:20146919 C T 0.058162 3.3506e-05
2:20160078 C T 0.031868 5.4361e-07
2:20163911 G T 0.058561 -9.9868e-06
2:20167291 T C 0.038914 -1.4551e-05
2:20177088 T C 0.060600 -1.8364e-05
2:20188765 T C 0.509358 -9.0938e-06
2:20189015 C T 0.175106 1.3238e-05
2:20202930 A G 0.031397 1.1329e-05
2:20205352 T C 0.061216 -2.7122e-06
2:20205541 T C 0.059279 4.0270e-06
2:20217180 A G 0.410373 -1.0214e-05
2:20223927 A C 0.159961 1.9777e-05
2:20224999 C A 1.494573 1.6029e-05
2:20234523 T C 1.958833 2.8595e-05
2:20238458 A G 0.023990 5.7311e-06
2:20242057 T C 0.281020 3.0022e-05
2:20245377 A G 0.307954 1.8265e-05
2:20249534 C T 1.267057 2.7937e-05
2:20256856 T G 0.427508 -1.1416e-05
2:20261685 A G 0.583570 2.9536e-05
2:20267917 G A 0.054241 4.3493e-05
2:20274446 C T 0.488890 -4.1988e-05
2:20276079 T C 0.099562 -1.3986e-05
2:20283729 T C 0.099426 -3.1659e-05
2:20290451 T C 0.072424 -1.1453e-05
2:20293740 A G 0.562914 -4.0675e-05
2:20302569 T C 0.051456 -2.8120e-05
2:20306909 G A 0.844515 1.6613e-04
2:20309978 T C 1.944811 -8.7390e-06
2:20315251 T C 0.067400 6.7910e-06
2:20321943 A G 0.727643 3.3860e-05
2:20322005 C T 0.069957 1.7112e-05
2:20322688 A G 0.040875 -1.0963e-05
2:20326677 C T 0.865386 3.9949e-05
2:20336210 T C 0.037538 1.6744e-05
2:20337071 A G 0.044666 -3.0983e-06
2:20338504 A G 1.293367 1.7096e-05
2:20350783 T C 1.004132 1.0775e-04
2:20350927 C T 0.020436 -9.1696e-06
2:20352060 C T 0.104116 -6.1263e-07
2:20353356 T C 0.745621 1.7007e-04
2:20356030 T C 0.068604 6.9062e-06
2:20356672 T C 0.121631 -1.9979e-05
2:20364393 C T 0.026973 -3.3307e-05
2:20366483 A G 0.292465 1.9062e-05
2:20369562 T C 1.047684 -5.6554e-06
2:20369639 T C 0.048223 -2.5466e-05
2:20374249 C A 0.940592 7.3603e-06
2:20376022 C T 0.312213 5.9999e-06
2:20385165 G A 0.791839 2.1858e-05
2:20385233 A G 0.625422 -2.8382e-05
2:20393409 C T 0.276996 -2.6704e-05
2:20395611 T G 1.107927 1.5298e-06
2:20400556 C T 1.979386 2.0223e-05
2:20404903 A G 1.195243 3.1650e-06
2:20410211 A G 1.083038 -6.4909e-06
2:20412526 A G 0.691257 1.0332e-05
2:20412561 A C 0.134819 -5.6143e-06
2:20412686 C T 0.761468 7.3843e-06
2:20430717 G A 0.756719 1.3002e-06
2:20451703 A G 0.079127 1.2184e-05
2:20452868 A G 0.070668 7.7867e-07
2:20467746 T G 0.178524 6.1222e-05
2:20472847 A G 1.696528 3.1524e-05
2:20479633 T C 0.679588 -1.3230e-05
2:20497603 C A 0.118940 6.7184e-05
2:20500714 A C 0.030972 -1.6704e-06
2:20521647 A G 1.550661 2.9816e-05
2:20530033 C G 0.044964 4.9590e-07
2:20559550 T C 0.086972 4.6171e-05
2:20563218 T C 0.119781 -1.7338e-05
2:20565630 A G 0.068747 -7.0449e-06
2:20570162 T C 0.049892 1.0333e-05
2:20571202 C T 0.021737 -2.3222e-05
2:20572094 C T 0.619145 6.3629e-05
2:20596551 A G 0.463030 4.4451e-05
2:20598008 T C 0.673032 -5.1089e-06
2:20599105 A G 1.745972 3.2185e-05
2:20603540 G T 0.243596 -2.2635e-05
2:20610308 G T 0.039258 1.0567e-05
2:20616665 T C 0.053527 -3.3932e-05
2:20618016 T C 0.509767 -2.0368e-05
2:20618982 G A 0.340072 7.3518e-06
2:20625174 C T 0.429205 -5.6406e-06
2:20629723 C T 0.314089 -2.2061e-05
2:20631885 A G 0.101224 -1.4735e-05
2:20636133 C T 0.276421 -5.1535e-05
2:20636410 T C 0.624909 2.5095e-05
2:20645456 T G 0.066140 -1.7204e-06
2:20645506 T C 1.460807 -6.3651e-07
2:20646109 A G 0.128337 2.3345e-05
2:20647241 T C 0.057513 9.7154e-06
2:20648099 T G 0.038976 5.7055e-06
2:20651911 C G 0.064615 3.5147e-05
2:20653247 A G 0.023990 1.9864e-05
2:20656831 A G 0.046419 -9.9202e-06
2:20671176 G T 1.140710 2.9537e-06
2:20678570 A G 1.022364 1.3837e-05
2:20679101 T C 0.902590 2.0055e-05
2:20682303 G T 0.908094 1.2009e-05
2:20687100 T C 0.154388 3.0319e-06
2:20688519 T C 0.520890 1.4999e-06
2:20692101 T G 0.141012 1.4892e-05
2:20693293 G A 0.522520 -4.5379e-05
2:20693581 A G 0.166095 -3.0086e-05
2:20695707 C T 0.366480 5.4783e-05
2:20697925 C T 0.601228 -4.5868e-06
2:20703869 C T 0.547396 1.7103e-06
2:20705593 A G 0.064683 1.4224e-05
2:20706742 C T 0.593645 -1.6465e-05
2:20707062 G A 0.444503 3.5269e-05
2:20709776 A G 0.076511 -1.8568e-05
2:20709930 A G 0.053034 -1.6352e-05
2:20710694 C T 0.307837 -1.5536e-05
2:20710968 T A 0.925142 2.9712e-06
2:20712153 A C 0.061314 2.6374e-05
2:20713697 T G 1.415128 -8.7108e-06
2:20713703 T C 0.895871 -7.6363e-05
2:20714385 T C 0.726393 2.8062e-05
2:20715686 T C 0.022958 -2.9224e-05
2:20716123 C T 1.275999 4.0306e-06
2:20716749 A C 0.133751 -1.3182e-05
2:20717143 G A 1.478100 7.2204e-06
2:20719801 C T 0.021426 -1.3590e-05
2:20720084 C T 0.532289 3.1598e-05
2:20720237 G A 0.794727 -2.2452e-05
2:20722114 G A 0.622452 -1.0730e-05
2:20723616 G C 0.077812 -5.5673e-06
2:20726115 G T 0.056653 4.2747e-05
2:20731243 A G 0.114445 -5.6831e-06
2:20734549 T C 0.100595 -1.5123e-05
2:20736762 C T 1.193555 3.3666e-06
2:20738072 A C 0.114114 2.5598e-05
2:20738199 A G 0.526911 -1.2815e-05
2:20738648 T C 0.055234 5.2219e-06
2:20740340 A C 0.231999 -4.2231e-06
2:20740405 A G 0.168361 1.8129e-05
2:20741518 T C 0.616321 -3.0331e-06
2:20748457 C T 0.549298 4.3861e-06
2:20748564 G C 0.093269 -6.1835e-06
2:20748761 C T 0.256514 1.2989e-05
2:20749450 A G 0.061658 3.2641e-06
2:20750367 G A 0.539180 1.1210e-05
2:20752152 A G 1.140836 -2.3239e-06
2:20752478 T C 0.506592 1.7069e-05
2:20753637 C T 0.046574 3.3248e-05
2:20754177 T C 0.115818 -4.2474e-05
2:20755899 C T 1.776561 -5.1929e-06
2:20757913 T G 0.149159 -2.1627e-05
2:20763248 T C 0.068626 -2.8663e-05
2:20763911 C T 0.502678 1.3877e-05
2:20765329 A G 0.200089 -3.3988e-06
2:20765727 T C 0.345976 -5.0749e-05
2:20765963 G T 0.848783 1.0532e-05
2:20766933 G A 0.029268 -5.2675e-05
2:20768247 C T 1.863409 -7.9541e-06
2:20768683 A G 0.057243 8.6545e-06
2:20770358 T C 0.097787 9.6148e-06
2:20777617 C T 1.828364 -3.3961e-06
2:20778807 T C 0.060710 -7.5491e-06
2:20785956 G A 0.046912 -1.1916e-05
2:20790353 T C 1.579802 2.1214e-05
2:20792910 T C 0.052926 -2.8432e-06
2:20793798 C T 0.031497 1.2675e-05
2:20793849 A G 0.114120 -2.4599e-05
2:20798023 T C 0.038765 -1.0743e-05
2:20803470 T C 0.479457 -6.4459e-06
2:20804308 G A 0.066900 -9.3359e-07
2:20805605 G T 0.397231 -8.2868e-06
2:20809765 C T 0.116042 -5.1408e-06
2:20816537 T C 0.116207 5.6287e-06
2:20817421 G A 0.632673 2.3455e-05
2:20818286 C A 1.553770 1.8060e-05
2:20818883 C G 0.108992 -1.2099e-05
2:20821783 C T 0.032692 2.8203e-06
2:20824303 A G 0.069886 -3.6149e-05
2:20824475 G C 0.055257 5.8650e-06
2:20824498 T C 1.192202 6.2182e-06
2:20825137 T C 0.049148 1.2366e-04
2:20829484 C T 0.156695 3.8169e-06
2:20832682 T C 0.044354 -1.6288e-05
2:20836712 G A 0.295500 3.2728e-06
2:20838318 A G 0.503483 2.2769e-05
2:20840347 T C 0.040888 4.0892e-05
2:20844474 A G 0.150324 -2.2966e-05
2:20845273 A G 1.343726 -4.1427e-05
2:20846231 T C 0.217282 -1.9961e-06
2:20846587 C G 0.198856 -7.5985e-06
2:20847174 A C 0.052849 2.0426e-05
2:20852312 C T 0.045542 -8.5297e-06
2:20852411 C A 0.155206 -7.9722e-07
2:20853880 T C 0.058155 -3.9588e-06
2:20854343 T C 0.323119 5.0968e-05
2:20855369 C T 0.267745 -1.6136e-06
2:20862396 G A 1.073154 -1.4000e-05
2:20863092 T C 0.024240 2.3862e-05
2:20868640 A C 1.389577 -6.2124e-06
2:20873333 A G 1.135218 8.9426e-06
2:20873508 T G 0.134316 -2.6295e-05
2:20875320 A G 0.954705 3.0901e-06
2:20875494 T C 0.598115 -1.4040e-05
2:20876386 A G 0.328036 6.8149e-06
2:20876679 C T 0.038259 -1.4248e-05
2:20876760 T G 1.101701 7.5301e-06
2:20878105 G A 0.711060 3.1581e-05
2:20879543 C T 1.822960 -6.1665e-06
2:20882242 A G 0.035915 -1.0708e-05
2:20882949 G A 0.920679 7.9378e-06
2:20885321 A C 0.296324 -7.8616e-06
2:20888265 G A 0.464893 3.5374e-05
2:20892483 G A 0.383916 6.4545e-06
2:20900383 C T 0.128489 -2.6476e-05
2:20903015 C T 0.066023 -5.2245e-06
2:20906094 C T 0.062472 1.4119e-05
2:20915229 G A 0.323531 2.2477e-06
2:20924244 G A 0.108933 6.9819e-06
2:20924380 G A 0.548061 -7.7842e-05
2:20925246 C G 0.050041 1.6560e-05
2:20926296 G A 0.081967 -1.3225e-05
2:20936516 G A 0.826176 7.5690e-05
2:20942885 T C 0.032127 1.3261e-07
2:20966029 T C 0.036775 1.5021e-05
2:20972616 C A 0.022552 2.7441e-06
2:20974586 T C 0.022893 -2.8368e-05
2:20980660 T C 0.075959 -2.0429e-05
2:20982391 C T 0.227766 1.4657e-05
2:20984945 T C 0.084330 -2.8810e-05
2:20988399 C T 0.550437 2.2360e-05
2:20991348 T G 0.141427 -4.4244e-05
2:21013464 G C 0.113938 3.5776e-05
2:21023265 G A 0.170010 -1.5726e-05
2:21045744 G A 0.068948 -1.3570e-05
2:21055515 C T 0.131326 9.8359e-05
2:21056060 G A 0.029076 2.7307e-05
2:21059814 T C 0.134922 -3.8419e-05
2:21061934 G A 0.925232 -2.0758e-05
2:21065565 C T 0.079847 2.6707e-05
2:21070232 C T 0.020867 -4.1041e-06
2:21081191 G A 0.458054 -1.3250e-05
2:21081686 G A 0.927969 -1.7544e-06
2:21082036 A C 0.124808 -8.1884e-05
2:21086427 A C 0.324161 -1.4374e-05
2:21098532 A G 0.207029 1.8259e-05
2:21100438 T G 0.238221 1.6053e-05
2:21100778 T C 0.027836 -6.5513e-07
2:21112689 G A 0.760419 5.4378e-06
2:21115817 C G 0.115938 2.0370e-06
2:21115886 A G 0.075900 -1.0862e-05
2:21117313 T C 0.143907 5.0076e-05
2:21120265 C T 0.045205 5.2562e-06
2:21123352 A C 0.444019 -7.9978e-06
2:21127044 C G 0.241454 -3.6030e-05
2:21129677 A G 0.029212 -5.2510e-06
2:21134209 T C 0.045438 2.9581e-05
2:21136502 A G 0.219372 8.4697e-06
2:21138066 C T 1.314186 -9.6269e-06
2:21145665 C T 1.927602 9.0167e-06
2:21190107 G T 1.423801 7.2927e-06
2:21194143 T C 0.052608 -3.7709e-06
2:21200519 G A 1.081584 -1.5431e-05
2:21206183 G T 0.451793 9.1025e-06
2:21208211 G A 0.452014 1.0000e-05
2:21214027 A G 0.102179 1.9554e-05
2:21224853 T C 0.071259 4.1065e-05
2:21225485 G C 0.037817 -3.6391e-06
2:21225500 G A 0.024951 -2.6770e-05
2:21225753 T C 0.361981 3.3813e-05
2:21228827 T C 0.200501 4.3960e-06
2:21232804 A G 1.050800 -2.2361e-05
2:21233972 C T 0.079224 4.5319e-05
2:21233999 C T 0.039375 -3.8495e-05
2:21237544 A G 0.408692 1.7239e-05
2:21244000 T G 0.905319 -3.7758e-05
2:21244358 G T 0.357041 -1.0522e-05
2:21245813 A G 0.107924 9.3406e-06
2:21249716 T C 0.078900 4.3243e-05
2:21250914 A G 0.930994 5.9434e-05
2:21257927 C T 0.074927 9.0546e-06
2:21260601 A G 1.842785 4.3347e-05
2:21261998 C A 0.040138 -3.2915e-05
2:21263900 A G 0.676888 -5.7151e-06
2:21276008 C T 0.087069 -8.6500e-06
2:21286057 C T 1.642106 4.3741e-06
2:21290249 T C 0.140275 2.2984e-05
2:21294975 A G 1.643362 4.1603e-06
2:21334717 T C 0.022010 1.8238e-05
2:21337306 C T 0.154173 -2.6440e-05
2:21340960 C G 0.027343 3.5917e-06
2:21349083 T C 0.071999 1.2103e-05
2:21359828 A G 1.890181 2.7945e-05
2:21360583 G A 0.728604 3.3041e-05
2:21364562 T C 0.082272 -1.8213e-05
2:21366682 C T 0.024587 -2.4337e-05
2:21371068 C T 0.675080 -7.2988e-06
2:21382976 G T 1.610686 1.9739e-05
2:21391669 T C 0.115350 1.3593e-05
2:21400661 A G 0.677057 -2.4050e-05
2:21402957 T C 0.365474 -4.5978e-05
2:21406568 A C 1.507228 -3.9173e-06
2:21414019 C T 0.934996 4.2815e-05
2:21418083 A G 0.386276 -1.2488e-05
2:21419921 T C 0.205561 -1.7332e-05
2:21438794 G A 0.811732 -2.2029e-05
2:21441552 A G 0.035074 -1.7642e-05
2:21443010 T G 0.192549 -2.0742e-05
2:21445826 C T 0.110611 5.4116e-05
2:21451555 T C 0.042605 1.7482e-05
2:21451827 G A 1.372634 9.6845e-06
2:21453733 G A 0.247884 5.0372e-06
2:21455941 C A 0.923759 1.3655e-05
2:21457627 T C 0.129239 -4.7017e-05
2:21458009 G A 0.091013 -1.8338e-05
2:21459912 C T 0.024694 -1.3368e-05
2:21472753 T C 0.064806 -2.8495e-05
2:21472913 C A 0.080532 4.8399e-05
2:21473468 A G 0.739370 2.3975e-05
2:21482439 T C 0.022227 -6.4799e-06
2:21484754 A C 0.506398 4.6881e-05
2:21485848 T C 0.028920 -1.5578e-05
2:21491260 T C 0.101630 -4.7366e-05
2:21492840 A G 0.064546 2.5331e-05
2:21501219 A C 0.143219 2.7805e-05
2:21511368 A G 0.038502 -3.4103e-05
2:21514665 C T 0.023136 1.0443e-06
2:21522694 T C 0.256144 -1.6842e-05
2:21524166 G T 1.865068 1.5170e-05
2:21524322 T C 0.053024 1.6174e-07
2:21525477 A G 1.359021 1.4536e-05
2:21527764 C T 0.130197 2.9871e-05
2:21528520 A G 0.032419 -9.1641e-06
2:21530659 A G 0.800713 -9.2779e-06
2:21535373 T C 0.117973 1.7502e-05
2:21538810 C A 1.362338 1.1864e-05
2:21539609 C A 0.033549 1.6196e-05
2:21543025 G A 1.452416 2.5261e-05
2:21546597 T C 0.033627 2.4137e-05
2:21549542 C G 0.061878 3.4560e-05
2:21551222 A G 1.333638 -1.6623e-06
2:21552416 G A 0.043218 -4.0961e-06
2:21556853 G A 1.465370 -1.2845e-06
2:21569191 A G 1.094109 -3.0220e-05
2:21570234 A C 0.056614 8.8752e-06
2:21577743 A G 0.387506 -2.9981e-05
2:21579130 T C 1.442241 1.1542e-05
2:21580417 A G 0.051024 1.3678e-05
2:21580908 G A 0.036762 1.9983e-05
2:21580938 T C 0.232865 2.0400e-05
2:21581262 G A 0.112802 -1.9265e-05
2:21581437 T C 0.034039 1.1053e-05
2:21582971 G A 0.222488 1.4592e-08
2:21587225 G A 0.672149 4.6634e-05
2:21588314 A G 0.026012 -3.2301e-08
2:21595312 A G 0.046078 1.8387e-05
2:21598650 G T 0.592318 3.5231e-05
2:21600767 G T 0.049307 3.2569e-05
2:21602597 T C 0.031881 -3.8648e-06
2:21609195 G A 0.453861 1.7137e-05
2:21615897 T C 0.037882 -8.7552e-06
2:21618840 G T 0.106489 2.3183e-05
2:21619537 T C 0.080208 -1.5040e-05
2:21632046 A G 0.257264 7.7798e-06
2:21666212 A G 0.189913 1.2071e-05
2:21668381 A G 0.030381 -1.8774e-05
2:21670029 T C 0.049531 1.0976e-05
2:21694451 G A 0.881781 -1.1373e-05
2:21702579 C A 0.094204 1.7638e-05
2:21750199 G A 0.052514 -5.3407e-06
2:21750577 G A 0.024931 -7.3051e-06
2:21752287 T C 0.688978 -2.5967e-05
2:21762805 A G 0.062573 -2.7156e-05
2:21763581 A G 0.159711 1.7321e-05
2:21764835 A C 0.147468 -2.3694e-05
2:21785856 A G 0.067153 3.7287e-05
2:21793879 G A 0.062333 1.4666e-05
2:21795596 A G 0.187891 1.8932e-05
2:21810503 T C 0.020877 7.3491e-06
2:21815603 A T 0.115814 -5.1978e-05
2:21825394 C T 0.157380 9.9404e-06
2:21837596 T C 1.945545 -1.1175e-05
2:21840093 T C 1.933071 -1.2966e-05
2:21850702 C T 0.135082 4.4812e-05
2:21853512 T C 0.025207 1.8580e-05
2:21860379 T C 0.076585 1.1809e-05
2:21862013 C T 0.064624 -1.7489e-05
2:21867339 C T 0.025597 -8.6034e-06
2:21877238 T C 0.299664 -1.0318e-05
2:21878048 C A 0.033578 4.0208e-05
2:21889579 G A 1.053436 3.1011e-05
2:21892394 A G 0.021358 1.3707e-05
2:21901999 T G 0.046250 -3.7415e-05
2:21915168 A G 0.061755 -2.9559e-05
2:21917906 A C 0.169306 1.6705e-05
2:21918276 G A 0.140473 1.4389e-05
2:21919392 C T 0.037999 -1.7142e-05
2:21920287 C T 0.026798 2.1884e-05
2:21922209 T C 0.185788 1.2490e-05
2:21942493 G A 0.061680 1.6189e-05
2:21942735 T C 0.691647 -3.3987e-05
2:21946158 G A 0.130034 -2.8906e-06
2:21947863 T G 0.042803 1.1942e-05
2:21948813 C T 0.162892 -1.9719e-06
2:21949327 A C 0.075349 8.8589e-06
2:21961825 T C 0.109482 -9.8280e-06
2:21978067 G A 0.054825 3.2007e-05
2:21979516 A G 0.058753 -2.2683e-05
2:22000975 C A 0.046951 4.9699e-06
2:22003803 A C 0.080178 1.6219e-05
2:22007608 A G 0.861484 -5.2886e-06
2:22019696 C A 0.079844 1.6312e-05
2:22021224 A G 0.075504 -4.2564e-05
2:22031918 T G 0.785337 -4.4145e-05
2:22034430 A C 0.033549 7.4365e-06
2:22043310 A G 0.099254 1.2705e-05
2:22048900 C T 0.989841 -2.5263e-05
2:22055278 C T 0.037898 -3.3877e-05
2:22058766 T G 0.058233 -1.5394e-05
2:22061640 C G 0.335446 -1.5754e-05
2:22073620 A G 0.026324 1.2788e-05
2:22077648 T C 0.037317 1.9541e-06
2:22083570 C T 1.001496 -2.6484e-05
2:22102976 G T 0.040570 -2.6797e-05
2:22109997 T C 0.081710 7.5215e-06
2:22134154 G A 0.034730 1.2749e-05
2:22138432 A G 0.040842 -4.3520e-05
2:22138930 A G 0.985442 -3.0361e-05
2:22139049 A G 0.068480 7.0424e-05
2:22146345 T C 0.082941 3.7298e-06
2:22158627 G T 0.060626 1.7685e-05
2:22160246 G A 0.034630 1.2868e-05
2:22160427 T C 1.165540 -6.3554e-06
2:22161190 G A 0.041994 -3.5376e-05
2:22162315 A G 1.699706 -7.3036e-06
2:22165834 C G 0.120553 -7.6258e-06
2:22169850 T C 0.060278 -5.4310e-05
2:22181243 T C 0.073609 -1.7571e-05
2:22188580 T C 0.049035 -2.0393e-06
2:22189029 A T 0.040712 -4.3208e-05
2:22197552 G C 0.244222 1.5061e-05
2:22209815 T C 0.059064 8.6414e-06
2:22218902 C G 0.038109 7.0327e-06
2:22219387 C T 0.042686 -2.0465e-05
2:22220266 A G 0.048778 -1.2824e-05
2:22226407 A G 0.538499 7.3496e-06
2:22226713 A G 0.062427 -5.3071e-05
2:22229298 T C 0.037168 6.0805e-06
2:22230051 A G 0.038771 1.0626e-05
2:22232267 C T 0.130093 -1.3767e-05
2:22234688 T C 0.092522 -2.7503e-05
2:22240272 C A 0.064602 -1.2392e-05
2:22240560 A G 0.080935 1.2122e-05
2:22246124 A G 0.057120 -4.0668e-05
2:22249491 G A 0.077413 5.7536e-06
2:22256806 G A 0.120157 -1.8051e-06
2:22257564 A G 0.051213 -1.4077e-05
2:22265194 A G 0.053543 -1.9676e-05
2:22267393 G A 0.058785 1.9573e-05
2:22272866 C T 0.036837 2.2584e-05
2:22283986 C T 0.059801 1.8988e-05
2:22299044 G A 0.079792 3.5699e-07
2:22311856 C T 1.878746 -1.8699e-05
2:22323808 G A 0.075342 -2.4363e-05
2:22374155 T C 0.114010 -7.4691e-06
2:22378202 C T 0.061882 -4.3363e-05
2:22389257 G A 0.156757 -1.2004e-05
2:22394207 A G 0.040550 1.8513e-05
2:22399120 A C 0.059418 -3.2244e-05
2:22403845 C A 0.080010 3.6178e-06
2:22410990 C T 0.186833 -4.3933e-06
2:22421732 C T 0.067815 -8.8326e-06
2:22425299 T C 0.159932 -2.3242e-05
2:22425407 A G 0.074735 -1.5268e-05
2:22425826 A G 0.049629 -7.7535e-06
2:22426074 T C 0.296451 -2.5765e-05
2:22428554 A G 0.028904 -1.4179e-05
2:22429229 C T 0.042997 9.8161e-06
2:22430434 T C 0.037158 -3.4712e-06
2:22431110 T C 1.140291 1.0072e-04
2:22431213 C T 0.030423 2.4728e-05
2:22439653 G C 0.182010 1.8523e-07
2:22444308 C G 0.043789 1.3281e-05
2:22453726 C A 1.924152 7.0157e-05
2:22457017 A C 0.041203 1.0625e-05
2:22459645 G A 0.102396 -3.4786e-05
2:22461820 T C 0.077153 -9.7452e-06
2:22465561 C T 0.163823 7.3977e-06
2:22472592 C T 0.023412 -5.4517e-06
2:22480092 A G 0.032001 2.1305e-05
2:22481610 A G 0.032851 1.6604e-05
2:22481670 A G 0.039174 2.2387e-05
2:22492521 T C 0.034552 3.7633e-05
2:22498084 A T 0.025386 -9.3192e-06
2:22498590 A G 0.039343 1.5028e-05
2:22503136 G A 0.074148 -1.3275e-06
2:22507303 A G 0.035074 4.5123e-06
2:22515568 G A 0.944717 1.5766e-04
2:22539208 T C 0.120345 9.9000e-05
2:22541141 A G 0.905040 -5.1935e-04
2:22549494 A G 0.037515 -1.3354e-05
2:22553432 T C 0.064358 4.3610e-06
2:22556571 T C 0.990344 1.6819e-04
2:22558152 C G 0.027106 -2.4696e-05
2:22562283 T C 0.054647 7.5136e-06
2:22563847 G A 0.992989 2.1517e-04
2:22568473 C T 0.096557 1.1703e-05
2:22576100 G A 0.280469 1.9147e-05
2:22584029 T C 0.040829 -1.1805e-05
2:22584105 T C 0.080659 -2.3764e-05
2:22594727 G A 1.050187 1.4939e-04
2:22601143 G C 0.107563 -1.6010e-05
2:22605386 A G 0.038908 7.2942e-06
2:22605438 T C 0.175086 -1.0525e-05
2:22613679 G A 0.106139 -8.9242e-06
2:22617034 T G 0.283133 1.2893e-05
2:22632199 C T 0.050576 4.9456e-05
2:22633544 C A 1.182130 -7.6446e-06
2:22634061 T C 0.087641 -3.2340e-05
2:22636243 C T 0.101873 1.0943e-05
2:22646064 C T 0.054653 4.7061e-07
2:22648115 T C 1.956811 3.0536e-05
2:22657972 C T 0.190102 3.6600e-05
2:22659091 A G 0.160620 -2.8371e-05
2:22667114 T G 0.048103 -3.3018e-06
2:22668400 G A 0.059171 1.2912e-04
2:22668759 A G 0.030196 3.5772e-06
2:22672732 A G 0.035724 8.1962e-06
2:22679224 C G 0.084891 -5.2253e-06
2:22686609 T C 0.064761 4.8860e-05
2:22687460 A G 0.098404 1.3634e-05
2:22695916 C T 0.104717 3.0617e-06
2:22711533 T C 0.034682 1.1533e-05
2:22712316 G T 1.195490 -1.7372e-06
2:22721340 G T 0.084742 3.6565e-07
2:22723768 T C 0.046850 3.4363e-05
2:22730367 C T 0.896435 -2.6608e-05
2:22731165 C T 1.105376 -2.3404e-06
2:22736987 T C 0.090455 5.8960e-06
2:22748324 C T 0.129570 -2.8789e-05
2:22748963 C T 0.042111 -1.4205e-05
2:22754466 G A 1.351273 -3.6367e-05
2:22754628 T A 0.032179 4.4371e-05
2:22755227 T C 1.037528 -1.7175e-05
2:22756232 G A 0.836618 1.4396e-05
2:22760024 T G 0.078633 5.4313e-05
2:22760858 G A 0.040264 2.1891e-05
2:22767435 G A 0.931124 -7.1777e-07
2:22767854 C T 0.188368 2.7701e-05
2:22780265 G A 0.021581 1.9399e-05
2:22787130 C A 0.777073 2.1102e-05
2:22798011 C T 0.038869 2.1117e-05
2:22810978 T C 0.241227 -5.2070e-05
2:22821061 C A 1.724319 5.0940e-05
2:22822159 A G 0.554186 -1.8288e-05
2:22825587 A G 0.050495 8.8697e-06
2:22827235 C T 0.394352 -7.2502e-05
2:22833258 C T 0.064138 -1.3221e-05
2:22834789 T G 0.106142 3.4912e-06
2:22836695 T C 1.377061 -3.9832e-05
2:22839209 G A 0.272383 -4.7114e-05
2:22839427 G A 0.066819 1.2491e-05
2:22851871 A C 0.103048 4.0100e-05
2:22855031 C A 0.112533 1.4516e-05
2:22860805 C T 1.007092 -3.6097e-05
2:22862706 C T 0.080010 -3.0630e-04
2:22864280 T A 0.041826 -3.3223e-05
2:22868758 T C 0.137685 7.5724e-05
2:22871622 C T 0.060236 -2.2763e-05
2:22871822 A C 0.026191 -5.0599e-06
2:22885651 C A 0.206613 -4.4819e-05
2:22896073 C T 1.876633 -5.1177e-06
2:22906581 G A 0.060145 2.3896e-05
2:22912603 A C 0.142002 7.1902e-05
2:22914812 C T 0.109173 -6.0499e-06
2:22926618 G A 0.059340 6.0153e-06
2:22948896 G A 0.036314 2.7719e-05
2:22958939 G T 0.187985 -1.1971e-05
2:22960628 C A 0.877908 1.0431e-04
2:22965237 T C 0.346258 -9.5353e-05
2:22966213 T G 1.107106 -1.0839e-05
2:23000619 A G 0.289713 3.7317e-05
2:23002407 A C 0.189248 7.1426e-06
2:23004271 A G 0.094632 2.3694e-04
2:23005686 G A 0.725108 8.4760e-05
2:23005876 A C 0.109352 1.4519e-05
2:23019848 A C 0.040031 9.5086e-06
2:23019899 A G 0.043650 6.6147e-05
2:23025250 A G 0.023146 -4.7396e-06
2:23025454 G A 1.083291 1.0884e-05
2:23029442 C T 0.408640 1.6927e-05
2:23036971 A G 0.214841 -5.4196e-05
2:23037975 A G 0.080143 1.3975e-05
2:23039440 C A 0.821220 1.7700e-05
2:23053143 T G 0.105840 -2.1258e-06
2:23059309 G A 0.409636 7.4137e-06
2:23060929 A G 0.097167 7.3344e-05
2:23063682 A G 0.047658 -2.7614e-05
2:23068443 A G 0.086018 -2.0562e-06
2:23069740 T C 0.049158 -8.6757e-07
2:23070696 A G 0.064050 6.1306e-05
2:23077986 A G 0.045432 7.8665e-07
2:23078177 C T 1.341178 9.7302e-06
2:23093703 G T 1.224760 1.6711e-05
2:23096178 T C 0.218996 -5.6061e-05
2:23097047 A G 0.110407 -1.4692e-05
2:23098782 A G 0.108599 3.8728e-05
2:23099289 C T 0.069662 3.4371e-05
2:23103040 A G 0.114886 7.9984e-05
2:23103679 C T 0.059425 9.2277e-05
2:23106634 G A 0.877188 -7.8137e-06
2:23108899 A G 0.237052 -6.2672e-05
2:23112476 C T 0.038700 -4.9113e-07
2:23114659 C T 0.286704 -1.4791e-04
2:23117181 A G 1.089520 1.2955e-05
2:23118826 T C 0.070220 3.3063e-05
2:23122433 G T 0.325540 4.7785e-06
2:23122782 C T 0.020962 1.0274e-05
2:23125413 C A 0.056753 2.7163e-06
2:23135169 T G 0.052105 1.1220e-05
2:23139531 T C 0.324226 1.5632e-05
2:23150715 T C 0.427816 3.4233e-05
2:23155213 C T 0.621822 -1.6299e-05
2:23164220 C A 0.052005 2.2154e-05
2:23166176 G A 1.139220 9.0231e-05
2:23170697 G A 1.267476 -1.0454e-04
2:23171634 C T 0.085326 -5.3889e-05
2:23172108 T C 0.033075 -9.3364e-06
2:23173111 G A 0.657721 -5.3646e-05
2:23173499 C T 0.212533 -2.4605e-05
2:23174252 T C 0.035058 3.6117e-07
2:23177412 T C 0.050421 3.0819e-06
2:23179307 T C 0.072745 1.5004e-05
2:23179531 C T 0.838874 -2.1289e-05
2:23182561 A G 0.737517 -5.5594e-05
2:23182790 G A 0.588095 4.5827e-06
2:23186206 C T 0.610592 -4.1297e-05
2:23186309 T C 0.074823 -1.4890e-05
2:23186695 C A 0.533860 -2.1038e-06
2:23187504 A C 1.071028 1.1919e-05
2:23188347 T C 1.677949 -3.0330e-05
2:23198445 T C 0.065066 -3.4149e-05
2:23204080 G C 0.997017 -1.4166e-05
2:23205016 A C 0.040651 -2.7543e-06
2:23205594 T C 1.424466 3.1608e-05
2:23205861 C T 0.341549 4.2371e-05
2:23213369 A C 0.103759 1.7095e-05
2:23225246 T C 0.543004 -2.8215e-05
2:23225247 C T 0.481619 -1.2591e-06
2:23225622 T C 0.094045 1.7488e-05
2:23226445 A G 1.202572 -4.8823e-05
2:23230226 A C 1.788827 3.1069e-05
2:23231578 A G 0.109290 -2.8936e-05
2:23231730 A G 1.036347 -4.9321e-05
2:23232228 C A 0.293757 1.6360e-05
2:23235660 T C 0.052232 5.0183e-05
2:23237164 G A 0.494748 -7.9071e-06
2:23238943 G A 0.354107 6.0711e-05
2:23240913 T A 1.083583 -4.5122e-05
2:23252410 A G 1.415446 6.6415e-06
2:23257611 G A 1.029131 -3.7640e-05
2:23262684 A C 0.083895 2.0892e-05
2:23263528 G A 0.217691 6.4678e-06
2:23265330 C T 0.063586 3.1844e-05
2:23273575 G A 0.322041 1.2280e-05
2:23279149 T G 0.595856 -2.8961e-05
2:23287672 T C 1.418234 1.0125e-05
2:23289543 A G 0.084956 -1.8869e-06
2:23302096 A G 0.918825 -1.5696e-05
2:23306353 T C 0.085339 4.4538e-05
2:23307795 T C 0.123147 2.1777e-05
2:23307869 A G 0.393456 1.3505e-04
2:23319192 T C 0.060616 6.8955e-06
2:23322546 G A 1.373825 4.5049e-05
2:23328370 A G 0.079299 3.4107e-05
2:23337964 C A 0.470116 1.0790e-04
2:23339709 A C 0.092870 -5.4369e-05
2:23342402 T C 0.050713 3.6273e-05
2:23343617 T C 0.431860 -4.0183e-05
2:23345329 T A 0.516914 -3.7563e-05
2:23346547 T C 1.364779 -2.1127e-05
2:23358312 T C 0.055786 8.4447e-06
2:23359101 C T 0.568708 2.0830e-05
2:23359168 A G 0.037817 1.2999e-04
2:23363279 T C 0.192195 2.6556e-05
2:23365146 T C 0.038022 1.2068e-06
2:23369118 C T 0.041949 1.6650e-06
2:23370512 C T 0.168462 -1.6645e-05
2:23370706 T G 0.459661 -1.7172e-05
2:23377292 T C 0.235611 1.1720e-05
2:23378633 A C 0.115340 9.2976e-05
2:23386733 A G 0.030667 -2.5761e-05
2:23388832 A G 0.027843 1.6756e-05
2:23404988 C A 0.142427 2.5611e-05
2:23407764 T C 0.036603 -2.2483e-06
2:23409862 G A 1.229662 9.2151e-06
2:23410675 C T 0.546834 5.7643e-06
2:23412941 G T 0.137944 1.6271e-05
2:23414651 G A 0.650619 -2.4281e-06
2:23417976 C A 0.067695 1.9812e-05
2:23426717 G A 0.033143 -5.4635e-06
2:23426728 A G 0.134341 -1.3164e-04
2:23427513 G A 0.038904 -1.4308e-05
2:23432588 T C 0.106349 3.3109e-05
2:23436378 G A 0.057623 -8.5075e-06
2:23445415 A G 0.599819 -4.7363e-07
2:23445465 T C 0.599618 1.7369e-05
2:23446935 A G 0.452871 4.9264e-05
2:23456054 A G 0.044108 -4.4721e-05
2:23458879 A G 0.110017 1.7058e-05
2:23462594 A G 0.037093 -3.3138e-05
2:23468850 T C 0.492551 7.2545e-06
2:23471687 A G 0.037544 -3.1855e-06
2:23494526 A G 0.091993 1.1219e-05
2:23494585 C T 1.313264 2.2340e-05
2:23506300 C T 0.022458 -1.2421e-05
2:23508866 T C 0.397851 6.9582e-06
2:23511424 T C 0.085547 -4.9093e-05
2:23520000 A G 0.529063 3.1532e-05
2:23536304 G A 0.058577 -1.1920e-05
2:23538843 G T 1.504015 3.1291e-05
2:23539749 T G 0.365457 1.1457e-05
2:23544311 C T 0.481382 2.0561e-05
2:23546573 G A 0.059782 2.8978e-06
2:23548614 C A 1.045799 3.6757e-05
2:23550347 A G 0.079987 8.3654e-06
2:23552507 A G 0.029430 -2.7198e-05
2:23557572 T C 0.043283 3.1254e-05
2:23560781 G A 0.029381 9.8793e-07
2:23563348 C G 0.027129 -4.2121e-06
2:23571601 G A 0.179199 3.7788e-05
2:23572563 A G 0.106236 -1.8906e-05
2:23580144 C T 0.615850 9.9694e-07
2:23580771 T C 0.034295 -1.2274e-05
2:23583834 C T 0.110829 -1.9915e-05
2:23584207 A G 0.369911 -5.1280e-06
2:23584565 T C 0.651178 -5.1049e-06
2:23585867 A G 0.162798 -1.4537e-05
2:23592318 G A 0.581577 -2.2852e-05
2:23593454 T C 0.186145 2.4369e-05
2:23594564 A C 0.039570 8.7949e-06
2:23597441 C T 0.041865 -3.5503e-06
2:23601556 G A 1.579123 2.4631e-05
2:23606030 T C 0.673022 3.7960e-05
2:23606177 G A 0.646935 -6.3685e-05
2:23612151 C T 0.131225 -2.0787e-05
2:23614954 C T 0.696765 -6.1669e-06
2:23617885 A G 0.126425 6.1674e-05
2:23620014 T C 0.110835 -2.4157e-05
2:23624918 A G 0.027862 -5.4693e-05
2:23634211 T C 1.456230 1.8853e-06
2:23636021 A G 0.053602 3.6658e-05
2:23644166 C T 0.028872 -5.7192e-05
2:23651300 G A 0.829373 -8.5336e-06
2:23659795 A G 0.063277 1.7541e-05
2:23670522 A G 0.080000 4.0020e-05
2:23671307 G T 0.050700 -8.5866e-06
2:23672941 A G 0.083142 -7.0066e-06
2:23674539 T C 0.033007 2.5402e-06
2:23676071 C T 0.170627 -1.3845e-05
2:23688405 T C 0.125006 1.0693e-05
2:23694939 G A 0.394293 -1.7807e-06
2:23701569 A G 0.088319 -1.1154e-06
2:23703051 A G 0.047856 -3.5687e-05
2:23703915 A G 0.389295 -2.9509e-05
2:23707766 T C 1.537807 -2.1709e-05
2:23707988 G A 0.105889 -7.0839e-06
2:23709618 G C 0.135886 -1.9572e-05
2:23710223 A G 0.205516 2.1775e-05
2:23713107 C T 0.888431 1.5325e-05
2:23714876 T C 0.036658 -2.1965e-05
2:23716595 T G 0.069743 -2.0527e-05
2:23716694 C A 0.447554 -5.2003e-06
2:23717184 A C 0.033039 -2.7956e-06
2:23720804 A G 0.859719 -3.6594e-05
2:23721473 T C 1.928637 1.5916e-05
2:23722921 G A 0.186330 4.3684e-05
2:23723720 G T 0.124507 -9.6783e-07
2:23724590 T C 1.350017 2.5487e-08
2:23730896 T G 0.050352 2.7920e-05
2:23732224 C T 0.287798 -1.4534e-05
2:23732894 A G 0.127743 1.5512e-05
2:23734788 G A 1.970817 1.4223e-05
2:23742418 C T 0.072992 -8.7088e-06
2:23743735 C T 1.278015 -7.8794e-05
2:23743850 C T 0.073830 2.7667e-05
2:23747218 G A 0.048045 3.0633e-05
2:23748278 A G 0.049174 3.1496e-05
2:23751828 G A 0.132865 3.7569e-05
2:23754825 T C 1.158445 -2.0009e-05
2:23756833 A G 1.203393 -1.3194e-05
2:23759508 G T 1.271695 -1.0463e-05
2:23761413 T C 0.502516 -7.6466e-05
2:23766505 A G 1.915024 -2.1898e-06
2:23766603 C A 0.080354 -2.3596e-07
2:23770589 G A 0.924249 5.1022e-06
2:23771262 G T 0.232479 1.3029e-05
2:23771672 T A 0.307889 -3.8489e-07
2:23775932 A G 0.036058 -2.2298e-05
2:23775933 A G 0.591240 2.2603e-05
2:23777940 T G 0.081723 9.3448e-07
2:23780170 G T 1.073203 2.5198e-05
2:23784138 A G 0.033698 -5.5160e-06
2:23790221 A G 0.125045 -1.7597e-05
2:23792917 A G 0.061937 1.6044e-05
2:23794857 A G 0.023711 -8.8528e-06
2:23799265 G A 0.044786 1.5763e-05
2:23802390 C T 1.338689 -2.0487e-05
2:23808891 A G 0.023948 -1.7934e-06
2:23810785 C T 0.075277 -1.6123e-05
2:23811995 A G 0.024840 1.1273e-05
2:23812444 T C 0.035143 -1.3507e-05
2:23813836 G A 0.049953 -3.1887e-05
2:23814122 A G 0.185557 9.4500e-06
2:23814658 T C 0.056565 3.9558e-05
2:23820044 G A 1.540641 5.5769e-06
2:23824918 A G 0.037493 -6.7196e-06
2:23829477 A G 0.094626 4.4163e-06
2:23830871 T C 0.032718 9.2654e-07
2:23834096 G A 0.816315 2.8657e-06
2:23839819 G A 1.977734 -2.4811e-06
2:23855977 T C 0.411490 2.8990e-05
2:23856483 G A 0.140100 1.5510e-05
2:23857184 A G 0.334856 1.8280e-05
2:23859449 A G 0.600728 -3.3644e-05
2:23860176 A G 0.314004 2.6890e-05
2:23863144 A G 0.126610 2.3782e-06
2:23866985 G A 1.461433 2.6406e-05
2:23868651 C T 0.331831 1.1819e-05
2:23869647 A G 0.064121 -3.3119e-06
2:23870398 C T 0.217909 -1.0726e-05
2:23872765 A C 0.848738 -3.1869e-05
2:23876114 G A 0.032611 5.4563e-07
2:23878075 A G 0.079552 1.1510e-06
2:23878191 A G 0.895033 -1.7997e-05
2:23880037 T G 0.050463 -6.6324e-06
2:23880684 T C 0.034156 -1.3670e-05
2:23885667 A G 0.024000 -2.1212e-05
2:23888143 A G 0.048087 6.2939e-06
2:23892323 T C 0.155407 -1.7395e-05
2:23894197 A G 0.020592 -3.1647e-05
2:23894755 A G 0.032380 -1.3512e-06
2:23898317 T C 1.777495 3.7527e-06
2:23899807 G A 0.365068 -1.1192e-06
2:23902314 C T 0.074729 -2.0196e-06
2:23906213 A G 0.098917 1.1074e-05
2:23920845 C T 0.027742 6.7599e-06
2:23921302 C T 0.391875 -3.3211e-06
2:23925595 G T 0.052021 1.1505e-05
2:23926233 T C 0.259643 -9.1602e-06
2:23926659 C T 0.964935 -4.5308e-06
2:23930991 A G 0.020277 1.2349e-05
2:23931840 G A 0.096245 1.5179e-05
2:23932556 A G 0.075680 -2.4233e-05
2:23933841 T C 0.030637 1.9287e-05
2:23943916 A G 0.072976 2.1675e-05
2:23948466 C A 1.169529 2.3367e-06
2:23948840 T A 0.062596 -3.3523e-05
2:23969293 T C 0.047603 -2.9414e-05
2:23973799 C T 0.892651 2.3409e-06
2:23980698 C T 0.024123 -1.0818e-05
2:23984834 C A 0.181760 9.5584e-06
2:23989711 G A 0.095012 1.1025e-05
2:23989829 T C 0.183029 1.5447e-05
2:24042016 C T 0.092960 2.2927e-05
2:24042689 C T 0.062667 -2.9609e-05
2:24049118 G A 0.041030 -1.5685e-05
2:24052668 C T 0.060126 -2.6695e-05
2:24055529 C T 0.030452 -1.1416e-05
2:24056668 A C 0.365155 5.6495e-06
2:24062554 T C 0.048876 -3.0963e-05
2:24063317 G A 0.029589 -2.0484e-05
2:24073810 T C 0.029346 -2.2025e-07
2:24074843 T C 0.078432 -5.1935e-05
2:24081877 C T 0.152443 2.4139e-06
2:24102459 T C 0.033822 -1.9563e-05
2:24114729 T G 0.292205 -1.0558e-06
2:24121376 C T 0.037090 1.3399e-05
2:24134499 A G 0.220609 1.2021e-05
2:24141469 C T 1.497686 -3.1501e-07
2:24143500 T C 0.065033 3.2748e-05
2:24148020 C T 0.045487 -1.0433e-05
2:24167385 A G 0.378320 -1.6290e-05
2:24188922 G A 0.299924 8.3264e-06
2:24190632 A G 0.157010 -8.4014e-06
2:24197547 C T 0.093152 1.1682e-05
2:24198342 C A 0.268147 -4.5376e-07
2:24199157 C T 0.059421 -1.1012e-06
2:24217009 A C 0.084245 4.9097e-05
2:24218644 A G 0.052420 -2.6457e-05
2:24242812 T C 0.041355 1.8428e-05
2:24244603 A G 0.124555 -2.0734e-05
2:24247514 G A 1.060317 2.1194e-06
2:24259418 T C 0.025272 -9.8021e-07
2:24270053 C T 0.023094 -7.2331e-07
2:24270648 T C 0.252071 -1.6549e-05
2:24275306 A G 0.947242 2.5399e-06
2:24278544 T C 0.100030 2.8995e-06
2:24290671 A G 0.220343 -6.0833e-06
2:24291513 A G 0.043085 1.7161e-05
2:24296356 C T 0.054267 3.3002e-06
2:24298486 T C 0.027450 1.5664e-05
2:24310007 G A 0.059279 -4.4227e-05
2:24315685 C A 0.409227 3.6882e-05
2:24336922 A G 0.047691 1.6728e-05
2:24337594 T C 0.940199 4.8005e-06
2:24352546 G A 0.029904 3.7546e-05
2:24358001 C G 0.285753 -1.8833e-05
2:24362528 C T 0.032367 -2.7686e-05
2:24365234 G A 0.059882 -4.2842e-05
2:24365915 A G 0.034604 1.4336e-05
2:24382546 A G 1.249166 -1.2846e-05
2:24386212 A C 1.871339 1.1364e-04
2:24389278 C A 0.050593 2.8144e-06
2:24391720 C T 1.902703 8.0373e-05
2:24394525 G A 0.046250 -1.4716e-05
2:24396159 C A 0.080448 3.6693e-05
2:24398818 A G 0.023714 8.0043e-06
2:24400744 A G 0.055935 3.1811e-05
2:24401591 A G 0.064900 1.4050e-05
2:24413298 G A 0.637860 6.4281e-05
2:24429513 G C 1.068214 -1.0418e-05
2:24429518 A G 0.042202 -1.2999e-05
2:24430319 T C 1.656991 1.8317e-05
2:24431184 T C 0.542095 2.8056e-04
2:24432347 T C 0.087972 1.4556e-05
2:24432937 T C 0.554384 1.4256e-04
2:24434452 T C 0.128642 1.6006e-05
2:24435599 A G 0.109517 3.2192e-05
2:24439048 G A 0.158224 -7.3119e-05
2:24448498 T C 0.065403 -1.9980e-05
2:24451510 T C 0.054364 -4.0881e-05
2:24461334 G A 1.033796 4.4014e-06
2:24474853 A G 0.043484 -1.2293e-05
2:24483979 G C 0.021734 1.1130e-06
2:24484531 G A 0.027687 -3.8502e-05
2:24491736 T C 0.073102 -4.2768e-06
2:24496531 A G 0.537837 1.1683e-04
2:24496925 A G 0.056753 -8.6655e-06
2:24498083 T C 1.956779 1.9207e-05
2:24501079 T C 0.028086 2.1107e-05
2:24514996 C T 0.194772 -6.1025e-05
2:24515146 G A 0.042160 1.2446e-05
2:24524958 T C 0.709586 3.3075e-05
2:24540632 C A 0.059188 -2.7559e-05
2:24562997 C T 0.023854 -5.6373e-05
2:24564977 A G 0.076238 -1.3565e-05
2:24571489 A G 0.155222 -8.3894e-05
2:24572546 A G 0.031491 -2.2141e-05
2:24572655 T G 1.964883 3.7639e-05
2:24584658 A G 1.963978 3.5571e-05
2:24587718 T C 0.048928 -1.3194e-05
2:24587839 T C 0.028541 2.4925e-05
2:24595176 G A 0.111066 -2.7412e-05
2:24614625 T G 0.034760 -9.2140e-06
2:24623233 T C 0.152749 -4.2122e-05
2:24626991 T G 0.025691 -8.2142e-07
2:24627074 T C 0.524477 1.2660e-04
2:24629542 C T 0.282539 -1.9654e-05
2:24632868 G A 0.112091 6.4460e-05
2:24639185 C T 0.028235 7.5648e-06
2:24641639 G T 0.813326 1.9521e-05
2:24646299 A G 0.077371 -6.5810e-06
2:24654451 A G 0.439741 1.9956e-05
2:24657825 C G 0.100922 1.5329e-05
2:24659254 A G 0.862208 2.8695e-06
2:24664065 A G 0.070707 1.0198e-05
2:24664295 T G 0.890246 3.2760e-05
2:24665113 T C 0.050404 9.7270e-06
2:24665131 C T 1.059675 4.7483e-05
2:24668649 G A 0.141258 5.2242e-06
2:24674401 T C 0.098027 -4.4915e-05
2:24674550 C A 0.072745 5.2579e-06
2:24677703 A G 0.986695 -9.9409e-06
2:24678978 A G 0.047827 4.1551e-05
2:24680249 G T 1.678488 1.0371e-05
2:24686062 G A 0.038564 6.2671e-06
2:24686441 G A 0.660565 1.6204e-04
2:24688055 T C 0.990662 4.4348e-05
2:24690025 C A 0.145783 2.9385e-05
2:24692809 G C 1.457016 -6.5678e-06
2:24694472 T C 0.140551 -3.2236e-06
2:24704760 A G 0.123134 2.2396e-05
2:24712627 T C 0.179075 3.3379e-05
2:24724907 C G 0.103211 1.1957e-05
2:24729639 T C 0.238023 -3.7000e-05
2:24736304 G T 0.038083 -1.1417e-05
2:24751739 G A 0.088803 -1.2821e-05
2:24763007 C T 0.074570 2.4939e-06
2:24799847 G A 0.392570 -1.6974e-05
2:24801608 G A 0.104613 2.1607e-05
2:24804233 A G 0.030365 -2.0255e-05
2:24815709 T C 0.040183 -2.9828e-05
2:24822475 C T 1.804968 4.2014e-05
2:24823962 T G 0.050005 1.1228e-05
2:24842317 G A 0.152749 -3.5623e-05
2:24846981 A G 0.140856 3.3400e-05
2:24855602 A G 0.045474 1.7063e-05
2:24879449 G A 1.804312 3.4201e-05
2:24881666 A C 0.065968 -2.4465e-05
2:24895776 A G 0.020533 -5.5700e-06
2:24916987 A G 0.110728 1.6785e-05
2:24921802 G A 1.003353 9.5821e-05
2:24925206 C T 0.051469 -1.0725e-05
2:24925731 A G 0.047246 -2.5608e-05
2:24931522 G C 0.095973 -2.6273e-05
2:24934433 A G 0.154307 -1.0137e-05
2:24949012 A G 1.803163 3.7696e-05
2:24949668 C T 0.028203 -9.6683e-06
2:24963011 T G 0.037668 -1.4721e-05
2:24972217 C T 0.547314 -2.6352e-05
2:24974958 T C 0.051239 3.6868e-06
2:24985719 G T 0.104006 -1.5038e-05
2:24994668 T G 0.109031 1.4733e-05
2:24995047 T C 0.179497 -4.4409e-06
2:25008278 T C 0.414284 -4.3463e-05
2:25011635 T G 0.022903 -3.3008e-05
2:25014288 C T 0.047389 -1.8001e-06
2:25014607 T C 0.169734 4.1669e-05
2:25014764 A G 1.309834 4.1724e-05
2:25022598 G A 0.308701 1.3114e-05
2:25029841 C T 0.057526 1.2083e-05
2:25030301 T G 0.140746 -6.8057e-06
2:25035709 T C 0.111916 -1.8005e-05
2:25041186 A G 0.065030 1.8232e-05
2:25046355 C T 1.217551 6.2983e-05
2:25047910 G A 1.356775 4.0360e-05
2:25048167 G T 0.035214 -2.7079e-06
2:25057094 A G 0.036980 -2.5331e-05
2:25062591 A G 0.107388 3.2759e-05
2:25064193 A G 0.977740 1.7021e-05
2:25065799 A G 0.174268 3.0399e-05
2:25065986 T C 0.131748 -1.6983e-05
2:25070842 A G 0.057315 -1.2886e-05
2:25074086 T G 0.274736 7.7077e-06
2:25077569 G A 0.035990 -1.0291e-05
2:25083310 C T 0.896848 1.7084e-06
2:25086827 G T 0.861835 -8.6095e-06
2:25093755 G A 0.083548 -9.1659e-06
2:25124388 A C 0.709512 -2.3339e-05
2:25126467 T A 0.110764 -1.3720e-05
2:25126911 G C 0.042270 6.6274e-06
2:25127801 T C 0.659351 -3.3984e-05
2:25131316 G A 0.903839 -7.4077e-06
2:25133884 A G 0.072035 1.0404e-05
2:25141434 A G 0.198732 7.5987e-06
2:25141538 G A 0.974037 -2.6558e-05
2:25157762 C T 0.041388 3.1480e-05
2:25158008 C T 0.980132 -2.5897e-05
2:25165825 A G 0.227958 -5.7134e-05
2:25169312 A G 0.076660 -6.0550e-06
2:25187599 T C 1.016430 4.9741e-05
2:25191843 A G 0.182789 2.2961e-06
2:25192908 A C 1.524756 7.2366e-05
2:25194741 A G 1.528641 6.5845e-05
2:25198566 G T 0.082100 2.9187e-05
2:25230221 T C 0.023234 1.4725e-06
2:25236694 T C 1.761604 1.5405e-05
2:25239969 T C 1.013918 4.8025e-05
2:25250451 C T 0.056296 -5.2128e-05
2:25256520 A G 0.078620 -4.4153e-06
2:25276284 A G 0.234365 -5.2786e-05
2:25279476 T C 0.220418 -1.6953e-05
2:25296089 T C 0.039076 2.2308e-05
2:25296162 G A 0.052884 -5.7563e-06
2:25301557 G A 0.053767 1.3884e-05
2:25301755 T A 0.794380 3.0186e-05
2:25302201 C T 0.160198 5.6664e-07
2:25313791 G T 0.082976 -2.1158e-05
2:25320147 C T 0.036191 -1.8447e-06
2:25321422 T C 0.057234 -2.3414e-05
2:25321732 A G 0.154599 -3.5231e-06
2:25329898 C T 0.240078 2.3419e-05
2:25353279 T C 0.183493 9.5718e-06
2:25359422 A G 0.596742 1.4577e-05
2:25363466 T G 1.749838 -1.7724e-05
2:25366249 T C 0.051625 -2.0488e-05
2:25373298 A G 1.312677 -1.1923e-05
2:25373365 C T 0.118255 -3.6777e-06
2:25383068 C G 0.090546 -2.9441e-06
2:25384833 C T 0.443396 3.6028e-06
2:25386064 G A 0.212079 7.7401e-06
2:25389159 A G 0.051346 -2.2838e-05
2:25389224 G A 0.640697 1.3812e-05
2:25394290 G A 0.034396 -1.7652e-05
2:25406190 C T 0.361432 3.4760e-05
2:25438335 G T 0.355324 4.1508e-05
2:25453050 A G 0.068088 2.2077e-05
2:25458546 T C 1.180001 3.4858e-05
2:25462988 A G 0.172960 6.3442e-06
2:25463483 A G 0.819464 1.2523e-04
2:25469913 T C 1.493288 4.3834e-05
2:25478461 A G 0.053465 -2.1776e-05
2:25483565 T G 0.028807 -6.4888e-06
2:25486770 C T 0.622387 -2.2128e-05
2:25487656 T C 0.392966 -4.3601e-05
2:25487658 T C 1.387272 -5.8687e-04
2:25488193 G A 0.046935 7.0062e-06
2:25491016 C T 1.070149 -2.4100e-05
2:25492467 G A 0.618791 -1.9120e-05
2:25496829 A G 0.324190 2.9141e-05
2:25498565 G C 0.162126 -9.0145e-06
2:25502892 G A 0.065033 3.1215e-05
2:25503528 C T 0.033838 -8.0669e-06
2:25504038 A G 0.073047 -3.5618e-05
2:25507794 G T 0.071973 4.8607e-06
2:25519281 G A 0.021293 2.4121e-05
2:25521709 T C 0.082632 -1.9483e-05
2:25524944 C T 1.294426 1.7938e-05
2:25526721 C T 1.906381 -4.6881e-05
2:25526766 A C 0.063443 3.1508e-05
2:25530020 T C 0.033685 -2.2407e-05
2:25530028 C T 1.105717 -6.0182e-04
2:25538811 A G 0.076689 5.6795e-05
2:25540280 T G 0.023458 -1.9049e-05
2:25558812 C T 0.826803 -5.9815e-05
2:25578778 A G 0.164645 2.8415e-05
2:25583450 G A 0.065124 1.1003e-05
2:25589466 G A 0.270056 -4.3128e-06
2:25592368 A G 0.035840 6.9722e-06
2:25592436 T C 0.139405 1.4420e-06
2:25596509 C A 1.442244 -5.6184e-05
2:25597681 A G 1.005956 2.6955e-07
2:25601674 C T 0.073567 -1.8135e-05
2:25603164 C A 0.054744 9.3414e-06
2:25605740 C G 0.056182 3.2415e-05
2:25607186 A G 0.112585 1.6874e-05
2:25621530 T C 0.519550 -2.9280e-05
2:25623108 T C 0.050047 2.8203e-05
2:25627036 G A 0.033357 2.5186e-05
2:25650873 T C 0.551784 9.4654e-06
2:25655371 A C 0.034935 8.0842e-06
2:25655446 G T 1.353035 3.1218e-06
2:25661744 G C 0.429247 -2.5172e-05
2:25668692 A G 1.857249 -8.1921e-05
2:25680187 C T 0.073411 -4.3495e-05
2:25684118 C T 1.411382 -1.0113e-05
2:25691325 T C 0.164443 2.7650e-07
2:25691492 T C 0.266158 -2.8638e-07
2:25696673 A C 0.041037 -3.3682e-05
2:25702055 T G 0.343931 1.0518e-05
2:25705428 C T 1.034078 -6.1592e-06
2:25709738 C T 0.030550 -5.1003e-06
2:25720503 C T 0.078095 3.0424e-05
2:25720513 A G 0.054147 -4.3134e-06
2:25722384 A C 0.066267 2.4438e-05
2:25723726 C G 0.058633 6.2173e-06
2:25727910 A G 0.709619 1.8585e-05
2:25771477 G T 0.055176 9.1337e-07
2:25779495 C T 0.427034 1.3335e-05
2:25782369 C T 0.265593 -4.4581e-06
2:25792285 T C 0.180582 -9.2350e-06
2:25798580 A G 0.086732 -3.6404e-06
2:25843142 T C 0.074031 -3.2810e-05
2:25843252 A C 0.261416 5.0577e-05
2:25850389 A G 0.056377 2.2705e-05
2:25854150 C T 0.031770 8.7350e-06
2:25864231 T C 0.028709 2.5073e-06
2:25871847 T C 0.316851 -1.4039e-06
2:25874261 T C 1.049080 3.1206e-05
2:25875950 C T 0.061142 3.8832e-05
2:25877698 T C 0.041965 2.7835e-05
2:25887288 G A 1.042640 3.2026e-05
2:25887558 G A 0.790174 1.8800e-06
2:25889076 T C 0.070441 3.3058e-06
2:25897558 C T 0.058136 1.1081e-05
2:25907381 A G 0.108923 -3.5993e-05
2:25911296 G A 0.034730 -1.5820e-05
2:25917523 A C 0.077244 2.2016e-05
2:25920359 A G 0.942211 1.4302e-05
2:25921816 G A 0.868719 1.0370e-05
2:25924840 C T 0.140499 -6.3133e-05
2:25925157 C T 1.474397 6.6722e-06
2:25943974 G A 0.908215 1.6096e-05
2:25957467 A G 0.065329 -3.4100e-06
2:25960035 A C 0.045909 1.8343e-05
2:25969168 C T 0.102724 2.6459e-05
2:25972179 A G 0.611338 -1.2845e-05
2:25973060 T C 0.108183 -4.2713e-05
2:25976197 G A 0.053420 -5.3402e-05
2:25992902 T C 0.073411 -9.1592e-06
2:26013180 G A 1.335755 5.5519e-05
2:26018735 T G 0.110468 -1.4070e-05
2:26020643 T C 0.029180 -1.0126e-05
2:26026986 T C 0.675421 -3.9156e-05
2:26036603 A G 0.033020 1.6909e-06
2:26039269 C T 0.041404 -4.0972e-06
2:26045626 G A 0.026794 2.0092e-05
2:26046472 T C 0.096427 5.9514e-05
2:26062268 C T 0.057305 3.9276e-05
2:26073307 C T 0.086255 8.6072e-06
2:26080394 C T 1.007543 2.3705e-05
2:26099522 C G 0.109959 -4.4474e-05
2:26106067 T C 0.047155 2.4506e-05
2:26113120 C T 1.427900 1.5431e-05
2:26116307 C T 0.048145 1.0269e-05
2:26129355 T C 0.548437 1.4829e-06
2:26129493 T C 0.076621 -8.1780e-06
2:26130680 C A 0.098267 1.0445e-05
2:26135996 T G 1.604707 -9.7313e-06
2:26136031 A T 1.473371 1.3226e-05
2:26145549 C T 0.060204 5.1559e-06
2:26147890 T G 0.051540 5.4286e-05
2:26150909 C G 0.045208 1.7024e-05
2:26151206 C T 1.743541 -1.6496e-05
2:26173387 G A 0.292524 -4.1331e-05
2:26173503 G A 0.053654 -1.0378e-05
2:26178889 T C 0.425930 -5.6088e-05
2:26179446 A G 0.054566 1.5840e-05
2:26183142 T C 0.202342 -2.1220e-05
2:26187817 A G 0.045240 -1.6569e-05
2:26189594 T C 0.039885 3.5919e-05
2:26190923 T C 1.181412 -2.0999e-05
2:26193198 T C 0.035435 3.3589e-05
2:26196510 T C 0.308152 8.1979e-06
2:26200554 C A 0.032124 -2.1200e-05
2:26202280 T C 0.969658 -2.3444e-05
2:26207320 A G 0.085784 -6.8008e-06
2:26207421 A G 0.544997 9.2627e-06
2:26214857 C A 0.221310 5.9741e-05
2:26216120 T G 1.769848 2.9237e-05
2:26219850 G T 0.049132 7.2000e-06
2:26220636 G A 1.924784 5.7296e-05
2:26223547 A G 1.210242 3.0304e-05
2:26241772 G A 0.365266 -2.4769e-05
2:26248175 A G 0.120102 -1.5966e-05
2:26249664 G A 0.141710 1.0606e-05
2:26254615 T C 0.108135 4.6083e-06
2:26267711 T C 0.207272 5.4424e-06
2:26281239 G A 1.017936 2.6155e-05
2:26293175 G A 0.080243 -1.2172e-05
2:26303082 T G 0.104775 -1.1491e-06
2:26304651 G A 0.092620 -1.4214e-05
2:26307817 G A 0.052183 -2.2594e-05
2:26310217 G A 0.036950 -1.8986e-06
2:26311926 G A 0.064209 -1.0715e-05
2:26328800 G A 1.592013 2.5309e-05
2:26341570 C A 0.127876 -1.0724e-04
2:26345758 T C 0.043202 2.5242e-05
2:26350787 T G 0.022536 -1.7710e-05
2:26351644 C T 1.950177 3.2056e-05
2:26362515 T G 1.595099 5.9650e-05
2:26380618 A G 0.264616 -2.2672e-05
2:26392642 A G 0.048402 1.5249e-05
2:26399214 A G 1.393427 1.3986e-05
2:26399745 T C 0.107576 -2.7706e-05
2:26406980 T C 0.028161 3.4169e-05
2:26409950 A G 1.437524 2.0451e-05
2:26434022 A C 1.601883 2.3777e-05
2:26437255 C G 0.089069 -4.5215e-06
2:26472481 C T 0.026905 4.7735e-06
2:26474819 T G 0.046811 -2.7484e-05
2:26492367 T C 0.148789 1.5454e-05
2:26496909 A G 0.030835 -1.8361e-05
2:26512957 C G 1.862581 6.1426e-05
2:26525592 G A 0.049797 -2.1549e-05
2:26527798 T C 0.043445 -2.2779e-05
2:26532443 C T 0.041913 -2.6172e-05
2:26534041 C T 0.028570 -6.8925e-06
2:26534112 A G 0.041300 -4.3008e-05
2:26534250 C T 0.086569 3.9511e-05
2:26534454 A G 0.029475 6.3091e-06
2:26534801 A G 1.437654 2.7113e-05
2:26534813 G A 0.023802 -2.5700e-05
2:26534872 T C 0.042683 -2.4844e-05
2:26535383 G A 1.584921 1.4747e-05
2:26536118 A G 0.040930 7.2047e-06
2:26536694 T C 1.405712 2.1091e-05
2:26536727 T C 0.042472 -2.5837e-05
2:26536967 A C 0.115019 5.0915e-06
2:26537324 C G 0.029901 -1.8492e-06
2:26537499 C A 1.960553 -1.5223e-05
2:26539806 G A 0.055870 2.5822e-05
2:26563331 A G 0.097534 4.3201e-06
2:26569583 C G 0.044461 -6.2254e-05
2:26581838 T C 1.032202 7.4516e-05
2:26582605 G A 0.031248 -2.7599e-06
2:26586209 C G 1.046996 9.2784e-05
2:26590084 G T 0.700641 -4.8064e-05
2:26597059 G A 0.100309 -5.1780e-06
2:26611667 C T 1.939822 3.1760e-07
2:26616468 C T 0.027083 -2.7805e-05
2:26627147 A G 0.132323 -5.5050e-05
2:26636315 C T 0.040647 -5.9647e-06
2:26636390 G A 0.553063 -4.8819e-06
2:26638065 T C 0.068782 1.0484e-05
2:26640623 A C 0.087011 -2.3828e-05
2:26645292 A G 0.035792 3.6690e-05
2:26647014 A G 0.031277 8.5570e-06
2:26653010 A G 0.051605 -1.7887e-05
2:26655910 A G 0.143355 -1.5419e-05
2:26658196 G A 0.081282 3.7948e-07
2:26666134 G A 0.127814 -8.2963e-06
2:26667130 G A 0.324326 -4.0468e-05
2:26674162 A G 0.090737 3.2708e-05
2:26676395 T G 0.132913 -5.1346e-05
2:26677295 G T 0.158747 -4.2787e-05
2:26678040 T G 0.083216 -1.0815e-05
2:26679362 A G 0.126821 3.3020e-05
2:26679394 A G 0.154160 7.2945e-06
2:26682646 C T 0.191163 -2.3014e-05
2:26683777 A G 0.124572 1.5013e-05
2:26692968 G A 0.026931 -2.6868e-05
2:26695500 C A 0.051381 2.5663e-06
2:26696374 T C 0.033296 2.2162e-06
2:26700099 A G 0.047230 2.5538e-05
2:26700373 A G 0.023779 5.6657e-06
2:26700700 A G 0.792157 -2.6768e-05
2:26702412 A G 0.075868 1.3186e-05
2:26703734 T C 0.023805 -2.5323e-05
2:26708957 A G 0.149633 7.1850e-05
2:26712437 A G 0.055533 6.3077e-07
2:26713723 G A 1.025438 1.7377e-05
2:26722989 G A 0.799749 4.6393e-05
2:26725427 G A 0.026483 2.4470e-05
2:26731100 C T 0.073210 -9.0277e-06
2:26732343 C T 0.031290 2.6756e-05
2:26732369 T C 0.048801 3.2863e-06
2:26734592 G T 1.301995 1.8498e-05
2:26739780 T C 1.852487 2.0007e-05
2:26741040 T C 0.127944 -2.2574e-05
2:26744437 C T 0.607998 5.7765e-06
2:26744502 T C 0.029008 2.1982e-05
2:26745609 T C 0.033880 6.3778e-06
2:26746394 C G 0.135877 -2.0200e-06
2:26749597 A G 0.963355 2.8620e-07
2:26754345 T G 1.011662 -3.7511e-06
2:26758205 G A 0.100303 -5.5049e-07
2:26760031 G T 0.973459 -6.3552e-06
2:26764099 C A 0.603415 6.9002e-06
2:26772152 A G 0.058052 -1.0896e-05
2:26773867 T C 1.935957 -6.9143e-06
2:26777597 C T 1.649198 1.4931e-05
2:26779179 T C 0.110946 4.3726e-06
2:26781765 A G 0.758569 -5.4488e-06
2:26782473 C G 0.487043 1.4488e-05
2:26786288 C T 0.122773 2.3211e-06
2:26788336 A G 0.028339 -2.0016e-06
2:26792134 T C 1.483209 1.5114e-06
2:26797358 A G 0.036785 -3.6772e-06
2:26798893 T A 0.624974 1.8128e-06
2:26803936 G A 0.070184 -1.6600e-05
2:26804247 C T 1.014661 1.4879e-05
2:26809050 T C 0.034919 5.5048e-06
2:26813226 G A 0.072142 -3.4699e-05
2:26813268 A G 0.055143 7.6714e-06
2:26815601 T C 0.164599 2.7334e-05
2:26824439 A G 0.221651 1.5019e-05
2:26829844 G A 0.068665 8.9462e-06
2:26830665 A G 0.362422 -1.8550e-06
2:26831288 T C 0.079997 2.2503e-06
2:26832419 C T 0.150934 -4.8601e-05
2:26833844 T C 0.032027 1.1572e-05
2:26838158 G A 1.266807 -6.3677e-05
2:26846282 C T 1.070340 -1.4577e-05
2:26856276 T C 0.116376 2.7836e-05
2:26858830 G A 1.129508 -9.9537e-05
2:26864607 T C 0.112513 1.2181e-05
2:26870920 T C 0.036817 -2.0492e-05
2:26876180 T C 0.845901 -9.5590e-06
2:26882025 T C 0.071418 -9.4907e-06
2:26882544 T C 0.041034 1.4317e-05
2:26885676 C A 0.041290 1.1193e-05
2:26889576 T C 1.243155 -2.7301e-05
2:26892931 A G 1.244274 -2.8688e-05
2:26893252 T C 0.050365 2.4416e-05
2:26894217 T C 0.205834 -3.0236e-06
2:26894433 C A 0.026340 2.0607e-05
2:26894985 C T 0.069837 -6.5099e-06
2:26895947 G A 1.204247 -2.4141e-04
2:26897778 A G 0.074651 4.9215e-05
2:26910496 A G 0.075313 -3.9002e-05
2:26910556 C T 1.372653 -7.0102e-05
2:26910959 T C 0.158903 1.9523e-05
2:26919429 C T 0.424908 1.9037e-03
2:26924018 G C 0.083191 4.5361e-05
2:26925688 G A 0.135763 1.3182e-05
2:26926994 A G 0.056692 -2.0547e-05
2:26928476 T G 0.079896 6.8601e-05
2:26932031 T C 1.220028 -7.6357e-04
2:26932887 G A 1.492729 -9.8893e-05
2:26938182 A G 1.509747 -2.8249e-05
2:26938494 A G 0.096998 -4.1796e-05
2:26938567 A G 0.078072 -2.9588e-05
2:26945293 A G 1.053579 -8.0833e-05
2:26946788 A C 0.031627 2.7060e-05
2:26948154 T C 0.074307 9.9498e-07
2:26955029 T G 0.051287 1.9016e-05
2:26957396 A C 0.944055 8.1404e-05
2:26959567 T G 0.044351 5.0112e-06
2:26963320 A G 0.087069 -4.6248e-05
2:26965682 T C 0.073167 5.3313e-05
2:26966565 A C 0.055494 1.3156e-05
2:26967123 C T 0.077679 -1.7668e-05
2:26982600 T C 0.818753 -6.4507e-06
2:26994767 T C 0.819321 -6.6066e-06
2:27014522 A C 0.510861 6.5941e-05
2:27016259 G A 0.699362 -1.2687e-05
2:27016988 T C 1.858482 1.2855e-05
2:27028135 A G 1.436171 1.0599e-05
2:27035978 A C 0.859073 1.7612e-05
2:27047301 T C 0.026853 5.7454e-06
2:27059011 C T 1.053339 1.6965e-05
2:27066103 T G 0.769702 2.2970e-05
2:27068319 T C 0.051086 -1.8578e-06
2:27069211 G A 0.815319 1.6598e-05
2:27075505 C T 0.021874 2.6206e-06
2:27101281 T C 0.187310 -7.4303e-06
2:27109059 A G 0.027203 -5.2321e-05
2:27111650 T C 0.800599 6.4992e-06
2:27112487 T C 0.056146 5.9290e-05
2:27116099 G T 0.055491 -3.6213e-05
2:27125195 G A 0.088209 -3.8362e-05
2:27140342 T C 0.753882 -1.9632e-06
2:27141584 A T 0.421639 4.7651e-05
2:27152874 T C 0.490626 4.1202e-05
2:27161060 G A 1.227558 1.0491e-05
2:27167617 A G 0.101663 -2.0098e-05
2:27173314 A G 0.087647 -5.6389e-05
2:27176094 T C 0.042128 1.9560e-05
2:27182314 A G 0.030712 -5.7918e-07
2:27187217 A G 0.117823 -3.3346e-05
2:27192107 C T 0.098897 3.9589e-05
2:27193078 T C 0.060742 -3.0497e-05
2:27209648 G A 0.102526 -2.7749e-05
2:27228772 T C 0.118456 -3.0389e-05
2:27239949 T G 1.223394 6.3888e-07
2:27241279 T C 0.027567 -7.4403e-05
2:27260469 A G 0.595161 2.1015e-05
2:27274073 A G 0.086592 -4.5665e-05
2:27290525 G A 1.405248 -1.7227e-05
2:27293041 T C 0.038077 3.6958e-06
2:27297757 A G 0.744859 5.9160e-06
2:27308159 A G 0.064206 1.3594e-05
2:27315252 A G 0.739711 6.3224e-06
2:27323198 C T 0.103165 8.1731e-05
2:27323385 T C 0.729123 7.7447e-06
2:27323963 G T 0.097274 -3.4695e-05
2:27324669 T C 0.034049 2.9797e-06
2:27326067 A G 0.031644 3.3340e-05
2:27341063 T A 0.718243 -6.8643e-07
2:27349220 T C 0.058931 -3.7931e-05
2:27351279 A G 1.291771 -1.5736e-05
2:27353507 C G 0.291021 -3.8219e-05
2:27354419 T C 0.318526 1.7679e-05
2:27357038 T C 0.074716 -4.3049e-05
2:27365592 T G 0.050190 2.8850e-05
2:27368588 C T 0.699680 3.4197e-05
2:27381271 A G 0.040634 4.9611e-05
2:27384579 G A 1.197742 7.1230e-06
2:27385275 C T 0.203374 -1.6948e-05
2:27405497 T C 0.466480 4.1270e-07
2:27408040 T C 0.023406 -2.1030e-06
2:27422605 T C 1.879930 1.0178e-05
2:27423913 A G 0.115165 3.6476e-06
2:27424636 A G 1.394082 1.0275e-05
2:27429808 A G 0.028943 -1.6981e-05
2:27435165 A G 0.024529 -2.8643e-05
2:27435250 G A 1.975569 2.6209e-05
2:27439751 T G 0.095590 3.9540e-06
2:27446746 A G 0.031523 1.4089e-05
2:27465608 C G 0.025132 2.8443e-06
2:27470531 A G 0.048087 2.7614e-05
2:27484620 G A 0.585768 -8.8200e-06
2:27488534 G C 0.033922 -4.3791e-07
2:27491111 C T 0.211965 1.6859e-05
2:27497815 G T 0.416465 8.7920e-06
2:27498844 A G 0.187735 -8.8062e-05
2:27499675 A G 0.021880 -9.0636e-08
2:27502134 C G 0.041290 5.7751e-05
2:27513678 T C 0.130232 -3.7046e-05
2:27513942 T C 0.069123 -2.9297e-05
2:27516290 T C 0.044030 2.7399e-05
2:27519153 T G 0.516505 6.1534e-06
2:27526463 C T 0.055108 -3.2526e-06
2:27533485 T C 0.030858 2.7389e-06
2:27539201 A G 0.052060 3.8854e-05
2:27547247 C G 0.037704 8.1796e-06
2:27550967 G A 0.800823 4.0972e-06
2:27579172 C T 0.077507 1.6839e-05
2:27586610 G A 0.061194 -6.4777e-06
2:27587724 A G 0.034506 -1.7735e-05
2:27589810 C T 0.785337 1.0336e-05
2:27590038 C G 0.059840 -6.0039e-05
2:27590666 T C 0.053692 -2.0626e-05
2:27591804 C T 0.651363 1.3979e-05
2:27594397 T C 0.111718 -4.3629e-05
2:27611454 T C 0.047934 -7.4281e-06
2:27612840 G C 1.939232 4.9327e-05
2:27623999 A C 0.035026 2.1926e-05
2:27657681 T C 0.189443 -6.7706e-06
2:27669137 G A 0.029527 1.6961e-05
2:27682309 T C 0.043144 2.8874e-05
2:27685388 A G 0.894725 7.7372e-06
2:27686911 C T 0.102227 1.1774e-05
2:27711631 C T 0.832119 -1.4127e-05
2:27715416 T C 0.783604 3.7938e-06
2:27725572 A C 0.793332 -2.4651e-06
2:27730940 C T 1.214633 4.4768e-05
2:27742603 C T 1.237156 4.8887e-05
2:27743154 G A 0.320678 9.7259e-05
2:27747949 A G 0.067445 -2.3594e-05
2:27748624 G A 1.133582 4.2605e-05
2:27749327 A G 0.023568 2.7501e-05
2:27779319 T C 0.030196 4.5622e-05
2:27799773 C A 0.029193 -1.1657e-05
2:27801418 A C 0.958479 6.2431e-05
2:27815510 C A 0.507819 3.0511e-05
2:27816593 C T 0.422220 3.2320e-05
2:27819645 C T 0.038726 2.4538e-05
2:27834152 C T 0.506274 2.8321e-05
2:27844601 G T 0.424298 3.7993e-05
2:27851918 A G 0.498513 2.7155e-05
2:27855239 G A 0.930741 5.7687e-05
2:27874563 T G 1.167592 -1.2690e-04
2:27887034 A C 1.155430 -1.5216e-04
2:27887160 T C 0.026840 -1.8186e-07
2:27895867 T C 0.044312 -1.3227e-05
2:27906918 T C 0.045127 2.4792e-05
2:27907444 C T 0.102464 1.2394e-05
2:27929023 C A 0.107349 8.0188e-05
2:27933601 A G 0.041086 3.3447e-05
2:27933750 A G 0.064923 -2.8028e-05
2:27934524 C T 0.527138 -1.8520e-06
2:27942658 A G 0.103071 -3.5099e-05
2:27949052 A G 0.338689 3.7231e-05
2:27960776 T C 0.252366 -2.1565e-04
2:27961614 C T 0.359618 3.7394e-05
2:27993142 G T 0.070795 -6.8043e-06
2:27995781 C A 1.472586 -4.9192e-05
2:27996264 A G 0.085297 2.7172e-06
2:28011829 T C 0.033688 -1.1477e-05
2:28019824 A G 0.041258 3.1455e-05
2:28020750 T C 0.021127 3.4197e-05
2:28023120 C T 0.419640 3.7451e-05
2:28043391 C T 0.072356 2.1213e-06
2:28050951 T C 0.410522 3.7692e-05
2:28057593 G T 0.053368 -3.3193e-06
2:28059434 T C 0.039589 4.4721e-06
2:28064201 C T 0.025068 2.8532e-05
2:28079775 G A 0.362169 8.2941e-06
2:28085311 A G 1.562709 -1.9537e-05
2:28086793 A G 0.131725 2.0802e-05
2:28106866 T C 0.080743 -2.6179e-06
2:28122890 T C 0.033750 -3.5589e-05
2:28145159 T G 0.564368 -3.3058e-05
2:28169597 C T 1.636136 -9.7093e-06
2:28180334 G A 0.053261 -7.6937e-06
2:28180473 A G 0.045672 2.0508e-05
2:28189280 A G 1.561414 -2.2261e-05
2:28199175 C T 0.032432 -4.0140e-06
2:28206268 T C 0.558801 -4.8266e-05
2:28244926 C G 0.235657 -6.3055e-05
2:28254894 G A 0.069977 -5.1970e-06
2:28261053 T C 0.027632 2.4176e-05
2:28268742 T C 0.120975 4.8305e-05
2:28270888 C T 0.062894 3.6735e-05
2:28281545 A G 1.576605 -2.5045e-05
2:28304061 A G 0.716889 -2.1914e-05
2:28313646 T C 0.140635 -2.5307e-05
2:28315770 C T 0.237179 -5.7156e-06
2:28317880 G T 0.061369 -5.3629e-05
2:28328311 A G 0.107070 5.7712e-05
2:28342083 A G 0.034127 4.8078e-06
2:28344285 A G 0.244206 -3.6713e-05
2:28357730 C T 0.041235 3.7377e-05
2:28359016 C T 0.254018 -4.7016e-05
2:28362739 T G 0.076952 5.9098e-05
2:28369436 T C 0.523623 -1.5603e-05
2:28369981 C T 0.641193 -3.2317e-05
2:28371194 C T 0.143894 6.4986e-05
2:28373552 G A 1.473644 2.2718e-05
2:28373578 G A 0.055257 1.3908e-05
2:28373787 A G 0.038476 -8.1781e-07
2:28374154 G A 0.057834 2.5673e-05
2:28383737 G T 0.035980 -5.6855e-05
2:28385147 A G 1.124309 -5.4093e-05
2:28387200 A G 0.132735 8.0901e-05
2:28431037 C T 0.161785 7.4105e-05
2:28439845 G A 0.042365 -3.7958e-06
2:28442196 G A 0.370901 -4.3593e-05
2:28444712 A G 0.032341 2.1526e-06
2:28445302 T C 0.051093 9.4570e-06
2:28449421 A G 0.116937 5.9615e-05
2:28450155 T C 0.035026 2.9055e-06
2:28464198 T C 0.042001 3.6444e-05
2:28464290 T C 0.035123 1.0484e-05
2:28468028 C T 0.044546 1.7173e-05
2:28468514 G A 0.703731 -5.9675e-05
2:28474423 A G 1.444029 1.9792e-06
2:28484922 T C 0.098303 5.4074e-05
2:28531731 G C 0.031790 7.9357e-06
2:28532309 G A 1.188005 4.8906e-05
2:28535702 G A 0.242100 -2.2961e-05
2:28539877 T C 1.179260 -1.4027e-04
2:28540144 T C 0.213553 3.4483e-05
2:28545109 T G 0.296977 4.1400e-05
2:28545188 A G 0.028362 3.5420e-05
2:28546682 T C 0.060694 4.8706e-05
2:28549757 C T 1.886292 4.1230e-06
2:28561758 C T 0.275360 2.8374e-05
2:28567666 G C 0.054819 2.7885e-05
2:28570538 A G 0.958567 -4.4581e-05
2:28570963 C T 0.117463 -4.5930e-06
2:28582803 A G 0.050482 -6.3045e-07
2:28582970 T C 0.061836 2.1859e-05
2:28584315 C T 1.551511 -3.2017e-04
2:28587252 T C 0.070181 -2.9540e-05
2:28588856 G T 1.429439 2.4279e-05
2:28591295 A G 0.022328 4.7204e-06
2:28597305 C T 0.977529 2.5891e-05
2:28599765 G A 0.407218 3.4352e-05
2:28600239 C T 1.659795 -1.7948e-05
2:28601801 A G 0.039865 8.9734e-06
2:28602951 G A 0.202893 4.1458e-06
2:28610075 C T 0.044903 5.8468e-06
2:28610574 A C 0.140525 -2.6558e-05
2:28610585 C T 0.041611 -2.8810e-05
2:28610627 C T 0.248721 -1.8996e-07
2:28617932 T C 0.396650 3.1990e-05
2:28623047 C T 1.052332 -9.9565e-06
2:28627629 T C 0.932312 -1.1285e-05
2:28628696 G A 0.055121 1.6719e-05
2:28630765 C T 0.051187 -4.5633e-06
2:28632191 A G 0.455591 3.0856e-05
2:28633407 C G 0.030508 -8.1056e-06
2:28646801 A G 0.756170 4.3410e-06
2:28646847 T C 0.258374 -5.9930e-06
2:28649424 G C 0.045234 5.4156e-05
2:28652529 A G 0.712235 2.1349e-05
2:28657698 A G 0.052495 2.1970e-05
2:28659489 A G 0.401772 3.4232e-05
2:28659534 A G 0.286918 -2.7837e-07
2:28659842 A G 0.347703 -1.0238e-05
2:28668107 C T 1.212332 9.4741e-06
2:28670404 C T 0.862364 1.5801e-05
2:28670491 A G 0.110903 1.1871e-05
2:28671677 A G 0.049944 -2.1823e-05
2:28672112 T C 0.074583 4.0056e-05
2:28673612 G A 0.362160 1.5377e-04
2:28675125 G T 0.380995 9.7177e-05
2:28678625 A C 0.056435 1.7231e-06
2:28679075 A C 0.722800 2.0331e-05
2:28679478 A G 0.040920 -9.6605e-06
2:28688516 A G 1.032153 -1.9702e-05
2:28688520 T C 0.438109 1.1616e-06
2:28688564 A G 0.089669 -3.4572e-05
2:28703171 G T 0.093457 -2.1424e-08
2:28703983 C A 0.521935 -2.1147e-06
2:28708480 A G 0.095398 1.6615e-05
2:28727147 A G 0.249260 3.3367e-05
2:28728679 A G 0.050521 5.6198e-06
2:28735509 A G 1.135237 1.0939e-06
2:28737613 G A 1.920682 6.3315e-05
2:28738614 A G 0.072492 4.4515e-05
2:28742085 T C 0.357320 -2.1787e-05
2:28744024 T C 0.138048 4.0665e-06
2:28745686 C G 0.045000 -2.2433e-05
2:28745885 T C 0.034961 -5.8415e-05
2:28748838 C T 0.068247 -2.0456e-05
2:28749920 A C 0.263172 -3.9890e-05
2:28752348 A G 0.144546 -1.1754e-04
2:28758427 T C 0.524535 3.3523e-05
2:28758828 G A 0.150739 7.3815e-06
2:28760564 A G 1.919620 2.0698e-05
2:28761481 T C 1.877441 -5.0671e-06
2:28761524 T C 0.056039 5.1536e-05
2:28765524 G A 0.940546 -3.7296e-06
2:28767735 T C 0.075832 2.6176e-05
2:28768982 G T 0.120303 3.2733e-05
2:28769435 T G 0.196827 3.5292e-05
2:28776959 A G 1.938206 4.0317e-05
2:28779089 T C 0.027583 3.6861e-06
2:28780282 T C 0.362854 -8.5930e-06
2:28782361 T C 0.063936 -1.1106e-05
2:28782985 G T 0.425395 2.4322e-06
2:28784172 A G 0.039333 3.8359e-07
2:28789115 A G 0.087520 4.4931e-06
2:28789988 A G 0.089653 5.3990e-05
2:28790711 G T 0.827789 -3.7657e-05
2:28791404 G A 0.102649 1.0232e-05
2:28792155 G C 1.679695 -1.6419e-05
2:28792205 C A 0.255258 1.0141e-06
2:28792335 G C 1.545568 -2.2699e-05
2:28794877 A C 0.050401 2.9937e-07
2:28795899 T C 1.296591 -2.4960e-05
2:28796378 G A 0.377486 4.9994e-06
2:28800027 T C 0.081045 -3.0801e-07
2:28804276 C T 0.088160 2.5543e-05
2:28806451 T C 0.051677 5.9421e-07
2:28811067 T C 0.164706 -4.0386e-05
2:28811131 A G 0.599890 2.4964e-06
2:28813679 T G 0.188693 -2.9884e-05
2:28814033 G A 0.378067 3.2450e-05
2:28817071 G A 0.072093 -3.3287e-05
2:28818367 G T 0.391021 -3.6372e-05
2:28819603 T C 1.523591 -3.6650e-05
2:28819614 A G 1.065592 -9.6129e-07
2:28820656 T C 0.032312 -7.4453e-06
2:28821739 G T 0.571113 -3.9885e-07
2:28821832 C T 1.870712 1.8845e-05
2:28824793 G C 1.081386 4.0814e-06
2:28825724 T A 0.021552 3.6320e-06
2:28826355 G T 0.260899 -6.8351e-06
2:28826677 A G 0.041686 1.5344e-05
2:28827912 A G 0.236225 2.6453e-05
2:28843939 C G 0.037619 2.0377e-05
2:28849435 C T 0.418640 2.4006e-05
2:28854958 T C 0.539619 -2.0889e-05
2:28854972 A C 0.032812 -4.2253e-06
2:28856220 A G 0.037986 -2.0934e-06
2:28859281 C T 0.563378 -1.3278e-05
2:28861402 T G 0.199599 1.9505e-05
2:28877585 G A 0.840159 -8.9786e-06
2:28882604 G A 0.872478 -1.0695e-05
2:28886004 A G 0.108281 -5.0652e-06
2:28890617 C G 0.086599 -1.1015e-05
2:28897305 G T 0.046977 2.5047e-05
2:28898933 G T 0.073856 -7.0730e-06
2:28901052 C T 0.094398 9.8922e-06
2:28901110 G A 0.023795 7.9312e-06
2:28901313 T C 0.061057 6.1311e-06
2:28902004 T C 0.798311 -4.3033e-06
2:28906644 G A 1.409964 -4.4014e-05
2:28943516 C T 0.610507 3.9741e-05
2:28962637 C T 0.048765 1.3151e-05
2:28970001 A G 0.213971 -3.3909e-06
2:28984418 A C 0.132719 -8.3433e-06
2:28991271 G A 0.059343 -1.6591e-05
2:29000287 T C 1.074612 -3.1322e-05
2:29001691 G A 1.208953 -3.5340e-05
2:29001991 C A 0.148574 -6.7277e-05
2:29003451 A G 0.175417 -2.8995e-05
2:29004299 C T 1.014489 -2.7476e-05
2:29019720 C A 0.020455 4.8625e-06
2:29037001 C T 1.147847 -3.2530e-05
2:29064981 A C 1.872829 1.2241e-05
2:29083792 T C 0.032082 -4.6376e-06
2:29093803 G A 0.853354 3.2119e-05
2:29099528 T C 0.926297 -4.3869e-05
2:29099988 A G 0.029310 -1.7706e-05
2:29104237 T G 0.044682 2.3376e-06
2:29115845 C T 0.097570 1.1888e-05
2:29119462 A G 1.883079 1.2562e-05
2:29131351 A G 1.416793 -6.8937e-06
2:29145120 T C 0.069243 1.5392e-05
2:29146679 T C 0.057334 -3.2559e-05
2:29156360 C T 0.454312 3.6575e-05
2:29160536 T C 0.868538 -1.9592e-05
2:29162148 T C 0.963673 -3.5465e-05
2:29163801 T C 0.102500 -6.0226e-05
2:29170623 T G 0.448255 4.2848e-05
2:29170906 G A 0.075547 5.9452e-05
2:29183707 G A 0.030595 1.7552e-05
2:29203576 T C 0.281072 1.0454e-05
2:29209898 G A 1.064482 -1.0074e-05
2:29221040 T C 0.068604 4.7087e-06
2:29222070 A G 0.559717 1.7706e-05
2:29225504 C T 0.139746 -8.9221e-06
2:29226512 G A 1.724020 -2.5817e-06
2:29230555 A C 1.708544 -1.6380e-06
2:29231763 C T 0.127081 -2.1312e-05
2:29240060 G A 0.483797 5.3483e-05
2:29242539 G T 0.579692 -3.5838e-06
2:29243335 T G 0.641297 -2.1475e-05
2:29246044 C T 0.653833 -1.1951e-05
2:29247458 T G 0.066455 1.8665e-05
2:29247845 A C 0.130232 -3.7586e-06
2:29247997 G T 0.585018 2.5929e-05
2:29256374 T C 0.175398 -1.5698e-05
2:29257101 A C 0.542244 -3.9016e-05
2:29258674 C T 0.174869 -1.6089e-05
2:29259157 G C 0.717967 -5.2757e-05
2:29259543 C T 0.047529 -3.6602e-07
2:29268375 C A 0.200225 -2.8073e-05
2:29270361 A G 0.039729 7.6286e-07
2:29270537 T C 0.037123 3.1330e-06
2:29270823 T C 0.849118 -1.1820e-05
2:29275318 C T 1.645108 -6.1236e-06
2:29276412 T C 0.109495 7.6604e-05
2:29277047 T C 0.199557 -3.2805e-05
2:29280761 T C 0.583759 2.2437e-05
2:29283509 T C 0.138000 3.8203e-06
2:29284678 A G 0.052245 -2.3230e-05
2:29285065 G A 1.932376 1.1077e-06
2:29285631 G A 1.038577 -2.4618e-05
2:29286031 C T 0.142657 4.0260e-05
2:29286509 C T 0.559662 -3.1330e-05
2:29286752 T C 0.064829 -2.7618e-07
2:29290893 C G 0.055932 1.0642e-05
2:29291478 T C 0.076342 -2.0908e-06
2:29292054 C T 0.459236 2.6992e-06
2:29294754 C G 0.455198 -1.4204e-05
2:29295186 T C 0.032455 -4.3857e-06
2:29295389 A G 0.092863 -2.0231e-05
2:29295866 C T 0.083301 -3.8240e-05
2:29298372 T C 0.779696 -1.0929e-05
2:29299355 T C 0.950579 -5.2133e-05
2:29320512 C T 0.360494 -2.0253e-05
2:29324677 T C 0.021442 1.5702e-06
2:29332642 G A 0.050002 2.1481e-05
2:29333103 T C 0.182675 -5.8311e-06
2:29335758 T C 0.803180 1.1753e-05
2:29341753 G A 0.033114 -1.1130e-05
2:29343119 A G 0.040011 6.5495e-06
2:29348211 G C 0.149353 1.2635e-05
2:29355345 C T 1.565423 1.4337e-06
2:29356567 C G 0.429338 -1.3983e-05
2:29356669 G A 0.783838 -1.7769e-06
2:29359993 A G 0.338971 4.6920e-06
2:29366646 T C 0.129226 5.5923e-06
2:29371387 A C 1.827030 -1.1118e-05
2:29375079 A G 0.405706 -8.3767e-07
2:29377044 T C 1.087744 1.5324e-05
2:29380922 C A 0.059681 -3.6930e-05
2:29381560 C G 0.561356 -1.0318e-05
2:29383256 T G 0.302745 9.3627e-06
2:29387990 A G 1.865074 -3.2913e-06
2:29399532 T C 0.115282 -2.6275e-05
2:29402511 A G 0.045205 5.1260e-06
2:29404441 A G 0.101886 3.0693e-05
2:29405743 A G 0.173668 -1.1869e-05
2:29408781 G T 0.088656 -1.0799e-05
2:29412394 T C 0.030686 3.4170e-06
2:29413307 C T 0.094298 -3.0700e-05
2:29416481 C T 0.442179 -2.1305e-05
2:29416615 A G 0.238227 1.4979e-05
2:29417204 C G 0.117616 2.9157e-05
2:29419473 G A 0.033711 1.3799e-05
2:29425620 A G 0.453740 -1.9166e-05
2:29435447 T C 0.932338 -1.1591e-05
2:29437182 C T 1.033283 -1.7098e-05
2:29439959 A G 0.525113 5.7928e-07
2:29445157 C G 0.084245 -8.5389e-06
2:29448846 G C 0.764801 -1.1409e-05
2:29449005 T G 0.235676 -8.3185e-06
2:29451986 T C 0.138447 -6.3214e-06
2:29453835 C T 1.423467 1.0067e-05
2:29454701 G A 1.828224 -3.0103e-06
2:29455670 A G 0.062803 6.9080e-07
2:29456385 A G 0.182052 2.1950e-05
2:29457342 T C 0.185661 2.3928e-05
2:29458797 T C 0.226666 1.5631e-05
2:29465383 C T 0.170471 3.2372e-05
2:29467246 A G 0.066117 1.8056e-05
2:29473836 A C 0.026690 4.9518e-07
2:29482247 A G 0.163765 2.4399e-06
2:29482318 T C 1.351760 -2.1147e-05
2:29486049 G C 0.087790 -4.8867e-05
2:29486078 A G 0.253824 1.2230e-05
2:29486945 T C 0.035360 2.2759e-05
2:29495718 C T 0.304533 1.8780e-05
2:29495911 C T 0.036142 9.9462e-06
2:29496549 G A 1.977318 -3.5927e-05
2:29497967 A G 0.059788 7.6187e-06
2:29498568 T C 0.044179 1.0045e-05
2:29502007 A G 0.027703 7.7854e-06
2:29506828 G T 0.143053 8.1331e-06
2:29510523 G T 0.100254 1.1327e-05
2:29513501 T C 0.258098 -5.9610e-06
2:29515434 C T 0.320616 2.5295e-05
2:29515924 T C 0.063475 -2.6047e-05
2:29520969 T C 0.031569 3.9429e-05
2:29524130 A C 1.635208 -2.9481e-05
2:29529562 G C 1.971037 -4.9635e-05
2:29529724 T C 0.091659 4.2731e-06
2:29531384 C T 0.116636 -3.4675e-05
2:29532663 C T 0.405001 -1.9803e-05
2:29533736 T C 1.050064 -2.4249e-05
2:29534645 G A 0.176674 -1.1435e-05
2:29538642 T C 1.966308 -4.6163e-06
2:29539942 T C 0.146202 -6.0606e-06
2:29542097 C T 0.293491 -9.0215e-06
2:29543736 G A 0.083470 -2.3967e-05
2:29550691 C T 0.351760 -2.4842e-05
2:29553410 C A 0.470768 1.9616e-05
2:29558116 A G 0.306351 1.0557e-05
2:29561273 T C 0.037434 1.8950e-05
2:29565278 G A 0.871868 5.0669e-06
2:29571771 A G 0.119232 -2.1170e-05
2:29572537 T C 0.884887 1.0185e-05
2:29579398 C T 0.223835 -7.8186e-05
2:29586090 G A 0.677407 -1.3557e-05
2:29587987 C G 0.052462 4.7882e-06
2:29591903 T C 0.046185 -9.9289e-05
2:29592449 A G 0.548895 -5.3802e-05
2:29593844 T C 0.135640 -8.2884e-06
2:29606172 T C 0.079643 1.1508e-05
2:29610953 T C 0.391615 -2.9328e-05
2:29616955 G A 0.053303 -1.2860e-05
2:29620716 G A 0.204101 -5.4759e-05
2:29621629 G A 0.995777 3.0928e-05
2:29624193 A G 1.845168 3.4597e-05
2:29625506 G T 0.104989 -1.7112e-05
2:29627273 G A 0.559785 1.7124e-06
2:29630769 A G 0.349861 -8.4504e-05
2:29637040 C T 0.897072 5.2323e-05
2:29639680 T C 0.245125 -3.3455e-05
2:29644564 T C 0.260659 -3.4076e-05
2:29654953 A G 0.135059 -4.5654e-05
2:29658670 G C 0.034837 -2.3618e-05
2:29664491 A G 0.204646 1.3946e-05
2:29673615 G A 0.034646 -8.4899e-06
2:29676918 A G 0.150467 3.1186e-05
2:29677931 T C 0.146896 7.0002e-05
2:29680753 A C 0.094749 -1.6249e-05
2:29693037 C A 0.575530 -1.1989e-05
2:29697035 G A 0.228899 1.5704e-04
2:29702436 C T 1.227734 8.6394e-05
2:29702728 A G 0.023889 3.9836e-06
2:29703992 A G 0.704490 -3.3530e-06
2:29710856 C T 0.020669 -1.5266e-05
2:29715188 T C 0.044533 3.8078e-05
2:29723889 A G 0.168062 -8.0656e-05
2:29729838 C T 0.200086 -3.0574e-06
2:29733601 C T 0.893865 -5.9959e-06
2:29742971 T G 0.028216 -6.5230e-06
2:29745558 C T 0.222307 -8.3566e-05
2:29752367 G A 0.194341 6.9643e-05
2:29754378 G A 1.200254 -5.2480e-05
2:29758149 T C 0.423093 -1.0781e-04
2:29766715 A G 1.761932 8.5494e-05
2:29773173 A G 0.039365 -1.7229e-05
2:29793291 G C 0.021406 1.6985e-05
2:29800482 T G 0.227588 -5.3839e-05
2:29801451 A G 0.096933 5.2072e-05
2:29802542 G A 1.847819 -4.4924e-07
2:29803706 C T 0.390612 7.7658e-05
2:29807140 C A 0.219002 -5.0023e-05
2:29807211 G A 0.038281 -3.1777e-05
2:29807890 A C 0.637944 -1.7472e-05
2:29809283 A G 0.032270 -3.1462e-05
2:29809505 G C 0.156488 1.2069e-05
2:29812191 C T 1.189151 3.1370e-05
2:29815482 G A 1.418231 7.4871e-06
2:29817090 T C 0.020783 2.3129e-06
2:29818790 A G 0.051073 5.5550e-06
2:29824718 C T 0.040897 -3.8049e-05
2:29834171 A T 0.081159 3.4523e-07
2:29835664 T C 0.045805 -5.2594e-06
2:29838059 T C 0.272571 -2.2804e-05
2:29850704 C G 0.146306 2.2683e-05
2:29859112 A C 0.068724 -1.5205e-05
2:29862438 G A 0.078205 -1.3850e-05
2:29868045 A G 0.065663 -4.8460e-05
2:29870979 T C 0.104084 1.0614e-05
2:29874736 G C 0.142193 9.4024e-06
2:29881793 C T 0.058587 -4.3949e-05
2:29906415 C T 0.076533 6.7998e-06
2:29908701 T G 0.042033 -2.5994e-05
2:29911170 A G 0.119693 5.8945e-06
2:29911541 C T 1.647211 1.5546e-06
2:29916098 C T 0.033088 -3.5697e-06
2:29922202 T C 0.040953 5.8874e-06
2:29926552 G A 1.630038 5.5889e-05
2:29929104 C A 0.188268 -3.6051e-06
2:29934229 G A 0.020510 -7.7364e-06
2:29936023 G A 0.024305 7.7033e-06
2:29941185 A G 0.044523 2.0122e-06
2:29947245 G A 0.092230 -1.5490e-06
2:29951339 A G 0.059360 1.0011e-05
2:29951639 G A 1.711151 1.5234e-05
2:29960846 T C 0.041410 1.0602e-04
2:29966256 C T 0.042550 1.0997e-05
2:29966935 T C 0.042205 -2.8926e-05
2:29970523 C T 0.116006 5.2556e-07
2:29974994 G A 1.633241 3.9922e-05
2:29977763 C T 0.056179 8.4417e-05
2:29980221 T C 1.820941 1.7019e-05
2:29981602 T C 1.773081 1.7174e-05
2:29983382 G A 0.110037 2.8352e-05
2:29987352 T C 0.025626 -4.8940e-05
2:29989364 T C 0.068107 -1.9482e-05
2:29990267 G A 0.102948 -2.8400e-05
2:29992524 G A 0.052206 8.8100e-05
2:29993506 A C 0.395095 3.1535e-05
2:30001568 T C 1.896997 -1.7140e-05
2:30006587 A G 0.023422 3.3259e-05
2:30006623 A C 0.054760 1.2258e-05
2:30012952 C T 1.910506 3.6790e-06
2:30026269 T C 0.260650 3.5784e-05
2:30026989 G A 1.123948 -6.1745e-05
2:30029727 G A 0.363481 1.7136e-05
2:30035889 C G 0.038658 -1.0841e-06
2:30038646 T G 0.092204 8.1813e-06
2:30039957 A C 0.553144 3.0957e-05
2:30041666 A C 1.557435 2.7751e-05
2:30041690 A G 0.290570 6.8282e-06
2:30041744 G T 0.061638 -4.6456e-05
2:30042098 G A 0.113075 -2.2712e-06
2:30048387 T C 0.888230 -8.5299e-06
2:30050389 A C 0.227558 9.1634e-06
2:30053342 C T 0.661353 -1.3778e-05
2:30059903 A C 0.110147 -1.9089e-05
2:30066829 T C 1.870722 -8.1991e-08
2:30070044 A G 0.943769 2.4340e-05
2:30072111 T G 0.114428 2.0225e-05
2:30074066 C T 0.614282 -6.4328e-06
2:30080872 G A 1.030533 -1.2276e-05
2:30081212 A G 0.141388 -4.2639e-06
2:30082398 A G 1.645754 2.9557e-06
2:30088326 A G 0.028875 -2.6421e-05
2:30106362 A G 0.064043 -5.0592e-06
2:30118562 A G 1.527060 -3.9502e-07
2:30120440 C T 0.071996 1.2202e-05
2:30126856 A G 0.038775 -3.3137e-05
2:30132259 G A 1.819954 2.6335e-05
2:30134463 T C 0.930001 2.2224e-05
2:30141474 T C 0.035941 3.8949e-06
2:30148797 C T 0.044111 6.1481e-06
2:30149295 G C 0.052199 2.1589e-05
2:30151133 G A 0.074388 1.0511e-05
2:30151978 T C 0.744693 2.4464e-05
2:30158524 A G 0.025064 7.3609e-06
2:30163232 G C 0.042812 -1.2534e-05
2:30165292 A C 0.038937 2.9563e-05
2:30177652 C A 0.033013 -9.8261e-06
2:30178453 A G 0.069357 6.2436e-05
2:30179430 T C 0.720528 2.3333e-05
2:30179917 C T 0.576585 -3.6234e-05
2:30180381 C G 1.978941 -2.3329e-05
2:30193880 T A 0.072129 -1.9856e-06
2:30195208 C A 0.676187 1.4113e-06
2:30202548 A G 0.047960 -3.5622e-05
2:30202969 G A 0.581133 3.2863e-05
2:30211581 C G 0.117207 -5.2867e-05
2:30220203 T C 1.096119 1.0439e-07
2:30221640 G C 0.022240 9.6065e-06
2:30246522 A C 0.054192 1.0329e-05
2:30247273 C T 0.492285 -5.5470e-05
2:30256303 C T 1.939842 2.0011e-05
2:30256344 C G 0.071551 -6.1546e-05
2:30259377 A G 1.551125 -1.1001e-05
2:30259921 C T 1.930111 1.9172e-06
2:30262542 G C 0.853827 1.4575e-05
2:30267632 T C 0.311213 -3.4102e-06
2:30269375 G A 0.443980 2.6806e-06
2:30271657 C A 0.024116 4.3539e-06
2:30272505 T C 0.187271 5.9723e-06
2:30276758 A G 0.024525 -2.1073e-05
2:30280043 T C 0.082739 6.8351e-06
2:30292775 G A 0.159331 -1.2864e-05
2:30300984 C T 0.078085 -1.2955e-05
2:30301449 G A 0.189225 1.6452e-04
2:30305433 C A 1.475143 2.4789e-05
2:30307328 T C 0.282958 -3.2937e-06
2:30321103 C T 0.559343 -1.4417e-05
2:30347776 C T 0.298963 -1.1144e-06
2:30353565 A G 0.082434 -1.9845e-05
2:30357700 C T 0.055134 -2.5605e-05
2:30360518 T C 0.060798 -8.5943e-06
2:30368876 C A 0.232791 -2.3912e-05
2:30381505 C T 0.950336 2.4193e-05
2:30389006 C T 0.111199 -8.2397e-07
2:30403131 G T 0.067150 -8.3908e-05
2:30403706 C T 1.578458 1.1913e-05
2:30406902 G A 0.816724 1.3767e-05
2:30407566 A G 1.573878 9.1844e-06
2:30416825 G T 0.026638 2.1851e-05
2:30417646 G A 0.077387 -6.8224e-06
2:30423976 A G 0.054114 -1.0589e-05
2:30425647 T A 0.798525 2.9939e-06
2:30425946 T G 0.150720 -1.2195e-05
2:30426674 T C 0.926388 -2.3942e-05
2:30427433 G T 0.356531 1.8269e-05
2:30430416 C T 0.293066 -2.1870e-05
2:30431992 T C 0.053348 -1.6165e-05
2:30437636 C T 0.884390 -3.4299e-05
2:30441004 T C 0.843321 3.6968e-05
2:30446568 A G 1.518027 -1.5433e-06
2:30448140 A G 0.030900 5.0558e-05
2:30456122 T G 0.553874 -1.1067e-07
2:30456342 T C 0.749630 5.5945e-06
2:30458643 C T 0.030189 1.4086e-05
2:30458753 T G 0.045169 -2.1986e-05
2:30459773 C A 0.434480 -2.6994e-05
2:30460175 C T 0.027025 3.7567e-06
2:30460983 T C 0.027119 3.6430e-06
2:30462920 T C 0.542761 1.8102e-06
2:30462979 C A 0.520118 6.2558e-05
2:30466986 G A 0.073576 2.7585e-05
2:30472268 A G 0.136224 -1.9802e-05
2:30472402 A G 0.040589 2.0260e-05
2:30475074 C T 0.463669 4.6253e-05
2:30476765 G A 0.551401 -5.1729e-05
2:30479857 A C 0.422740 3.3903e-05
2:30485340 T C 0.056068 7.7723e-06
2:30489322 G A 0.348176 1.1299e-05
2:30491746 C T 0.421156 3.9626e-05
2:30494650 T C 0.684376 -3.8141e-05
2:30496051 T C 0.037123 1.6846e-04
2:30502111 T C 0.259384 1.8904e-05
2:30504247 T G 0.990422 -1.5610e-05
2:30510147 C T 0.330500 3.2600e-05
2:30517018 G C 0.081337 8.8402e-06
2:30525827 T C 1.147692 -2.3738e-05
2:30526780 A G 0.717000 -1.9098e-05
2:30528259 C T 0.173418 -3.6061e-05
2:30528673 A G 0.873543 8.6238e-05
2:30531131 T C 0.376263 -3.4173e-05
2:30531922 T C 1.402888 1.5648e-05
2:30537716 C T 0.041517 2.6379e-05
2:30539827 G A 0.162519 -1.0480e-05
2:30541704 G A 1.299599 -1.5312e-04
2:30544871 G T 0.226335 2.0398e-05
2:30549708 A G 0.630067 -1.0806e-04
2:30552150 C T 0.582386 -6.1558e-05
2:30552223 T G 0.033494 -7.2145e-05
2:30552301 C T 0.044958 1.8829e-05
2:30553672 C G 0.151252 -2.0180e-05
2:30555728 A C 1.204244 6.0804e-05
2:30556890 A G 0.032484 3.0872e-05
2:30557043 A G 0.109910 -1.9347e-05
2:30558440 A G 1.703130 -2.9335e-05
2:30559730 G A 0.061684 -3.4261e-05
2:30559816 G A 1.349725 2.4061e-05
2:30560086 G T 0.052355 -4.1904e-05
2:30563140 A G 0.338965 2.7979e-05
2:30564611 T C 0.191452 1.2986e-05
2:30565155 T A 0.146465 1.8233e-05
2:30565291 T C 0.033468 -6.8536e-07
2:30565426 C A 0.032380 -2.0926e-06
2:30567125 A G 0.038655 -3.6892e-06
2:30568602 G A 0.225033 -3.3290e-06
2:30571907 A G 0.209937 4.8587e-06
2:30572797 C T 0.064245 1.8409e-05
2:30574213 T G 0.022227 -4.7184e-05
2:30575519 G A 0.069688 -2.5436e-06
2:30575898 G A 0.026408 -1.3165e-05
2:30577757 C T 0.178582 -2.2818e-07
2:30579462 G T 0.281708 4.7596e-06
2:30581537 C T 0.315861 -9.2932e-06
2:30581981 C A 1.632238 1.5362e-05
2:30582144 T C 0.036882 -3.8479e-06
2:30582163 C T 0.050927 3.1807e-05
2:30583828 C A 0.164430 1.0058e-05
2:30585905 T G 0.412541 -1.7944e-05
2:30591002 G A 0.491425 -1.8022e-05
2:30598345 G A 0.063346 1.1549e-06
2:30606942 C T 0.147987 9.7399e-06
2:30607362 G A 0.487289 -1.8575e-05
2:30614615 A G 0.021705 -1.6039e-05
2:30627412 T C 1.866804 1.7929e-05
2:30628617 T C 0.020666 3.2319e-06
2:30631693 A G 0.908510 -1.1550e-05
2:30635961 G T 1.384092 -1.9886e-06
2:30643093 C T 0.330321 2.7512e-05
2:30644455 A G 0.041618 -1.1798e-05
2:30644521 A G 0.264522 -1.5685e-05
2:30644882 T C 0.043858 9.6320e-05
2:30647051 G A 0.023776 5.8569e-06
2:30647593 T C 0.475890 -7.2948e-06
2:30655453 C A 0.038067 5.1716e-06
2:30660266 G A 0.105541 -2.8701e-06
2:30661541 A G 0.033695 2.3434e-05
2:30667700 T C 0.484332 3.2772e-05
2:30675739 C T 0.934675 -1.2028e-06
2:30679067 A G 0.117109 1.1767e-05
2:30680949 A G 0.020244 -2.9930e-05
2:30694531 G T 1.026820 -7.0224e-06
2:30702842 A G 0.071512 8.1475e-06
2:30704945 C T 1.154871 1.5622e-06
2:30719948 A G 0.054579 -2.9383e-05
2:30723251 C T 1.880404 2.2734e-05
2:30743285 A G 0.396371 -2.3357e-05
2:30748373 G T 0.633186 1.6110e-05
2:30781090 T C 0.243804 -4.0462e-08
2:30792898 C A 1.372429 1.7140e-05
2:30803108 G C 0.038249 7.2934e-05
2:30803424 A G 0.023977 8.6938e-06
2:30807370 G A 0.070571 -1.4999e-05
2:30828334 G A 1.695136 3.3757e-05
2:30835910 A G 0.206827 1.7539e-05
2:30859190 G A 0.036778 -2.1962e-05
2:30861509 G A 0.795455 -2.8322e-06
2:30863108 G A 0.275645 1.4516e-05
2:30867387 A G 0.461673 3.2269e-06
2:30870799 G T 0.096589 6.8870e-05
2:30876393 T C 0.109277 -3.3336e-05
2:30876844 C T 0.637269 9.4628e-06
2:30877453 C T 0.189413 -1.4090e-05
2:30880903 A G 1.067471 4.0795e-05
2:30881288 T C 0.027343 3.2984e-05
2:30884996 A G 0.031076 9.2739e-07
2:30885331 A G 0.057561 3.4355e-06
2:30886362 T C 0.751753 3.6117e-05
2:30888346 A C 0.377788 1.3322e-05
2:30897251 C A 0.726477 3.9748e-05
2:30897796 G A 0.040823 3.4412e-06
2:30899954 T G 0.052229 7.3712e-08
2:30907617 G T 0.461060 7.6645e-06
2:30909248 C A 0.056698 2.4808e-05
2:30910849 T C 0.844181 1.5374e-05
2:30912423 T C 0.035240 3.7595e-05
2:30914381 A G 0.257125 -1.0255e-04
2:30917735 G T 0.832366 -6.9241e-05
2:30930165 T C 1.017034 -8.1022e-05
2:30936516 G A 0.234680 -9.1507e-06
2:30940397 T C 1.649454 -2.2952e-05
2:30944632 G A 0.637792 4.7868e-05
2:30944764 G C 0.078760 7.1507e-06
2:30947394 T C 0.022945 -4.4052e-06
2:30948878 G A 0.038067 3.8148e-05
2:30949084 G C 0.804371 4.9044e-05
2:30952147 A C 0.120664 6.1027e-06
2:30952554 A G 0.118826 1.4681e-05
2:30957326 G A 0.126146 -1.4558e-05
2:30959366 C T 0.034857 -5.1137e-05
2:30959712 T C 0.023458 -2.2499e-05
2:30961997 A C 0.684003 -5.8167e-05
2:30963364 G A 0.712916 -5.1523e-05
2:30966687 A G 0.634724 7.6176e-06
2:30974735 A G 0.766752 1.2494e-06
2:30975481 T C 0.020027 -4.3084e-05
2:30975961 T G 0.398581 -2.4480e-05
2:30976652 C A 0.056659 1.5182e-05
2:30977354 T C 1.704802 -6.0307e-05
2:30979858 G C 0.155189 9.5393e-06
2:30980940 T C 1.340416 6.5902e-06
2:30982883 A G 0.068812 1.8096e-05
2:30983434 A G 1.831266 1.3302e-05
2:30984671 A C 0.056305 -2.0688e-05
2:30984850 T G 1.707811 -2.1955e-06
2:30986645 T C 0.497001 1.6485e-04
2:30986853 G A 0.157426 -2.1932e-05
2:30988101 G T 1.219441 2.9025e-05
2:30988915 T C 0.151171 7.2282e-05
2:30990328 T G 1.390116 2.5738e-05
2:30990881 A G 0.031747 1.1503e-05
2:30992070 T C 0.112215 -1.7312e-05
2:30992277 A G 0.075965 1.0739e-05
2:30996193 G A 0.817523 -1.7254e-05
2:30996480 C T 0.055575 1.1108e-05
2:30996702 C T 0.091717 7.2865e-06
2:30999476 C T 0.054601 -9.8711e-07
2:30999860 C G 0.037437 -2.3330e-05
2:31000308 C T 0.059262 -2.9569e-05
2:31004903 T G 0.399344 8.7102e-05
2:31006133 C T 1.341260 1.7976e-05
2:31009306 G C 1.762240 -1.5494e-05
2:31013370 G A 0.329601 4.4996e-06
2:31014166 C A 0.709911 -2.1072e-06
2:31015521 T C 0.039969 -2.2538e-05
2:31023320 T C 0.056468 4.4774e-05
2:31023730 C T 0.035126 -5.2968e-06
2:31029454 C T 0.131858 -2.4142e-05
2:31031320 T C 0.027054 -1.6380e-08
2:31037060 C T 1.434528 2.1351e-05
2:31044966 A G 0.049590 5.0293e-05
2:31058548 A G 0.311992 -4.8559e-06
2:31068050 C T 0.038479 7.4582e-06
2:31090618 A C 0.461118 4.2774e-05
2:31101890 T C 0.084317 -6.1981e-05
2:31102825 A G 0.152603 1.0304e-06
2:31106766 T C 0.164018 5.1347e-06
2:31110054 G T 0.363315 4.4765e-06
2:31112218 A C 0.043806 1.3634e-06
2:31112471 C T 0.598699 7.8578e-06
2:31113455 A G 0.102101 -1.8034e-05
2:31113622 T G 0.381810 -2.7925e-06
2:31114183 C A 0.945704 4.0549e-05
2:31119283 C T 0.043845 5.6164e-05
2:31122801 G A 0.103276 -1.7503e-05
2:31133939 C G 0.480434 1.2574e-05
2:31135184 T G 0.474861 1.2796e-05
2:31142547 A G 0.050959 2.7929e-05
2:31145254 C G 0.445600 -1.0465e-05
2:31154708 A G 0.023880 -8.6762e-06
2:31154747 T C 0.301810 4.9816e-05
2:31156624 T C 1.610235 1.5315e-05
2:31159799 G A 0.088705 -3.8567e-05
2:31164416 C T 0.289239 4.5966e-05
2:31166795 G A 0.679082 2.8848e-05
2:31167036 C A 0.030371 -3.0119e-05
2:31168527 T G 0.063018 1.2706e-05
2:31170278 G T 0.072272 4.0337e-05
2:31170627 T C 0.345375 -1.3851e-05
2:31171487 A G 0.030485 1.9303e-05
2:31173419 A G 0.024389 -1.1785e-06
2:31175763 A G 0.095557 -7.4470e-06
2:31176070 A G 0.023662 5.6453e-06
2:31178818 T C 0.296763 4.8637e-05
2:31180650 A G 0.054880 1.1613e-05
2:31186764 G T 0.032510 -3.7560e-05
2:31190591 G C 0.034844 -3.5391e-05
2:31192560 G A 0.027080 -7.6850e-06
2:31195390 A G 0.066251 -1.7850e-05
2:31199203 G A 0.027664 -9.1448e-06
2:31200394 C T 0.386484 -2.5549e-05
2:31203158 T C 0.021361 1.6107e-05
2:31205168 A G 1.239052 2.9172e-05
2:31207140 T C 0.058947 -1.2053e-05
2:31209540 T G 0.429368 1.0674e-05
2:31209608 G T 0.055315 1.3724e-05
2:31210887 T C 0.059928 8.4451e-06
2:31212057 C T 0.043799 1.4022e-05
2:31212899 T C 0.516661 3.7195e-05
2:31213570 T C 0.042390 1.9342e-06
2:31217341 T C 1.249026 1.2614e-04
2:31220157 A G 0.050206 5.1124e-06
2:31226183 A G 0.519770 4.5557e-05
2:31232339 A G 0.079435 3.6076e-05
2:31234030 T C 0.039521 -7.2798e-07
2:31238524 T C 0.317494 5.0384e-05
2:31240246 G A 0.153028 7.4741e-06
2:31242774 T C 0.151668 2.4534e-06
2:31245650 T A 0.706188 -2.9263e-05
2:31248883 C T 0.053082 1.0412e-05
2:31249014 C T 0.802845 -2.8551e-05
2:31249427 G T 0.658890 -7.8094e-06
2:31249974 C T 0.796591 -3.3432e-05
2:31251147 A G 0.805367 -3.1971e-05
2:31267442 G A 0.605041 8.1176e-06
2:31267814 T C 1.418157 -3.2087e-05
2:31270617 C T 0.812593 -3.6687e-05
2:31278254 G A 0.123147 -1.3086e-04
2:31283345 G A 1.176089 -3.0532e-05
2:31287317 T C 0.436005 2.9032e-05
2:31287996 G T 0.037837 -2.2972e-05
2:31288126 T C 0.031095 -2.7109e-05
2:31295230 C T 1.097212 -3.6604e-05
2:31300293 T C 0.052566 -2.8867e-05
2:31301347 T C 0.038726 -1.0033e-05
2:31304147 C T 0.924931 -2.8881e-05
2:31311470 A G 0.107865 -9.7130e-06
2:31314555 C T 0.079029 -2.1155e-07
2:31340779 G A 1.108716 -3.3207e-05
2:31341110 C T 0.706486 -2.4208e-05
2:31341531 A G 0.304790 -2.4486e-07
2:31346267 A G 1.434402 3.7800e-05
2:31346493 C A 0.781501 4.2233e-05
2:31346800 G C 0.052949 -3.2413e-05
2:31348076 A G 0.031488 1.4815e-05
2:31348417 C G 0.035052 6.0744e-05
2:31348710 G C 0.047120 -9.4542e-06
2:31351249 G A 1.250269 2.6540e-05
2:31352655 A G 0.078062 -4.0491e-05
2:31352788 G C 0.413356 2.7934e-05
2:31355071 T C 1.557951 1.6681e-06
2:31356428 C T 0.604743 3.3850e-06
2:31358568 T C 0.350095 2.4638e-05
2:31363732 A G 0.659195 -1.4526e-05
2:31364746 A C 0.066462 -1.4188e-05
2:31366573 A G 0.114152 -2.8527e-06
2:31369164 C T 0.182341 -1.9934e-05
2:31376688 G A 0.023006 3.3563e-05
2:31381912 A G 0.031582 1.2979e-05
2:31383383 A G 0.024292 -4.6707e-06
2:31384829 C A 0.061619 2.9079e-05
2:31390126 T C 0.023308 1.4711e-05
2:31396801 G A 0.471713 1.2537e-05
2:31397332 C A 0.995135 -4.0175e-05
2:31399988 T C 0.460028 -7.1759e-06
2:31404064 G A 0.485556 2.4998e-06
2:31411184 A C 0.347800 -2.0699e-05
2:31412347 A G 0.021909 1.6222e-05
2:31412642 C T 0.025661 -6.0472e-06
2:31414708 A G 0.021325 1.0684e-05
2:31414807 G C 1.850501 -2.3062e-06
2:31414851 C T 0.057292 -8.9541e-06
2:31415854 C G 0.046668 -1.3906e-05
2:31417290 C T 0.057740 -6.9237e-06
2:31420415 A G 0.302719 1.3600e-05
2:31421708 C T 0.252438 -3.9283e-05
2:31429833 A G 0.023305 -1.6409e-05
2:31433738 A G 0.105282 1.8540e-05
2:31434498 C T 0.056977 -9.3767e-06
2:31434606 T C 0.133566 -8.2634e-06
2:31438248 A G 1.159110 -9.2506e-06
2:31440370 T C 0.946535 -2.1165e-05
2:31440423 T C 0.036827 6.7019e-06
2:31441330 C T 0.086323 -8.3656e-06
2:31442308 C G 0.022302 -1.3415e-05
2:31447024 G A 0.228266 -8.7221e-06
2:31451433 A G 0.444451 -2.8898e-06
2:31454632 A G 0.029595 2.6977e-05
2:31454664 T C 0.044491 -1.8624e-05
2:31459037 T C 0.081512 -3.1712e-05
2:31463850 A G 1.395345 4.0332e-05
2:31464829 G A 1.437625 3.8984e-05
2:31474242 C G 0.278924 3.1728e-05
2:31474519 T C 0.031793 1.7190e-05
2:31475254 G A 0.233492 1.5857e-05
2:31481340 T C 0.041300 -8.1072e-06
2:31482300 G A 1.651775 1.7994e-05
2:31486101 T C 0.054348 3.2095e-05
2:31488965 T C 1.566462 4.0397e-05
2:31490659 T C 0.046204 6.5918e-06
2:31491190 G A 0.160003 -8.5944e-06
2:31495278 A C 1.272578 1.9980e-05
2:31499483 T C 0.128616 7.2268e-06
2:31504705 G A 1.436564 5.1366e-05
2:31511022 T C 0.304910 -1.4898e-05
2:31520023 G A 0.246118 6.8761e-06
2:31524264 G A 0.205883 1.1614e-05
2:31527032 C T 0.135666 -8.0527e-06
2:31527794 T C 0.154186 -4.7083e-07
2:31537426 C T 0.327527 2.9289e-05
2:31538823 G T 1.212251 2.3647e-05
2:31540296 A G 0.120754 1.5943e-05
2:31540355 A G 1.606739 7.4148e-05
2:31541391 C T 0.721667 -1.4496e-05
2:31541928 T C 0.031027 -2.6239e-05
2:31542977 A C 0.055237 -8.0836e-06
2:31543080 C A 0.206642 9.1334e-06
2:31547238 A G 0.863201 3.2349e-06
2:31547773 G A 0.460037 -1.9663e-05
2:31549662 A G 0.584122 -2.1913e-05
2:31549887 A G 0.689420 -1.6864e-05
2:31550101 G T 0.179303 2.2641e-05
2:31551284 G T 0.492564 7.4000e-06
2:31553394 A G 0.328172 1.0724e-05
2:31554120 A C 0.072346 -3.7271e-05
2:31557308 A G 0.953357 -5.1331e-05
2:31560572 A G 0.040618 2.5630e-06
2:31562412 T C 0.124257 3.5483e-05
2:31563797 G A 1.910967 -2.3966e-05
2:31565316 T C 0.385351 -1.6701e-05
2:31567632 G T 0.171260 -1.1563e-05
2:31567929 A G 1.817955 2.6624e-05
2:31568361 C T 1.312862 -3.9612e-05
2:31569310 A G 0.101539 5.9542e-05
2:31571064 C T 0.044653 1.5705e-05
2:31571786 G A 1.521312 6.0252e-06
2:31572271 T C 0.035795 6.7855e-06
2:31575315 C A 1.378957 -2.9369e-05
2:31583418 C T 0.354019 -5.6372e-05
2:31585075 A G 1.016288 9.6642e-08
2:31588561 C A 1.475819 -3.8766e-05
2:31590917 C T 0.071165 9.6155e-06
2:31592895 T C 0.794348 -1.4991e-05
2:31593265 C T 0.070162 9.4603e-06
2:31594013 A G 0.077799 5.3435e-05
2:31598823 C T 0.721816 -3.4726e-05
2:31600017 T C 0.043458 1.1579e-05
2:31600433 C G 0.174807 1.7204e-05
2:31600590 T C 0.028579 -2.0321e-07
2:31606670 A G 0.063144 -3.8748e-05
2:31608717 T C 0.052362 -1.2478e-05
2:31608855 C T 0.037285 3.1595e-05
2:31610646 T C 0.048129 1.1689e-05
2:31611143 T C 0.051687 -5.0371e-05
2:31611497 A G 0.024266 2.7943e-05
2:31613249 G A 1.210498 1.9401e-05
2:31616749 G A 1.371047 2.8003e-05
2:31621598 C T 0.317400 1.3955e-05
2:31623810 C T 0.077841 -1.6460e-05
2:31637253 A G 0.115801 -4.8159e-06
2:31646965 G A 0.077312 1.6430e-05
2:31652807 G A 0.227896 1.8665e-06
2:31654324 C A 0.023678 -3.6356e-05
2:31664302 A C 0.916203 6.6507e-06
2:31667880 A C 0.045565 -1.5425e-05
2:31672777 T C 0.672908 -2.1336e-05
2:31676003 C T 0.101497 5.8972e-06
2:31685643 T C 0.100913 1.7710e-05
2:31694631 C A 0.088400 5.5826e-05
2:31697048 A C 0.156773 1.5487e-05
2:31729141 G A 0.222930 -1.0213e-05
2:31729933 A G 1.434762 -7.7402e-06
2:31731182 G A 0.034782 5.9935e-06
2:31737587 C T 0.067159 1.0371e-05
2:31749714 T C 0.240113 -8.5572e-06
2:31750417 C T 0.198408 6.8151e-06
2:31752833 C T 0.053761 1.0410e-05
2:31760799 G T 0.020764 -1.2105e-05
2:31766146 C G 0.054322 6.6554e-06
2:31772642 C T 0.023652 -1.9405e-05
2:31805706 C G 1.416001 -9.4237e-06
2:31811535 C A 0.033906 -2.9604e-05
2:31812288 T C 0.048204 7.5456e-05
2:31864577 C T 0.049551 -2.5445e-05
2:31873476 A G 1.272520 -1.3492e-05
2:31879529 A G 0.065595 3.4872e-06
2:31880861 A G 0.320227 -1.2364e-05
2:31885864 G T 0.127165 2.0007e-05
2:31887304 G A 0.086569 3.6679e-05
2:31901461 T C 0.193318 9.6517e-06
2:31918174 A G 0.209041 2.1365e-06
2:31918564 C A 0.616597 4.5886e-05
2:31921126 T G 1.972709 5.1219e-06
2:31922508 C T 0.142183 4.7444e-05
2:31956992 T G 0.250617 2.6608e-05
2:31961182 C G 0.536532 2.1456e-05
2:31964235 A T 0.025710 -1.7248e-05
2:31970601 A G 1.967422 1.5349e-05
2:31984810 T C 0.066023 1.1978e-05
2:31989359 A G 0.076356 -2.1001e-06
2:32005335 T C 0.053423 5.2918e-06
2:32007497 T C 0.187842 -1.9468e-06
2:32012730 T C 0.206610 -3.2937e-06
2:32018734 C T 0.117733 8.9209e-06
2:32056297 C T 1.002603 -1.8556e-05
2:32060479 T C 0.021228 -1.0055e-05
2:32069511 G C 0.081246 2.2371e-05
2:32070489 G A 0.619855 3.1223e-05
2:32075249 G A 0.045568 2.4264e-06
2:32077901 T C 1.967149 1.3234e-05
2:32081349 T C 0.088095 2.0769e-05
2:32091309 G T 0.058941 -3.2897e-05
2:32095591 G A 0.070490 1.6515e-05
2:32110725 C T 0.021591 -1.3017e-05
2:32118993 A C 0.046623 1.6300e-05
2:32128558 C A 0.326160 -9.3640e-06
2:32128601 A G 0.386571 -2.7910e-05
2:32136319 T C 1.967522 9.5695e-06
2:32155516 C T 0.143686 9.6504e-07
2:32156394 T C 0.203010 2.8250e-06
2:32160619 C T 0.028472 1.7755e-05
2:32162092 G T 0.099300 2.3455e-05
2:32181064 C T 0.092055 -7.6509e-06
2:32183611 C T 0.305734 -4.2762e-06
2:32209991 C T 0.033974 -2.0939e-06
2:32212935 G T 0.379752 1.6813e-05
2:32217406 G A 1.967879 1.6330e-05
2:32221763 C T 0.162687 1.7217e-05
2:32268269 T C 0.043543 6.8901e-06
2:32277654 C T 0.028226 -1.4207e-05
2:32289031 T C 0.021283 1.6418e-05
2:32306502 A G 0.069974 9.3403e-06
2:32312495 A C 0.031280 3.4819e-06
2:32320930 A G 0.052222 4.9266e-05
2:32333127 T C 0.026083 -3.5434e-05
2:32339561 T C 0.549703 2.3081e-05
2:32343699 G T 0.774207 1.6520e-05
2:32344006 C T 0.024422 9.9255e-06
2:32344688 G T 0.106820 5.1224e-06
2:32357706 T C 0.076309 2.7403e-06
2:32376367 C T 0.045805 2.6580e-06
2:32379663 G A 0.135984 -2.2917e-05
2:32382578 C T 0.057315 3.2715e-07
2:32396192 G T 0.052011 -4.6809e-05
2:32396320 C T 0.058457 2.8496e-05
2:32417022 T C 0.031851 -5.7006e-06
2:32431107 A C 1.213209 -1.7280e-05
2:32438528 A G 0.044367 7.5819e-06
2:32439307 A G 0.097498 1.6783e-05
2:32447408 G A 0.094233 7.1788e-06
2:32448217 C A 0.032179 -8.1370e-06
2:32449832 A C 0.026921 -8.4755e-06
2:32451148 T C 1.127074 -2.2063e-06
2:32452004 G C 0.127019 3.7528e-05
2:32475109 A G 1.240324 -1.3427e-05
2:32476992 G T 1.446976 -1.4017e-05
2:32491052 T C 0.031030 -8.8242e-06
2:32495827 C A 0.159331 6.7107e-06
2:32496404 T C 0.024100 -5.4366e-06
2:32507477 G A 0.198901 -6.0586e-06
2:32510072 T G 1.318760 -1.9382e-05
2:32530384 A G 0.027151 -1.3673e-05
2:32535568 G A 0.134380 -1.5945e-05
2:32559525 G A 0.106979 -1.1952e-05
2:32585645 G A 0.070574 -1.0794e-06
2:32614191 A G 0.203111 1.3537e-05
2:32616643 G A 0.025421 1.1692e-05
2:32619581 T C 0.026363 1.5125e-05
2:32620888 A G 0.866655 5.6379e-06
2:32627064 A G 0.142492 -2.2193e-05
2:32639775 G A 0.026184 -4.2359e-05
2:32648784 A G 0.135932 -2.9035e-05
2:32649430 C G 0.038492 -5.8391e-05
2:32661543 A C 0.417160 2.1083e-05
2:32679732 G A 0.285584 -5.6701e-06
2:32689842 T C 0.026632 1.6175e-05
2:32696720 T C 0.074849 4.8451e-06
2:32698429 T C 0.043150 4.1651e-06
2:32718849 A G 1.306740 -1.1147e-05
2:32722350 G A 0.429192 -2.4443e-05
2:32726457 T G 0.124883 1.3122e-05
2:32740295 G C 0.020325 3.7830e-05
2:32743973 G A 0.037827 1.1360e-05
2:32744989 T C 0.062534 -6.1706e-05
2:32754651 C A 0.071908 7.7966e-06
2:32757598 C A 0.225280 5.6626e-06
2:32769351 A G 0.132534 -3.5486e-05
2:32808671 G A 0.192523 1.7175e-05
2:32816740 C T 0.062008 -7.4959e-06
2:32818823 T C 0.059415 -1.7596e-05
2:32822957 A G 0.877493 2.1757e-05
2:32823785 C T 0.130375 -3.8791e-06
2:32832683 T C 0.051888 1.2856e-05
2:32840657 G A 0.096726 -2.5082e-06
2:32846125 C T 0.022971 1.7260e-05
2:32849207 G A 0.695584 -1.7702e-05
2:32851882 G C 0.075709 9.6495e-06
2:32860415 T C 1.944172 -1.2698e-05
2:32865434 A G 0.071820 -1.7282e-05
2:32865521 C G 0.230876 1.1784e-05
2:32867243 G A 0.020127 -1.3683e-05
2:32868255 C T 1.663145 3.3327e-05
2:32872464 C T 0.113763 9.3758e-06
2:32873068 G A 0.109761 -6.0482e-06
2:32878142 A C 1.648906 -1.7839e-05
2:32894470 C G 0.245183 -1.9041e-05
2:32897147 T G 0.205876 2.2725e-05
2:32897231 G C 0.140249 -3.1556e-05
2:32912691 A G 0.065816 -1.6019e-05
2:32922317 G A 0.078143 2.2599e-05
2:32927360 A G 0.037872 3.9178e-06
2:32927575 A G 0.043890 3.8678e-06
2:32929164 G A 0.196583 5.1624e-06
2:32932423 A C 0.049908 -1.8711e-05
2:32933033 C A 0.643618 2.2832e-05
2:32936415 G A 0.429095 1.2661e-05
2:32937346 A G 0.133322 -4.0417e-05
2:32940604 A G 0.046324 7.5636e-07
2:32947248 G T 0.139892 -2.7636e-05
2:32953597 C T 0.060223 2.3389e-06
2:32954278 T C 0.061784 1.0185e-05
2:32959024 C T 1.045610 1.9504e-05
2:32959483 C G 0.056176 4.5062e-06
2:32961858 G A 0.223355 -1.9050e-05
2:32974835 G A 0.105243 2.2870e-05
2:32975259 A G 0.120362 9.5899e-06
2:32977563 T C 0.402804 5.3022e-06
2:32981379 T C 0.211005 -1.4917e-06
2:32982430 C T 0.048038 1.5616e-05
2:32983480 A G 0.154414 2.5636e-05
2:32985309 A G 0.029196 1.2529e-06
2:32985666 A G 1.523295 3.4625e-05
2:32991298 C T 0.157358 2.6681e-05
2:32996139 C T 0.025035 -3.1259e-06
2:33006567 C T 1.955273 -3.6574e-05
2:33008236 C T 0.194951 -7.7018e-06
2:33017179 G A 0.094953 -1.6571e-05
2:33026263 A G 0.029008 1.7785e-05
2:33028576 G A 1.177491 -2.0385e-05
2:33031358 G A 0.960758 1.3457e-06
2:33042728 T C 0.056137 -2.6282e-05
2:33045155 G T 0.134257 -6.0195e-05
2:33046342 C A 0.028946 1.6214e-05
2:33049557 C T 0.038495 1.9733e-05
2:33058920 G A 0.055348 3.1717e-06
2:33060796 A G 0.206454 3.8043e-05
2:33062281 T C 0.843447 -2.6508e-05
2:33067602 G A 0.027232 1.3968e-05
2:33072056 T C 0.440692 7.4983e-06
2:33079267 T C 0.060593 1.3330e-05
2:33081426 A G 0.251665 -2.9895e-05
2:33089087 C T 1.955100 -3.0902e-05
2:33107272 T C 0.200735 3.0941e-05
2:33108011 A C 0.777937 -1.4741e-05
2:33114679 G T 0.123932 -1.8721e-05
2:33117724 G T 0.387522 -9.1132e-05
2:33121055 A G 0.062972 -3.4738e-05
2:33121504 G A 0.231288 2.1940e-05
2:33126668 A G 0.121478 -4.3267e-06
2:33127080 C T 0.233998 1.7514e-05
2:33127490 G A 0.075579 2.5751e-05
2:33133316 G T 0.417335 -3.0159e-05
2:33134156 A G 0.203487 3.4705e-05
2:33134320 G A 0.130135 -6.5415e-05
2:33135427 G A 0.569763 -2.0548e-06
2:33150469 T C 0.066033 1.8552e-05
2:33152042 C T 1.072690 -1.7518e-05
2:33152078 C T 0.254145 3.4416e-05
2:33158912 C T 1.304848 2.9188e-05
2:33165495 G C 0.144942 1.8809e-05
2:33173703 A G 0.519770 -9.2892e-06
2:33177259 C T 0.083914 -2.0202e-06
2:33179432 C T 1.010374 2.0415e-05
2:33183606 T C 1.594791 8.3115e-06
2:33185110 G A 0.083872 -3.8812e-05
2:33186622 A C 0.038418 -1.6099e-05
2:33187653 C A 0.039758 -2.2572e-05
2:33203930 C T 0.038129 2.8234e-06
2:33209324 C T 0.647094 1.3204e-05
2:33210392 T C 0.021822 -5.3356e-06
2:33219287 G A 0.155933 -5.6002e-05
2:33231051 G A 0.816449 2.0602e-05
2:33232410 A G 0.026116 6.6971e-07
2:33239246 T C 0.576563 -2.8479e-05
2:33244193 C T 0.045935 -4.1357e-05
2:33245903 C T 0.136630 1.8270e-05
2:33246146 A G 0.084200 9.9720e-06
2:33247195 T C 0.073122 -1.7889e-05
2:33247564 A G 0.025522 -5.1120e-05
2:33249025 T G 0.162187 -6.0655e-05
2:33249668 A C 0.021857 -3.0116e-05
2:33254265 T C 0.298489 3.0895e-05
2:33255347 G C 0.061515 3.3490e-05
2:33264581 T C 0.275204 4.5725e-05
2:33267614 C T 0.288304 -2.3520e-05
2:33267863 C T 0.254771 -3.2160e-05
2:33284138 A G 0.029436 -2.9514e-05
2:33284610 C T 0.041813 -4.7568e-06
2:33288335 T C 0.300385 2.5151e-05
2:33292628 G A 0.962877 7.3863e-06
2:33301979 C T 1.712553 -2.0880e-05
2:33302044 A G 0.059415 3.1505e-05
2:33307894 T C 0.140583 3.9520e-06
2:33314797 G C 0.028239 -2.1685e-05
2:33316476 T C 1.315608 1.7330e-05
2:33322587 T C 1.479421 2.2913e-05
2:33326484 G A 0.242856 -1.5386e-06
2:33334699 G T 0.297470 -1.8248e-05
2:33335120 A G 0.404965 3.9963e-05
2:33335818 T C 0.057068 3.2280e-05
2:33335847 T C 0.840818 5.5761e-05
2:33338110 C T 0.395189 7.9756e-05
2:33342861 C T 0.131858 9.7338e-06
2:33343836 G C 0.455104 -5.3649e-05
2:33346387 G T 0.173097 -4.8156e-05
2:33346499 G T 0.728756 6.7518e-05
2:33358131 G A 1.888912 -1.2533e-05
2:33359565 A G 0.141690 -7.5318e-05
2:33360556 A G 0.239613 -8.1426e-06
2:33361425 G A 1.416621 1.4005e-05
2:33362643 G T 1.013162 1.0986e-06
2:33363359 G A 0.366632 2.7841e-05
2:33364959 A G 0.106278 1.1807e-04
2:33365365 A G 0.118943 -9.3126e-06
2:33367948 A G 1.639149 -1.3143e-05
2:33369552 G A 0.052352 -6.0498e-06
2:33370532 G A 0.069133 -7.7449e-06
2:33372813 T C 0.077400 2.6430e-07
2:33380895 C G 1.109170 -3.0838e-06
2:33381113 C T 0.023438 -6.5279e-06
2:33381467 T C 0.616022 1.5595e-05
2:33383989 G T 0.065679 -6.2378e-06
2:33386248 G A 0.050817 -3.1335e-06
2:33401632 T C 1.113899 -1.4445e-05
2:33402403 G C 0.024188 -2.1400e-05
2:33405813 A G 0.055526 -1.8932e-06
2:33411803 G A 0.046344 3.0133e-07
2:33417251 C A 0.100952 2.5571e-05
2:33418568 G A 0.066062 1.3117e-05
2:33418586 G C 0.348293 -1.6573e-05
2:33422579 G T 0.039911 -5.1951e-06
2:33429436 A G 0.053949 -3.8020e-05
2:33434833 G A 0.029212 -3.6757e-05
2:33444403 T C 0.021468 -1.0897e-05
2:33444593 A G 1.950206 -2.0365e-05
2:33445151 G A 0.054066 -1.0882e-05
2:33459306 G A 0.090133 -8.6897e-06
2:33462099 A G 0.042102 -1.3252e-05
2:33465189 C A 0.028784 1.4134e-05
2:33467069 T C 0.381537 -1.3330e-05
2:33474465 T C 0.050083 -3.0747e-06
2:33476088 A G 0.060236 -7.5763e-06
2:33477964 T C 0.505907 1.7812e-05
2:33485761 G A 0.079461 -1.9959e-05
2:33488245 C T 0.048967 -6.6158e-07
2:33505139 A C 0.050044 -5.1929e-06
2:33515171 C T 0.080818 -3.3550e-05
2:33518899 C A 0.059655 3.1322e-05
2:33525407 G A 0.632157 4.1108e-05
2:33527299 A G 1.040514 -3.3248e-05
2:33529210 G T 0.050223 -3.6389e-06
2:33532296 G T 1.673142 7.2639e-06
2:33532820 A G 1.608420 -2.6787e-05
2:33536151 G A 0.671091 -1.0666e-05
2:33539039 C T 0.852403 -2.3468e-05
2:33541702 G A 1.580136 1.2705e-05
2:33546609 G A 1.521250 -1.3565e-05
2:33554151 G A 1.058532 -1.0932e-06
2:33554191 T G 0.112147 -2.8842e-06
2:33561097 G A 0.101818 -3.8128e-06
2:33561356 A G 0.022445 -5.4234e-06
2:33567971 T C 0.021156 9.6031e-06
2:33570632 T C 0.039813 -1.5462e-05
2:33580769 T C 0.036795 7.3808e-07
2:33580954 A G 0.058045 -2.0967e-05
2:33582372 C T 0.334648 -1.7429e-05
2:33585135 C T 0.299668 1.3980e-05
2:33590861 C A 0.191117 4.3457e-06
2:33591094 A C 0.099030 3.8512e-05
2:33602571 G A 0.235365 -5.9047e-05
2:33604056 A G 0.155482 4.0964e-07
2:33606078 C T 0.727010 -4.8733e-06
2:33607071 A G 1.587566 -2.3386e-05
2:33612842 A G 0.597005 1.1863e-05
2:33616778 C T 0.370057 1.2269e-05
2:33620353 C T 0.265496 3.6156e-08
2:33621689 G T 0.275525 1.2877e-05
2:33621869 T G 0.041154 -1.6501e-05
2:33623195 G A 0.035500 -2.9004e-05
2:33623387 G A 1.554186 1.0857e-05
2:33623851 G A 0.142342 2.1624e-05
2:33625648 G C 0.028943 2.4097e-06
2:33625769 A G 0.145231 -1.0748e-05
2:33628474 T C 0.146909 -5.6290e-06
2:33629137 T C 1.547590 8.1648e-06
2:33630687 G C 0.034052 -1.3292e-05
2:33631442 G T 1.474066 -7.2289e-06
2:33631475 G A 0.130726 -1.9117e-06
2:33631929 T C 0.118047 5.5956e-06
2:33637399 G A 0.114974 3.8853e-05
2:33644516 G C 0.073998 3.0940e-05
2:33646246 G A 0.129447 -4.3698e-06
2:33648674 C T 0.693652 4.1200e-05
2:33653542 G A 1.031004 7.3559e-05
2:33653978 G A 0.941627 6.9974e-05
2:33655300 T C 1.102218 -4.2241e-06
2:33655482 T C 0.074583 -9.9380e-06
2:33656034 C T 0.402489 7.4971e-05
2:33656223 C T 0.084583 2.1887e-05
2:33657081 A G 0.281329 -1.3793e-05
2:33657519 T A 0.065978 -2.0452e-06
2:33664350 T C 0.223202 -8.3909e-06
2:33665675 G C 0.266271 1.7953e-05
2:33667872 A G 0.034906 -3.4502e-05
2:33668178 C T 0.441192 1.1434e-05
2:33672956 T C 0.057350 3.0917e-05
2:33674384 T C 0.183857 5.4621e-06
2:33677083 T C 0.079500 1.7713e-05
2:33678924 G A 0.905043 -9.4120e-06
2:33682603 G T 0.340302 6.0343e-06
2:33682858 C T 1.951631 2.0201e-05
2:33683827 C G 0.033367 4.8229e-06
2:33686720 C G 1.590675 -1.9919e-05
2:33686901 T G 0.224345 -2.8372e-05
2:33688129 T C 0.226309 -4.5625e-06
2:33694177 C G 0.238455 -2.1190e-05
2:33694503 C T 1.169611 -4.3416e-05
2:33694857 G T 0.431075 5.9153e-06
2:33700936 G C 0.257446 1.8679e-05
2:33701890 C T 0.142881 3.3830e-06
2:33702486 G C 0.386412 1.5984e-05
2:33702679 T G 1.082171 -3.8238e-05
2:33703788 T C 0.360313 4.5186e-06
2:33704123 G A 0.276934 -5.9814e-05
2:33704785 A C 0.389243 -4.2931e-05
2:33707486 G A 0.155313 6.2065e-05
2:33708414 C T 0.238364 -2.0471e-06
2:33713527 A G 0.075878 1.9063e-05
2:33718749 A G 0.090831 -1.9953e-05
2:33721496 G A 0.345736 2.8505e-05
2:33723194 C T 0.057597 -6.2340e-06
2:33723257 A G 0.023915 1.5613e-05
2:33723691 G C 0.164086 -6.3184e-06
2:33724929 A G 0.143579 -3.1703e-06
2:33725097 G A 0.667803 1.2633e-05
2:33732532 A G 0.054777 1.7824e-05
2:33733109 T C 0.042387 -3.4525e-05
2:33733719 G C 1.199651 -3.2695e-05
2:33734126 G T 0.435794 1.8982e-05
2:33735391 T C 0.113588 -1.3926e-05
2:33736857 A G 1.944938 -1.3278e-05
2:33739297 G T 0.313777 1.2546e-05
2:33740729 C T 0.273529 4.0119e-06
2:33742284 A G 1.512831 -1.8825e-05
2:33745336 C T 1.563446 -1.3162e-05
2:33748025 C T 0.190179 1.4434e-05
2:33756750 C T 0.109440 1.1335e-05
2:33757554 A C 0.976030 -8.7998e-06
2:33761010 C T 0.334430 1.0780e-05
2:33761011 T C 1.477831 2.0484e-06
2:33764176 G A 0.084969 -1.9837e-05
2:33764501 C T 0.859784 -2.6885e-05
2:33770403 A G 0.357135 1.7602e-05
2:33784371 A G 0.189173 7.7709e-06
2:33784500 A G 0.748046 -2.6107e-05
2:33784696 A G 0.107278 1.8621e-05
2:33786512 A C 0.298019 1.9569e-05
2:33790330 G A 0.317065 -5.7148e-06
2:33790761 A G 0.071278 3.8579e-05
2:33798742 G A 0.077643 1.8569e-05
2:33809294 G A 1.526733 -2.8865e-05
2:33810638 C T 0.032634 3.4623e-05
2:33825109 A G 0.022815 4.7136e-06
2:33827075 T C 0.021724 3.5806e-06
2:33833262 T C 0.033055 1.2932e-06
2:33836922 C A 0.226594 9.5829e-06
2:33837413 A G 0.099141 -4.0759e-06
2:33843603 A G 0.058980 3.7723e-05
2:33850382 A G 0.422707 -2.5388e-05
2:33856038 G A 0.078497 -1.3092e-05
2:33861292 T G 0.109826 2.6037e-05
2:33863202 C T 1.817208 1.0978e-06
2:33871170 A G 0.048866 8.4643e-06
2:33893395 T C 0.025152 8.9546e-06
2:33893582 G A 1.031916 2.5669e-06
2:33896858 C T 0.090013 -1.7305e-06
2:33903336 G A 0.950839 1.0297e-06
2:33911707 T G 1.096206 -2.1315e-05
2:33919221 A C 0.158649 4.0544e-05
2:33924077 T C 0.082405 2.2358e-05
2:33928146 A G 0.193721 -2.9768e-05
2:33932306 T C 1.454136 -9.3712e-06
2:33942949 A G 0.231668 -4.6494e-05
2:33945186 C T 0.035649 -6.4028e-06
2:33946764 A G 0.303618 -6.9993e-05
2:33947470 T G 0.929215 -1.5527e-05
2:33948470 A G 1.334761 -1.0366e-04
2:33951749 G A 0.091055 1.6158e-05
2:33952413 C T 1.548327 -1.7710e-05
2:33952456 G C 1.977825 5.7352e-07
2:33952770 T G 0.027424 -1.6395e-05
2:33954745 G A 1.574021 -2.8078e-05
2:33955585 G A 0.079292 1.3611e-05
2:33955712 A C 0.121582 -7.0986e-06
2:33958134 C T 1.884812 -1.6624e-05
2:33963371 A G 0.045562 -1.7179e-05
2:33969731 A C 0.453043 1.2125e-05
2:33971813 A G 1.291920 -8.7754e-06
2:33975613 T C 0.056536 -4.1640e-05
2:33981501 G A 0.791527 3.3682e-06
2:33990056 T G 0.109586 -6.3946e-05
2:33991433 A G 0.170620 -6.8594e-06
2:33995263 G A 0.510465 3.0915e-05
2:33997445 T C 0.213858 4.2120e-05
2:34001923 G C 0.041887 1.9512e-05
2:34002960 A G 0.038281 -2.3242e-05
2:34003931 T C 0.037048 1.0404e-05
2:34008988 G A 1.284390 3.5429e-05
2:34009261 G A 0.032763 8.1464e-06
2:34010348 T C 0.043919 2.0829e-05
2:34013466 C T 0.210742 1.3214e-05
2:34014829 G A 0.574482 1.8258e-05
2:34017917 G C 1.474533 -2.8468e-05
2:34018637 T G 0.054364 2.1764e-05
2:34018900 T C 0.104172 2.1719e-05
2:34021605 G A 0.832162 1.7121e-05
2:34022539 C T 0.047292 -1.4418e-05
2:34022991 T C 0.022831 3.3058e-07
2:34023174 A G 0.087235 1.1816e-05
2:34024824 T C 1.674213 2.3184e-05
2:34026344 T G 1.484803 3.1469e-05
2:34027473 C A 0.396913 1.1209e-05
2:34027702 G A 0.048908 -1.5580e-05
2:34027851 C G 0.037606 3.8713e-05
2:34028090 C T 0.109001 -5.2642e-05
2:34029557 A G 0.047762 1.6384e-05
2:34035021 G A 0.373423 1.7578e-05
2:34035104 C G 0.224290 -4.1040e-05
2:34036427 A G 1.399831 2.7795e-05
2:34036680 T G 0.090588 -4.6235e-05
2:34036757 A C 0.185129 -1.9171e-05
2:34039483 G A 1.006521 -2.6277e-05
2:34042279 T C 0.088345 4.6297e-06
2:34044433 A G 1.352873 -4.8646e-06
2:34046721 G A 0.076374 -1.5031e-05
2:34054895 G A 0.037622 -1.2843e-05
2:34057225 T G 0.147614 2.1199e-05
2:34058322 G C 0.081535 -7.4612e-07
2:34061344 C T 0.526587 4.4215e-05
2:34072157 T C 1.862539 4.6855e-06
2:34072776 A G 0.125704 -3.1384e-05
2:34076568 G A 0.080396 2.2270e-06
2:34079522 T G 0.020413 3.6457e-05
2:34080699 A G 0.223238 5.4293e-06
2:34099602 T G 0.235342 -5.9057e-06
2:34105029 A G 0.050382 2.2046e-05
2:34108876 G C 1.712274 1.0509e-05
2:34108879 T C 0.073375 -1.2854e-05
2:34109664 G T 0.934457 -2.0784e-05
2:34119632 G A 1.718499 1.4722e-05
2:34121192 A G 0.230606 -1.0185e-05
2:34134854 A G 0.986562 -9.7581e-06
2:34136723 C T 1.956509 2.7211e-05
2:34145592 A G 0.893044 2.6696e-05
2:34151261 T C 0.889450 2.9117e-05
2:34153726 T C 1.943441 4.1697e-05
2:34154737 C T 0.059214 9.6858e-06
2:34168916 A G 0.222790 -2.2259e-05
2:34175223 T C 1.133945 2.2597e-05
2:34185155 T C 1.070168 3.5400e-05
2:34186703 C T 0.405449 -4.5616e-05
2:34193521 A G 0.062018 -2.6771e-06
2:34193765 G A 0.390921 -4.9432e-06
2:34196626 T C 1.122442 9.6995e-05
2:34198138 A G 0.024577 -7.2747e-06
2:34202811 T C 0.066121 -3.6038e-05
2:34204879 G A 0.091951 -6.8181e-06
2:34206433 A C 0.101471 -2.1335e-05
2:34211405 G A 1.440913 5.7332e-05
2:34211412 G A 0.064391 1.4830e-05
2:34223485 G C 0.098008 5.4182e-06
2:34230442 T C 1.412889 3.0332e-05
2:34232185 G T 0.102192 7.0282e-05
2:34232616 T C 0.354438 -2.2459e-05
2:34236374 A G 0.375081 -1.3664e-05
2:34238100 A G 1.136851 -4.3792e-06
2:34247570 G A 0.614032 -1.8159e-05
2:34251640 A G 0.035405 -3.4825e-05
2:34256174 A C 1.674158 9.4545e-06
2:34257592 G A 0.196811 -4.0779e-05
2:34259227 A C 0.069302 -3.2511e-05
2:34259793 C A 0.034166 3.3655e-05
2:34260993 A G 0.024574 -1.4885e-05
2:34261098 T C 0.795000 1.2049e-04
2:34270971 C A 0.197817 -3.6841e-05
2:34272597 C A 0.611062 -1.6841e-05
2:34275666 G A 0.042725 -1.7950e-05
2:34277073 A G 0.047934 5.0152e-05
2:34282078 A C 0.535769 -3.8579e-06
2:34282796 G A 0.308022 1.0724e-05
2:34285194 A T 0.736559 2.6258e-05
2:34287639 T C 0.562028 2.3547e-05
2:34290662 C T 0.830681 2.1188e-05
2:34299553 G C 0.394368 -1.6374e-05
2:34302674 C T 0.032150 -8.8578e-06
2:34302743 A G 0.585047 2.0670e-05
2:34304529 G C 0.062404 -2.1632e-05
2:34305257 A G 0.696285 2.3113e-05
2:34305791 G A 0.167231 1.5037e-07
2:34308757 G A 0.040281 -1.0899e-05
2:34318402 C T 0.156695 -8.9113e-06
2:34324177 C T 0.092535 -7.7397e-06
2:34326084 C T 0.215799 -1.7675e-06
2:34329367 T G 1.274996 -2.3316e-05
2:34331302 A C 0.132303 1.4366e-06
2:34333923 A G 0.075177 2.2385e-05
2:34334444 G A 0.074245 4.2807e-05
2:34337909 T C 0.091428 -1.6271e-05
2:34347980 T C 0.576280 -2.4242e-05
2:34350634 G A 0.054244 1.8635e-05
2:34355651 A C 1.258809 -3.1037e-05
2:34369975 T G 0.767498 -2.3696e-05
2:34370551 C A 0.283107 -1.0681e-05
2:34375662 T C 0.030384 -1.1872e-05
2:34378742 T C 0.052102 2.3420e-05
2:34379845 A C 0.323187 -3.3248e-05
2:34382848 T C 0.213218 1.1556e-06
2:34390007 T C 0.023597 -7.9043e-06
2:34398528 T G 0.265791 -1.7238e-05
2:34406605 T C 0.023951 -1.6510e-05
2:34416491 C T 0.028119 1.3594e-05
2:34418095 C G 0.312089 -4.0640e-06
2:34422176 A G 0.126383 -6.2281e-06
2:34425231 T C 0.038788 -1.2480e-05
2:34428148 A G 0.099624 2.9176e-06
2:34428500 G T 1.594431 1.7046e-05
2:34430530 G A 0.126243 -5.6988e-06
2:34440901 G A 0.133063 3.1803e-05
2:34441598 T G 0.385344 -5.4633e-06
2:34442224 G A 0.101679 1.9694e-07
2:34445529 G A 0.044010 2.0825e-05
2:34446949 G A 0.293169 -2.6088e-06
2:34452233 T C 0.060437 -1.0985e-05
2:34455103 C T 0.971833 -5.4208e-06
2:34458385 T C 0.076150 -3.8316e-06
2:34465315 A G 0.056909 -2.2141e-05
2:34466606 C T 0.030942 -1.3090e-05
2:34480075 T G 1.450907 -1.0697e-05
2:34488716 A G 1.130560 7.9937e-06
2:34496421 T C 0.127551 -6.5444e-06
2:34497609 T C 0.103685 -1.1967e-05
2:34498096 G A 0.067228 -2.5767e-05
2:34499908 C A 0.058302 -2.2933e-06
2:34502050 C A 0.025327 -1.4343e-05
2:34502206 C T 0.165807 1.4964e-05
2:34503205 G A 0.031095 -2.4946e-05
2:34506300 A G 0.037084 8.0847e-06
2:34507719 T C 0.200108 -2.4109e-05
2:34508787 G A 0.075806 4.9271e-06
2:34511829 C T 0.109800 -4.1851e-06
2:34513903 G A 0.026836 -4.9382e-06
2:34520577 T C 0.049888 -1.6354e-05
2:34523269 G T 0.755920 1.1353e-05
2:34527724 C T 0.082298 9.8009e-06
2:34530977 C A 0.092749 1.3353e-05
2:34535587 T G 0.087228 -2.7408e-05
2:34539720 C T 0.099043 -8.1883e-06
2:34540905 T C 0.445392 -6.3011e-05
2:34543813 A G 0.670948 2.5155e-05
2:34552608 A C 0.199839 4.8209e-07
2:34561487 C T 0.044478 2.0836e-05
2:34563754 C T 0.447651 -5.8796e-05
2:34567778 T C 0.067331 -2.8325e-05
2:34574887 A G 0.071343 -1.0743e-05
2:34579462 C T 0.047269 -4.1260e-06
2:34585591 T C 0.075465 -2.0485e-05
2:34591020 A G 0.155485 -4.7891e-05
2:34591816 A G 0.022808 -6.5520e-06
2:34594731 C T 0.252253 -2.8556e-05
2:34599529 A G 0.355230 7.4114e-06
2:34608896 A G 0.228707 -5.1493e-05
2:34610264 A G 0.541527 -2.3723e-05
2:34620392 C A 0.048567 -2.0672e-05
2:34625180 G A 0.198388 3.3443e-05
2:34625191 C T 1.691208 -6.9214e-05
2:34629263 C T 0.509682 1.7088e-06
2:34631032 G C 1.286366 -5.5160e-05
2:34640918 A C 0.151700 3.2316e-05
2:34645975 C T 0.190024 -2.6330e-05
2:34647311 T A 0.086764 1.9838e-05
2:34650875 T G 1.070133 4.7120e-05
2:34656601 A G 0.067568 2.4247e-07
2:34658163 A C 0.617427 2.5894e-05
2:34665412 G A 0.188631 -1.7456e-05
2:34665665 G C 0.088734 6.0693e-06
2:34676464 C T 0.021987 1.5905e-05
2:34679626 A G 0.727091 2.1525e-05
2:34740444 A G 0.057889 7.8967e-06
2:34741854 A G 0.745592 2.5868e-05
2:34743595 T C 0.040524 -5.1448e-05
2:34749296 C T 0.151385 8.6478e-06
2:34754500 C G 0.071953 -2.0639e-05
2:34759914 G A 0.858712 -6.0133e-06
2:34760025 G A 0.634653 3.3919e-05
2:34760320 G T 0.692925 2.7404e-05
2:34760573 G A 0.649461 2.3466e-05
2:34760954 A G 0.054728 -7.9286e-07
2:34764609 A T 0.025106 5.7508e-05
2:34776610 A G 1.571343 1.9741e-05
2:34778477 C T 0.106645 -3.4361e-05
2:34787577 A G 0.060960 -5.2115e-05
2:34790535 A G 1.554861 1.1054e-05
2:34791808 A G 0.042572 -5.5624e-07
2:34796176 C T 1.463942 1.2604e-05
2:34802876 A G 0.041887 9.7721e-06
2:34803145 G A 0.076871 2.0288e-05
2:34812198 A G 0.054082 -3.8234e-05
2:34814296 A G 1.753658 3.1406e-05
2:34821607 G A 0.876013 -7.3291e-06
2:34824795 T C 0.053374 -9.0550e-06
2:34840128 A C 0.032351 -4.5851e-06
2:34845441 A G 0.102906 -3.5919e-05
2:34845845 C A 0.132446 -3.3304e-05
2:34848532 C T 0.048525 7.3329e-06
2:34849576 T C 0.026372 2.2563e-05
2:34855670 C G 0.039187 -1.9908e-05
2:34857614 C T 1.970038 -3.7663e-05
2:34859824 A G 0.246186 3.1631e-05
2:34868092 G A 0.531877 -2.4908e-05
2:34870277 G A 0.589341 3.9698e-05
2:34888796 T C 0.116334 2.5710e-05
2:34889395 A C 0.511295 1.3508e-05
2:34892862 C G 0.025496 -2.0667e-05
2:34893265 G A 0.221563 -5.5168e-06
2:34901935 C T 0.593035 1.9180e-05
2:34902064 G A 0.030378 3.6452e-06
2:34904117 G A 0.460294 -1.1911e-05
2:34906302 A G 0.396948 3.1879e-05
2:34906388 C T 0.417011 1.2482e-05
2:34907538 T C 0.058318 1.9706e-05
2:34909122 A G 0.029482 -3.7279e-06
2:34909435 T C 0.080019 1.1784e-05
2:34912486 T C 0.055877 -2.6790e-05
2:34914569 C T 0.223374 -6.9376e-05
2:34923003 C T 0.445246 1.0658e-05
2:34928080 T C 1.337494 1.2088e-05
2:34943518 T C 0.741587 4.2146e-06
2:34944577 A C 0.028930 2.1483e-05
2:34948247 G A 0.083606 -1.1321e-05
2:34948838 C T 0.719908 1.4887e-05
2:34950628 C T 1.906741 -5.2985e-06
2:34953990 T C 0.500620 8.7125e-06
2:34961108 T C 0.025389 -2.8928e-05
2:34968861 A G 1.905641 -6.8028e-07
2:34977980 A G 0.121277 -3.5966e-05
2:34978939 C T 0.359952 3.0717e-05
2:34983529 T C 0.240032 -3.1556e-05
2:34995198 C T 0.189293 2.3249e-05
2:35000672 T C 0.898584 1.8475e-04
2:35000747 A G 0.092168 -1.4311e-05
2:35008553 G C 0.026152 5.1742e-05
2:35008602 T C 0.026061 1.5095e-05
2:35008865 G A 0.625389 3.0902e-05
2:35010924 A G 0.089760 1.6609e-05
2:35013569 T C 0.114311 4.7780e-05
2:35022564 G A 0.098845 -2.0283e-05
2:35022619 C T 0.286032 3.1407e-05
2:35043044 A G 0.033783 2.7366e-05
2:35050992 A G 1.004512 4.5139e-05
2:35052833 A G 0.076300 -9.9209e-06
2:35057517 T C 0.027895 1.2445e-06
2:35058128 G A 0.036856 6.9436e-06
2:35058421 C A 0.294426 -9.1052e-05
2:35062099 G A 0.728964 1.4345e-05
2:35074033 C T 0.138042 -3.4483e-05
2:35079881 G C 0.071674 -1.3976e-05
2:35092762 T C 0.971625 3.7173e-05
2:35093293 G T 0.228629 -1.1171e-04
2:35097701 C T 0.228000 -8.3375e-05
2:35098083 T C 0.026697 1.2445e-05
2:35107613 G A 0.035727 -1.7411e-05
2:35113381 T G 0.043254 -1.6129e-05
2:35115848 A G 0.805624 1.6439e-04
2:35119808 C T 0.027596 7.8117e-06
2:35123183 T C 0.530196 3.2356e-05
2:35125795 G A 0.379164 -1.2177e-05
2:35129805 A C 0.479655 3.4605e-05
2:35129835 G A 1.129807 7.3494e-05
2:35129873 C A 0.314108 -2.9076e-05
2:35130065 G T 0.821817 -1.0169e-05
2:35137236 T G 0.413632 -1.9448e-05
2:35139451 C T 0.052787 1.6524e-05
2:35140625 A G 1.771153 2.0884e-06
2:35141544 C T 1.652606 2.0261e-05
2:35155265 T C 0.055711 -7.6146e-06
2:35158386 C A 0.387912 2.4727e-06
2:35161415 A G 0.055611 -1.0521e-05
2:35162285 T C 0.039164 -6.4549e-06
2:35165846 C A 0.041030 5.2977e-05
2:35191405 A G 0.051106 -1.8505e-05
2:35195262 C T 0.420675 -9.3977e-06
2:35197582 C G 0.540664 -2.0300e-05
2:35216298 A G 0.060093 -2.6191e-05
2:35219941 C T 0.554845 -2.0903e-05
2:35251109 A G 0.057831 -2.6880e-05
2:35261133 G T 0.117749 3.9452e-05
2:35262834 G A 0.191494 -1.5194e-05
2:35263096 A G 0.025175 2.8287e-06
2:35277446 A C 0.074914 -6.2426e-06
2:35280947 A G 0.117103 -4.6347e-05
2:35291900 A G 1.207811 2.5021e-06
2:35291945 A G 0.054624 -2.9642e-05
2:35302577 G T 0.062586 3.5496e-06
2:35305135 A G 0.454614 1.1864e-05
2:35310164 A G 0.150249 3.0222e-05
2:35321680 T C 0.039352 1.3673e-05
2:35322777 T C 0.023639 4.1171e-05
2:35322877 A G 0.039258 1.5248e-05
2:35329317 A G 0.231018 -2.2758e-05
2:35331844 A C 0.104629 -2.1571e-05
2:35340725 T C 0.025272 -3.9109e-06
2:35346486 T C 0.129246 8.6967e-06
2:35348891 G A 0.094415 2.7544e-05
2:35359141 C T 1.151918 -3.2001e-05
2:35368833 C T 0.063154 9.2999e-06
2:35379755 G A 0.101796 2.6075e-05
2:35405772 C T 0.055315 -2.4302e-05
2:35415696 C G 0.148419 -4.9468e-06
2:35423079 A G 0.076770 -4.0780e-05
2:35442725 A G 0.446025 2.5893e-06
2:35447837 C T 1.120044 -1.3959e-05
2:35448384 C T 0.328887 -1.1286e-05
2:35454521 G A 0.161136 2.7954e-06
2:35456561 T A 0.135211 1.4252e-05
2:35457510 C A 0.142664 -1.3354e-05
2:35469467 G A 0.080607 3.6425e-05
2:35477585 A G 1.865013 -1.8304e-05
2:35477667 C T 0.231703 -3.5700e-05
2:35477862 A G 0.046117 1.9459e-05
2:35490489 A C 0.051748 1.4820e-05
2:35490883 T C 0.065666 -2.3511e-06
2:35507774 C A 0.128032 4.2530e-06
2:35520245 G A 0.079412 -1.5775e-06
2:35520251 T G 0.099777 -1.4995e-05
2:35526918 T C 0.092600 -2.1097e-05
2:35535967 C T 0.274194 -9.2133e-06
2:35543362 T C 1.415901 2.9556e-06
2:35562853 A C 0.091886 7.8606e-06
2:35581997 A G 0.965468 3.7903e-05
2:35585970 A G 0.128863 -2.3238e-05
2:35594211 G C 0.047198 3.9409e-05
2:35595428 G C 0.962167 4.0438e-05
2:35613178 G A 0.304640 -4.4574e-05
2:35614444 C T 0.193286 1.1234e-04
2:35616425 C T 0.074138 -8.1634e-06
2:35616587 A G 0.025233 3.3483e-05
2:35620413 T C 1.247540 1.4385e-05
2:35629536 C T 0.624977 9.5433e-06
2:35634345 C T 0.052569 -2.7485e-06
2:35635545 G T 0.265142 -2.3683e-05
2:35636352 C T 0.038447 8.6861e-06
2:35636612 A G 0.056276 -1.4227e-05
2:35644506 G A 0.530407 3.3127e-05
2:35648396 A G 0.297730 5.1169e-06
2:35651789 A G 0.034136 -1.1411e-05
2:35652916 A G 0.228935 3.0045e-05
2:35653758 T G 0.048301 2.8061e-05
2:35659948 C T 1.301667 2.1295e-06
2:35661701 G T 0.321272 6.2314e-05
2:35668276 C T 1.305533 3.7977e-06
2:35671094 C T 0.194568 1.6456e-05
2:35672142 C T 0.032494 2.0487e-05
2:35674924 A G 0.695613 -7.0947e-06
2:35677232 A C 0.192688 1.8070e-05
2:35677712 G A 0.076020 2.2222e-05
2:35679283 G A 0.042855 -1.6703e-05
2:35684251 A C 0.235981 -2.7652e-05
2:35684869 G A 0.400548 -6.5225e-05
2:35685826 T G 0.047434 -3.4024e-05
2:35687434 A G 0.125435 4.2060e-05
2:35693508 G C 0.240422 2.4726e-05
2:35696612 T C 1.967204 -2.3014e-05
2:35717726 T C 0.360705 -5.2326e-05
2:35719429 T C 0.232391 -3.5953e-05
2:35720336 A G 0.046779 -1.8241e-05
2:35720978 A C 0.030579 -2.8893e-05
2:35726380 A G 0.575761 -2.0022e-06
2:35730351 G A 0.049671 -3.5807e-06
2:35733939 G A 0.206581 -5.9685e-05
2:35740880 C A 0.130401 -3.0384e-05
2:35744382 T C 0.566942 1.6817e-07
2:35754640 T C 0.140359 1.8824e-05
2:35760134 A G 0.024860 3.1960e-05
2:35763821 C T 0.049460 6.6294e-06
2:35767025 G A 0.255482 4.4561e-05
2:35770653 A G 0.045558 -3.3541e-05
2:35773280 C A 0.065322 -2.4091e-05
2:35779465 G C 0.152713 2.2727e-05
2:35797282 G A 0.109352 6.8183e-06
2:35799117 G A 0.060389 -2.1329e-05
2:35808831 G A 0.248095 2.4265e-05
2:35811233 C A 0.056520 -7.4282e-06
2:35811728 T C 1.204153 4.7955e-05
2:35815793 C A 0.242148 2.1896e-07
2:35823824 G A 1.946171 -2.1315e-07
2:35829007 C T 0.182165 -6.5638e-05
2:35837163 T C 0.183996 2.6172e-06
2:35846789 G T 0.182373 -8.4276e-06
2:35853705 C T 0.389499 2.9580e-05
2:35860431 G T 0.182678 -7.1299e-06
2:35872095 A G 0.312567 4.6469e-05
2:35877153 G A 0.784880 -3.4714e-05
2:35879738 T C 1.843571 -1.8909e-05
2:35882165 T C 0.179020 -3.9613e-05
2:35884793 G A 0.185785 -7.9540e-06
2:35906362 G T 0.216951 -4.8088e-05
2:35910396 A G 0.167524 -4.4436e-06
2:35915249 T C 0.040975 -1.5504e-05
2:35915764 G A 0.130839 -1.9494e-05
2:35925244 T C 0.309106 3.1566e-05
2:35926920 C A 0.060450 2.0663e-06
2:35935294 A G 0.842490 5.4783e-06
2:35938592 C T 0.125175 -3.1621e-05
2:35938871 G T 0.038044 3.2927e-05
2:35946092 C T 1.139171 -1.5074e-07
2:35957850 G A 0.230570 2.8370e-05
2:35969154 T C 0.088066 -1.7269e-05
2:35970329 A G 0.845908 9.0495e-07
2:36010163 T C 0.091237 -1.3578e-05
2:36012707 G T 0.195152 3.3662e-06
2:36016335 C G 0.081740 2.2096e-05
2:36020590 T C 0.058785 6.4111e-07
2:36023489 G A 1.939715 3.2591e-05
2:36028215 C T 0.385377 2.0478e-05
2:36056794 G A 0.476711 -1.5539e-05
2:36057529 A G 0.025444 8.8573e-06
2:36064218 C T 0.236932 -1.3944e-05
2:36072030 T C 0.404985 -4.8007e-06
2:36077776 A G 0.501993 -3.8620e-06
2:36080373 C A 0.180211 -6.5953e-06
2:36083321 A C 0.256222 2.9052e-05
2:36083476 A G 0.774879 8.0325e-06
2:36084210 C T 0.086469 3.9270e-05
2:36086215 G C 0.117259 -1.3253e-05
2:36089232 T C 0.050804 -9.1229e-06
2:36101244 A G 0.054150 -6.3123e-06
2:36109934 G C 0.478652 3.3584e-06
2:36120649 G C 0.105424 -2.4923e-05
2:36122249 C T 0.064985 -2.5738e-05
2:36122490 T C 0.062969 1.5391e-05
2:36122946 A G 0.070759 2.2689e-05
2:36124153 A G 0.039930 -1.6344e-05
2:36125664 G T 0.298564 5.8639e-06
2:36140201 G A 0.097148 7.6756e-06
2:36140729 T C 0.036817 -1.6266e-05
2:36144103 T C 0.089088 2.4565e-05
2:36146422 A G 0.022744 9.1654e-06
2:36147480 T C 0.986591 -2.7735e-05
2:36156681 G C 0.175602 -4.0784e-06
2:36157168 G A 1.308474 -1.7432e-05
2:36157207 T C 0.799113 -1.7240e-05
2:36158568 T C 0.049888 7.3528e-06
2:36158612 G A 0.035831 -2.3454e-05
2:36163775 G A 0.061336 1.4614e-05
2:36173163 A G 0.058899 -9.1302e-06
2:36175101 C T 0.062012 -2.3433e-05
2:36176401 T G 0.397724 -3.2285e-05
2:36179965 T C 0.115503 -2.7912e-05
2:36183985 T C 0.323937 1.5892e-05
2:36184211 T C 0.306468 1.3631e-05
2:36190023 C T 0.242622 -1.9199e-05
2:36194350 G A 0.235709 -2.4314e-05
2:36202680 T C 0.021841 1.3328e-05
2:36208523 C G 1.956022 -1.0888e-05
2:36209013 A G 0.135461 -1.4376e-05
2:36211464 T C 1.494609 -2.0615e-05
2:36230998 A G 0.378191 4.5870e-06
2:36237877 C T 0.026376 -1.6074e-05
2:36245072 C A 1.414550 4.4450e-05
2:36246511 C T 0.301433 -2.0816e-05
2:36252867 A G 0.735459 -4.0361e-05
2:36254823 C T 0.405436 -1.1203e-05
2:36271568 T C 0.920312 3.7843e-05
2:36276152 G C 0.040112 7.0665e-06
2:36283088 A G 0.150980 -2.5392e-05
2:36284734 C T 1.300959 6.4586e-06
2:36299836 C T 0.026587 3.9667e-05
2:36305239 C T 0.053923 -1.1630e-05
2:36308336 T G 0.031760 1.0169e-06
2:36310458 C T 0.152142 6.2542e-06
2:36324545 T C 0.164732 -3.4181e-05
2:36331157 A G 1.716772 -2.2394e-05
2:36336594 T C 0.021530 8.9815e-06
2:36346926 C A 0.110030 1.1427e-05
2:36354424 C T 0.147474 -3.6147e-05
2:36359365 A G 0.154449 2.1945e-06
2:36365019 C T 1.454396 -3.3512e-07
2:36367563 G A 0.290634 2.0565e-05
2:36371631 G A 0.031536 2.7865e-05
2:36379483 G A 0.048035 -8.3883e-06
2:36383168 T C 0.150795 -1.4636e-05
2:36383466 A G 0.105165 8.9323e-06
2:36388999 C T 0.023740 4.0842e-06
2:36389036 C A 1.089533 -2.4444e-05
2:36393290 C A 0.043075 -6.4461e-07
2:36394000 T C 0.301060 -1.4964e-05
2:36394295 C G 0.028346 -6.2210e-06
2:36397485 C G 0.049989 4.9608e-05
2:36398444 A C 0.038719 -1.1114e-05
2:36402972 C T 0.048113 -4.1678e-06
2:36405233 T C 0.095025 5.6079e-05
2:36421101 A C 1.068224 -9.5569e-06
2:36421823 C G 0.146371 -1.2940e-05
2:36423693 A G 0.356061 3.6038e-05
2:36425307 C G 1.530381 3.7812e-05
2:36426973 A G 0.062706 -3.9697e-07
2:36439288 G A 0.547340 -1.1537e-05
2:36441342 G A 0.044997 -1.9628e-06
2:36441764 G A 1.543478 1.3687e-05
2:36447575 A G 0.039184 -2.1653e-05
2:36448434 A C 0.043763 2.5473e-05
2:36449208 C A 0.044893 2.2226e-05
2:36466106 A G 0.141090 3.3264e-05
2:36466229 T C 0.237825 1.3553e-05
2:36467448 T A 0.408614 1.7576e-05
2:36468397 C A 0.046100 2.2052e-06
2:36479206 C T 0.050547 -2.1229e-05
2:36480049 G T 0.404021 -2.3260e-05
2:36483777 A C 0.073602 -2.2572e-05
2:36499133 A G 0.150126 -1.4318e-05
2:36505165 C A 1.395202 -3.2306e-05
2:36511050 G A 0.028693 -2.5595e-05
2:36513013 A G 0.231002 -8.6483e-06
2:36520712 A G 0.089231 1.4714e-06
2:36526436 G T 0.176446 3.9772e-06
2:36547200 C T 0.105772 -1.3516e-05
2:36552423 A G 0.134147 -1.1551e-05
2:36556928 C T 0.207626 3.4833e-06
2:36558512 G T 0.561142 2.7490e-05
2:36559398 A G 0.046052 -2.1552e-05
2:36562973 G A 0.706918 9.8871e-06
2:36563380 G A 0.205620 -1.4826e-05
2:36563451 A G 0.093116 1.8688e-05
2:36563471 T A 0.288583 -2.6005e-06
2:36563968 T C 0.637169 2.7920e-05
2:36565158 G A 1.241314 -2.1792e-05
2:36565239 C T 0.220018 -1.7656e-05
2:36571942 A G 0.262824 3.8630e-05
2:36572132 C T 1.845758 -1.1318e-05
2:36573988 C T 0.327163 7.1788e-06
2:36575659 G A 1.082665 1.0101e-05
2:36581202 T G 0.071992 2.0033e-05
2:36584327 C A 0.278683 2.3013e-06
2:36585324 A G 0.168319 -9.5260e-06
2:36590986 T C 0.025457 -3.3172e-05
2:36597085 A G 0.545393 2.5433e-05
2:36599856 G A 0.227568 2.0256e-05
2:36605585 G A 1.363094 -3.4170e-06
2:36608042 G A 0.361634 -1.5022e-05
2:36609059 C A 0.098975 1.9640e-05
2:36614197 G T 0.425090 -1.0227e-05
2:36615654 A G 1.321561 -1.5520e-05
2:36616752 T C 0.192721 -2.9116e-05
2:36617621 A G 0.130515 -8.5162e-06
2:36627725 G A 0.465964 -8.1771e-06
2:36628885 A T 0.045510 1.7567e-05
2:36632783 T C 0.125107 2.8720e-05
2:36636830 C T 0.234456 1.3060e-05
2:36641737 C G 0.084852 1.0766e-05
2:36649048 G T 0.318071 -1.8441e-06
2:36650664 A G 1.424522 2.0546e-05
2:36654418 T C 0.113094 -6.8422e-06
2:36660057 T C 1.142521 2.2966e-05
2:36665932 C A 0.282819 2.0796e-06
2:36673555 G T 0.811151 8.6299e-06
2:36690342 G A 0.032426 -1.5010e-05
2:36699978 C G 1.025077 -1.2009e-05
2:36706483 T C 0.022890 1.4538e-05
2:36712597 A G 1.243093 6.9319e-06
2:36724142 A C 0.065462 4.1874e-05
2:36728521 A G 0.030410 7.2251e-07
2:36729812 G A 0.026820 2.8525e-05
2:36731860 A G 0.491772 -8.3971e-06
2:36737128 A G 0.029193 -5.3696e-06
2:36750005 A C 1.559350 1.6800e-05
2:36757349 T G 0.700115 1.0867e-05
2:36758856 G T 0.485072 -9.4411e-06
2:36764402 G A 0.043445 4.4701e-05
2:36765393 T C 0.021744 1.4637e-05
2:36767257 G A 1.333496 1.6773e-05
2:36769028 A G 0.666621 7.0852e-06
2:36782886 A G 0.614899 -3.0399e-06
2:36783599 C T 0.736871 3.4414e-05
2:36784653 G A 0.059081 -3.1373e-05
2:36801125 G A 1.744988 -7.1653e-06
2:36810586 C T 0.759916 3.0601e-05
2:36811988 T C 0.065037 9.9325e-06
2:36815045 T C 0.055150 2.4657e-05
2:36816479 T C 0.030641 4.7288e-05
2:36818900 T C 0.070467 -8.3191e-05
2:36821930 C T 0.090520 -4.0705e-06
2:36822854 G T 0.039281 6.7873e-06
2:36825748 C T 1.496417 -1.0825e-05
2:36825932 G C 1.416430 -1.5560e-05
2:36833813 T C 0.029446 7.0501e-06
2:36833861 A G 0.848501 -1.6954e-05
2:36847632 A G 0.092548 2.6447e-06
2:36854548 T C 0.816156 2.6513e-05
2:36861925 C T 0.338549 2.4252e-05
2:36862045 C T 0.556640 2.3234e-05
2:36864261 T C 0.110076 1.4378e-05
2:36875720 T G 0.088790 1.5906e-05
2:36876780 T C 0.024451 1.8555e-05
2:36879475 G A 0.646124 -2.8526e-05
2:36880030 G A 0.198596 -2.0918e-05
2:36881178 C T 0.048473 2.0343e-05
2:36886291 G A 0.082460 -1.4273e-05
2:36887027 G C 0.041511 -2.4315e-06
2:36887413 T C 1.131755 -4.0908e-05
2:36891277 A G 0.142196 2.0579e-06
2:36891925 C A 0.157588 1.6819e-05
2:36902093 T C 0.054965 -2.5668e-05
2:36904495 A G 0.746426 -2.4979e-05
2:36906041 A G 0.028924 1.5371e-05
2:36913230 G A 1.366395 6.6881e-06
2:36919617 G T 0.057763 -8.8515e-06
2:36924565 G A 1.435398 -3.8353e-05
2:36926547 C T 1.775178 8.4603e-06
2:36927283 C T 0.300817 1.7307e-05
2:36928000 A G 0.040943 1.2808e-07
2:36928934 A G 0.101484 1.9228e-06
2:36931589 A G 0.190517 -1.8598e-06
2:36933453 A G 1.040015 -2.3484e-05
2:36934932 T C 1.907994 1.3530e-05
2:36935161 A G 0.306847 -1.4048e-05
2:36935406 T C 1.340153 -2.0709e-05
2:36935570 G A 1.245222 -2.4851e-05
2:36936350 C A 0.082911 1.0782e-05
2:36937191 C T 1.231943 -2.9131e-06
2:36938965 C T 0.125149 5.3314e-05
2:36939108 T C 0.413249 -3.3059e-05
2:36940596 T C 0.815374 -7.2566e-06
2:36941532 T C 0.068870 -1.3523e-05
2:36946351 C T 0.079156 8.6590e-07
2:36947218 A G 1.777570 -1.5411e-05
2:36951732 C T 0.356398 5.3637e-05
2:36951870 T C 1.109874 -2.2075e-05
2:36952332 T C 0.266755 -2.3421e-05
2:36952779 T C 0.289690 -3.9385e-05
2:36955005 G A 0.365152 1.4781e-04
2:36960325 T C 0.213741 8.3588e-05
2:36961723 C T 0.350780 1.1569e-04
2:36963192 G C 0.526372 3.6641e-05
2:36966876 C T 0.042241 -1.2156e-05
2:36966991 A G 0.024886 2.0318e-05
2:36967047 A G 1.667306 3.0113e-05
2:36969753 G C 1.797905 1.9295e-05
2:36977637 G A 0.046078 1.8225e-05
2:36978582 G A 0.823489 1.9692e-05
2:36979893 A G 0.046152 -1.5666e-05
2:36983428 T G 1.747455 -4.1071e-05
2:36992785 C T 0.433415 6.7937e-05
2:36994439 C A 0.802258 4.0977e-05
2:36996229 T C 0.044062 -4.0474e-05
2:37000956 G C 0.026002 1.8331e-05
2:37004979 T C 0.105772 1.7821e-05
2:37008235 G C 1.262363 -3.9021e-05
2:37013031 A C 0.131118 6.5064e-06
2:37015371 T C 0.211332 5.2373e-05
2:37016330 A C 0.120920 -7.1183e-06
2:37017997 G C 0.040323 1.2462e-05
2:37018123 A G 1.395072 -5.4420e-05
2:37022361 C T 1.299502 -4.1674e-05
2:37027819 T C 1.429601 -7.5451e-05
2:37031701 G A 1.443951 -7.1248e-05
2:37032529 C G 0.098115 -1.4164e-05
2:37039401 A G 0.389032 8.2460e-05
2:37042032 A G 0.037902 -1.9147e-05
2:37044884 C A 1.318016 -6.4122e-05
2:37046711 T C 1.122575 -3.2728e-05
2:37047353 C A 1.683993 -1.6230e-05
2:37047741 G T 0.080458 2.2128e-05
2:37047930 G A 1.347660 -6.7431e-05
2:37048183 C T 1.974027 4.6976e-06
2:37048883 C T 1.217123 -7.1021e-05
2:37051741 A C 1.084116 -1.7012e-05
2:37054197 A G 1.926833 1.6141e-05
2:37059108 T C 1.916511 3.2844e-05
2:37065291 C T 0.246813 5.2081e-06
2:37068428 T C 0.841071 8.5119e-05
2:37069650 T C 1.953581 2.5280e-05
2:37077037 G C 0.091023 8.3985e-06
2:37079072 T C 0.056731 1.0717e-05
2:37087552 C A 0.037587 1.0409e-05
2:37097601 T C 0.038661 2.5205e-05
2:37105041 A G 0.040953 3.9543e-05
2:37105262 A G 0.023146 2.0162e-05
2:37111123 A G 0.045143 -2.1848e-05
2:37117073 T C 0.830948 3.2706e-04
2:37120725 C T 0.031540 4.6289e-05
2:37130658 C A 0.740269 3.9789e-05
2:37134780 C A 0.081152 -1.3620e-05
2:37136398 C T 0.156783 4.1081e-05
2:37140371 C T 0.057782 1.3655e-05
2:37142804 T G 0.107232 1.5717e-05
2:37143140 G A 0.073687 -1.8699e-05
2:37153532 T C 0.044981 -1.0773e-05
2:37160230 C T 0.047824 -3.2832e-05
2:37182179 A G 0.048892 2.4175e-05
2:37183792 C T 0.216802 -2.0206e-05
2:37184754 T C 0.722917 1.0100e-04
2:37212261 T C 1.913586 1.5371e-05
2:37227797 G C 0.109381 -3.1366e-05
2:37230516 A C 0.312933 9.3169e-05
2:37230728 C T 0.153343 6.9274e-05
2:37232014 G A 1.095246 3.4640e-05
2:37232307 C T 0.035548 3.8580e-05
2:37237078 T C 0.111046 -1.6109e-05
2:37243804 C T 0.385069 1.1823e-05
2:37252235 G A 0.382209 -2.4619e-05
2:37258327 T C 0.109079 -3.2240e-05
2:37270415 C G 0.045503 3.9153e-05
2:37272889 T C 0.028742 4.7803e-05
2:37274876 T C 0.039836 3.6294e-05
2:37288066 C A 0.066247 -6.1886e-06
2:37288592 G A 1.813375 4.3346e-06
2:37290659 G A 1.301641 6.4454e-05
2:37306151 A G 0.351056 2.2184e-05
2:37325780 G A 0.698875 -4.2790e-05
2:37333662 T C 0.210674 -8.7886e-05
2:37338282 A G 0.028106 7.1479e-06
2:37340683 G T 0.119751 -7.7772e-06
2:37342622 T C 0.044374 -1.9228e-05
2:37355215 T C 0.054420 -3.5542e-05
2:37355534 G A 0.128885 -1.4607e-05
2:37356257 C A 0.062268 -1.3506e-05
2:37356992 T C 0.525227 -4.9614e-05
2:37368366 T C 0.133452 -1.9302e-05
2:37379897 A G 0.047983 1.7750e-05
2:37382197 C T 0.881781 -2.7846e-05
2:37382738 C T 0.096807 4.5701e-06
2:37383166 A G 0.432036 2.9117e-06
2:37384108 A G 0.065965 -1.4585e-05
2:37395103 C T 0.033458 1.6723e-05
2:37396149 A G 0.488104 -8.1980e-06
2:37406680 G C 0.520592 -1.8946e-05
2:37408298 G T 0.453961 4.6856e-06
2:37409886 T G 0.402586 -3.4365e-06
2:37412996 T C 0.085729 3.5123e-06
2:37413145 A G 1.408669 -2.9265e-05
2:37415603 T C 0.065384 -6.8405e-05
2:37418621 T C 0.114279 -1.1371e-04
2:37419985 T G 1.465893 1.1858e-05
2:37421063 A G 0.020283 3.7933e-05
2:37454767 G A 0.044078 -6.2681e-05
2:37456032 T C 1.659558 -7.1345e-06
2:37458711 A G 0.769407 2.4955e-05
2:37466846 A G 0.979827 2.6778e-05
2:37468837 A G 0.028982 -1.4449e-05
2:37475114 G C 0.991973 -1.6975e-05
2:37480249 G A 0.603928 1.4440e-05
2:37489796 T G 0.358265 1.2441e-05
2:37489877 A G 0.715029 1.9082e-05
2:37491695 C G 0.026901 -9.7708e-06
2:37495792 G A 0.188472 2.2628e-05
2:37497538 A G 0.249909 -6.8999e-05
2:37505105 G T 0.202598 9.4902e-06
2:37518447 A T 0.761425 2.2483e-05
2:37526378 A G 0.089254 -2.7912e-05
2:37527216 C T 0.022481 6.5507e-06
2:37528858 A G 0.103269 7.4885e-05
2:37529733 C T 0.041228 1.5206e-05
2:37530724 G A 0.507008 3.2790e-05
2:37532324 C T 0.026022 6.4239e-06
2:37537485 A G 1.112643 -4.0294e-05
2:37543544 C T 0.103500 7.8162e-05
2:37543593 G A 0.066903 -5.2354e-05
2:37552482 T C 0.026606 -3.9998e-05
2:37554837 T C 0.393225 -3.0681e-06
2:37556266 G C 1.278359 2.7448e-06
2:37560372 G C 0.059905 2.5938e-05
2:37570677 G A 0.105996 5.2864e-05
2:37573259 T C 0.387107 -1.2251e-06
2:37575287 T C 1.052323 -4.6028e-05
2:37582686 G A 0.079175 2.0796e-05
2:37586187 G A 0.125932 5.1751e-05
2:37590284 A G 0.534695 3.0539e-05
2:37592628 T C 0.819457 -9.1415e-06
2:37593243 C T 0.475903 4.8219e-05
2:37593428 C G 0.097634 -1.0691e-04
2:37595604 T C 0.237130 -1.6946e-05
2:37599988 T G 0.066221 3.3721e-05
2:37600292 A C 1.870118 -9.4313e-06
2:37602013 C T 0.103013 2.6354e-05
2:37603801 A G 0.754453 -2.6562e-05
2:37603839 G A 0.217724 -2.4590e-07
2:37604136 C T 0.578614 2.7809e-05
2:37604461 G A 0.096765 -5.3810e-06
2:37607286 C T 0.223254 -2.4954e-05
2:37613100 A C 0.255865 -3.6546e-05
2:37629491 C T 0.162655 -1.2180e-05
2:37634473 C T 0.678735 -1.9038e-05
2:37634852 T C 0.284406 -8.8530e-06
2:37635167 C T 0.036509 -5.9598e-06
2:37644630 A G 0.108310 5.8027e-06
2:37651261 C G 0.037506 1.7605e-06
2:37655077 C T 0.396581 -1.3267e-05
2:37655686 T C 0.074277 2.6307e-05
2:37662504 A G 0.052466 -1.1059e-06
2:37662710 T C 0.061661 -4.8439e-05
2:37671150 C G 0.075040 2.0865e-05
2:37673957 T C 0.051203 1.3568e-05
2:37675247 T C 0.235111 -3.4751e-05
2:37677981 C T 0.346573 -2.9399e-05
2:37679934 A G 0.026658 6.7336e-06
2:37682069 G A 0.377720 -5.4801e-06
2:37682380 C G 0.073102 -6.1205e-06
2:37682908 C T 0.097378 -1.3028e-05
2:37689181 G C 0.067792 1.4634e-06
2:37699187 T C 0.907374 -9.3815e-06
2:37703119 T C 0.384283 -2.0632e-05
2:37704183 C T 1.542498 5.7734e-05
2:37706548 G A 0.405556 7.0357e-06
2:37713675 G C 0.947963 2.1805e-05
2:37715780 A C 0.079458 -1.3296e-06
2:37718181 T G 1.031585 2.3818e-05
2:37728625 G A 0.890872 2.4527e-05
2:37731377 T C 0.063933 8.1584e-06
2:37731665 A G 0.994878 1.6622e-05
2:37734112 T C 0.615740 5.1656e-05
2:37735939 T C 0.023237 2.0509e-06
2:37739226 A G 0.089091 -3.3268e-05
2:37743965 T C 0.041293 -5.5041e-06
2:37748084 A G 0.776057 8.5311e-06
2:37750980 G A 1.244729 1.6122e-05
2:37752220 T G 0.043306 -8.4748e-07
2:37753599 G C 0.083259 -1.8378e-05
2:37765176 G A 0.754414 3.1798e-05
2:37767868 A G 0.077877 -5.7988e-06
2:37786354 G A 0.075378 -1.5279e-05
2:37786694 A G 0.039489 -1.0296e-06
2:37787978 T G 0.600922 -1.6119e-06
2:37789032 C T 0.884604 1.1866e-05
2:37791843 C A 0.053274 -3.3094e-05
2:37792066 T C 0.572015 -8.3870e-06
2:37805092 A G 1.352906 3.3906e-05
2:37809766 A G 0.150502 3.3109e-05
2:37814827 G T 0.697749 1.5480e-05
2:37815891 C T 0.413547 -2.9620e-08
2:37816085 C G 0.069837 7.1496e-06
2:37818985 G C 0.122043 1.2986e-05
2:37821212 G A 0.375094 -2.6837e-05
2:37826978 A G 0.024022 -3.1250e-05
2:37827519 T C 1.112867 9.5739e-06
2:37844876 C G 0.038648 -1.0299e-05
2:37845747 A G 0.139087 2.5255e-05
2:37849768 C T 0.219366 2.6741e-06
2:37858552 G A 0.154803 -8.1703e-06
2:37872508 A G 0.423330 -1.1075e-05
2:37876669 A C 0.519011 -2.3706e-05
2:37878806 A G 0.067747 1.3252e-06
2:37885268 A G 0.031845 8.2770e-05
2:37886638 C T 0.107388 5.8894e-05
2:37891713 T C 1.205266 -2.7890e-05
2:37895663 A G 0.718145 4.0270e-05
2:37897676 G A 1.909094 6.4702e-06
2:37901737 G A 0.130206 -1.2850e-05
2:37901810 A C 0.052621 2.9727e-05
2:37903112 C T 0.132365 -5.7687e-06
2:37904096 C T 0.539025 2.8319e-05
2:37907861 T C 0.109524 -2.7508e-05
2:37908135 G A 1.372757 -2.2567e-06
2:37909298 A C 0.180653 -9.4823e-06
2:37911175 T C 0.275519 -2.8456e-06
2:37913587 G T 0.157315 -3.0552e-05
2:37913765 A G 0.498549 -3.4122e-05
2:37914436 C G 0.224092 -3.9300e-05
2:37916900 C G 0.059116 -2.5249e-07
2:37917773 A C 0.480473 -1.2745e-05
2:37920270 G A 0.598472 2.0450e-05
2:37921925 G A 0.067721 3.9929e-06
2:37922819 C T 1.276489 -4.2031e-06
2:37932085 G A 0.088179 1.7551e-05
2:37932525 G A 0.209434 1.6137e-05
2:37933670 G A 0.659428 -1.0728e-05
2:37938210 A G 0.319074 1.7031e-05
2:37938985 C T 0.610478 4.0052e-06
2:37946055 G A 1.242204 1.0441e-05
2:37946234 G T 0.041816 2.6544e-06
2:37949160 C T 1.065832 -1.3143e-05
2:37949670 C T 0.332009 4.6279e-06
2:37960613 T A 0.181023 5.7165e-06
2:37981473 C G 0.549262 2.8018e-05
2:37985487 A G 1.592451 2.3260e-05
2:37986161 C A 0.021841 -1.4045e-05
2:37986275 T C 0.178705 2.4970e-05
2:37988459 T C 0.942533 4.2145e-06
2:37988706 G A 1.272377 -4.7649e-05
2:37992910 T C 0.656105 6.2097e-06
2:37993304 G A 0.558581 -1.5422e-05
2:37996799 G A 0.277577 -4.2257e-05
2:37998864 C G 0.178507 -3.2389e-05
2:38002857 G T 0.506891 1.8264e-05
2:38005601 T C 0.275055 -6.6102e-05
2:38005679 C A 0.230119 1.1838e-05
2:38006911 G A 0.045493 2.7669e-05
2:38007276 A G 0.025525 4.6010e-06
2:38007309 C G 0.275795 7.7061e-06
2:38007442 A G 0.138928 -5.1016e-06
2:38008339 C T 0.512126 -1.0544e-04
2:38009156 G A 0.307704 -3.3134e-05
2:38009280 G A 0.252399 -2.9838e-05
2:38012525 C A 0.184973 1.6797e-05
2:38013370 C T 0.380002 -4.3873e-05
2:38014191 C T 0.576193 -2.1667e-05
2:38014457 G C 0.021838 -2.2902e-06
2:38014789 T C 0.095035 -5.2812e-08
2:38020211 G A 0.266203 1.0847e-05
2:38025672 C T 0.132800 2.8920e-05
2:38027056 G A 1.734638 1.7449e-06
2:38027572 T G 1.433207 -1.4431e-05
2:38027770 G A 0.299470 4.2040e-05
2:38030111 T A 0.338179 -5.4558e-06
2:38035290 G T 1.727565 1.6869e-05
2:38037458 C T 0.608751 3.5201e-05
2:38040344 T C 0.312670 -1.8239e-06
2:38044344 T C 0.624276 -6.3432e-05
2:38047572 T G 0.050317 2.1084e-05
2:38047873 T C 0.109336 -5.5249e-05
2:38049069 G A 0.509228 3.8575e-05
2:38052971 T C 0.377045 4.5700e-05
2:38053651 T C 0.074771 1.4435e-06
2:38055143 A G 1.881456 7.6723e-06
2:38060203 A G 0.618021 6.5093e-06
2:38062757 G A 1.735033 -3.9542e-05
2:38064311 T C 0.225838 -1.2224e-05
2:38072657 T C 0.256946 -5.4604e-05
2:38077329 G A 0.139181 3.9691e-06
2:38089500 G A 0.139580 1.0180e-05
2:38090338 G C 0.058899 4.6586e-06
2:38090387 A G 0.904553 -2.1029e-05
2:38091790 T C 0.040281 -6.5274e-06
2:38092624 T C 0.383679 1.3528e-05
2:38094107 T C 0.049028 4.2292e-05
2:38107917 T G 0.212290 -1.0568e-05
2:38109574 G A 0.036720 9.2308e-06
2:38110964 G A 1.489756 -2.7059e-05
2:38120412 A G 1.572122 -2.7840e-05
2:38121447 T C 0.332061 -3.1438e-05
2:38128777 G T 0.089786 -4.6831e-06
2:38132228 G A 1.282228 -3.1801e-06
2:38132316 C T 1.779222 2.1981e-05
2:38149076 G C 0.454961 3.0853e-06
2:38149282 C T 1.891057 -1.2539e-06
2:38149651 C T 0.318734 1.5564e-05
2:38155151 A G 0.074729 -1.9123e-05
2:38161563 G T 0.094600 -1.8798e-06
2:38171937 T C 1.562469 2.8780e-05
2:38172164 A G 0.119420 -1.6049e-05
2:38178406 G A 1.007287 1.3434e-05
2:38192295 A C 0.578114 5.3312e-06
2:38198840 C T 0.093902 -1.1952e-06
2:38199172 C T 0.045211 -1.9655e-05
2:38209591 G C 0.052436 -4.9912e-07
2:38217804 A C 0.128603 2.8247e-05
2:38226719 A G 0.331999 -1.0821e-05
2:38228496 G A 0.923298 -1.4430e-06
2:38229510 G A 0.262084 1.8362e-05
2:38244417 T G 0.069879 6.3266e-05
2:38251287 G A 0.050583 1.0627e-05
2:38254264 T C 0.099689 -2.8069e-05
2:38261143 T C 1.218769 -1.0235e-05
2:38261467 G A 0.860520 4.0520e-05
2:38262675 C A 0.078228 -2.0011e-05
2:38266996 T G 1.064920 -5.9172e-06
2:38277832 G T 0.108239 -2.6862e-05
2:38288578 G C 0.099390 -1.9595e-05
2:38297170 A C 1.535909 7.1880e-05
2:38298139 C T 0.370608 1.1764e-05
2:38298203 G C 1.103048 -1.1308e-05
2:38305451 G A 1.503116 4.6431e-05
2:38307509 C T 0.424969 1.1527e-04
2:38323610 T C 0.456035 1.8888e-05
2:38323935 A G 0.448755 3.0206e-05
2:38324327 A G 0.172191 -1.4720e-05
2:38324810 A G 0.063683 2.7786e-05
2:38326592 G C 0.796493 4.7329e-05
2:38336180 G T 0.027080 -3.0802e-06
2:38342566 A G 0.138652 -9.4421e-06
2:38342835 G A 1.977120 -9.4469e-06
2:38352174 T C 0.373997 4.6308e-05
2:38352333 T G 0.031153 4.0854e-07
2:38355949 A G 0.022481 -2.0699e-06
2:38357535 A G 0.160698 9.9394e-06
2:38367083 C T 0.402684 -1.3292e-06
2:38376147 C T 0.028687 -2.0011e-05
2:38379541 G A 0.101026 3.2848e-06
2:38382618 T C 0.039106 -9.1973e-06
2:38384570 C T 0.055487 -5.5339e-07
2:38386220 G A 0.685275 3.0498e-05
2:38390311 T C 1.025405 2.2689e-05
2:38397347 G A 0.071123 -4.5969e-05
2:38398556 A G 0.071015 2.4062e-05
2:38401167 C T 0.051829 2.0435e-05
2:38402176 A C 1.111806 1.5471e-05
2:38403197 A G 0.062985 1.1598e-05
2:38406262 C T 0.075157 -2.1521e-05
2:38406311 C T 0.093116 -3.6554e-06
2:38415358 C T 0.563394 3.3365e-06
2:38426034 G T 0.602951 -8.2489e-06
2:38427705 G A 0.032101 1.8495e-06
2:38435031 C T 0.176274 -1.7129e-05
2:38440290 A G 0.022299 -1.0128e-05
2:38441983 G A 0.680796 3.5536e-07
2:38449380 G A 0.055786 9.6305e-06
2:38453862 G C 0.039732 1.1519e-05
2:38458076 T G 0.285951 1.2013e-06
2:38460211 C T 0.020043 -5.8065e-07
2:38460710 G C 0.041112 2.0333e-05
2:38466599 A G 0.051920 2.9287e-07
2:38470042 G C 0.036204 -7.3400e-06
2:38470762 G T 0.166144 8.1906e-06
2:38474435 G A 0.065916 3.2324e-05
2:38481251 A G 0.118973 9.1162e-06
2:38482924 G T 0.104285 2.4209e-06
2:38489223 C T 0.629885 -2.7014e-05
2:38492123 C A 0.048525 2.2990e-05
2:38494795 C T 0.305857 -1.2114e-07
2:38495281 G A 0.306812 -4.5760e-05
2:38501092 T G 0.133952 -5.9111e-06
2:38506383 T C 0.074557 -6.1376e-05
2:38510142 G A 0.043186 5.7216e-05
2:38510168 A C 0.029018 -7.4949e-06
2:38510608 C A 0.437810 -1.4770e-05
2:38513222 C A 0.735384 -2.6389e-05
2:38517515 T C 0.766479 -2.0184e-05
2:38520113 C A 0.074758 -1.9542e-05
2:38520357 A G 0.021741 -1.9555e-05
2:38536626 G T 0.729447 -2.0111e-05
2:38537579 C T 0.107284 -1.0068e-05
2:38553453 T C 0.574813 -1.6516e-05
2:38566041 C T 0.070856 -3.2724e-06
2:38567371 C G 0.037369 -1.2161e-05
2:38585115 T C 0.081688 1.7059e-05
2:38589335 G A 0.102773 2.5790e-05
2:38589747 T G 0.486647 -3.3630e-05
2:38590200 C T 0.042981 3.7054e-05
2:38590963 C G 0.082103 -1.4525e-05
2:38617203 A G 0.053563 5.0843e-08
2:38621456 C T 1.148013 2.1063e-05
2:38623534 C T 0.788499 -5.3640e-06
2:38635682 G T 0.366606 -3.7406e-05
2:38641172 T G 0.042218 2.9107e-05
2:38642220 C G 0.237160 1.4448e-05
2:38646490 A G 0.031968 2.6487e-05
2:38646920 C A 0.118807 1.2934e-05
2:38648441 G T 0.232450 2.1945e-05
2:38649944 A G 0.100578 2.2355e-05
2:38650831 G T 0.103061 2.2439e-05
2:38651073 T C 0.579312 -4.5397e-06
2:38654130 G A 0.023075 6.9793e-06
2:38656881 G A 0.606327 7.7137e-06
2:38666024 C A 0.519871 -2.1515e-05
2:38666134 T C 0.120410 -1.2752e-05
2:38671628 G T 0.029787 -1.7592e-06
2:38675284 C T 0.885916 -2.2699e-05
2:38684877 T C 0.611822 -3.7898e-05
2:38685004 A G 0.106187 2.7211e-05
2:38685191 G C 0.041819 -2.1122e-05
2:38685813 G C 0.883926 -3.2544e-05
2:38690657 A G 0.045257 4.3123e-05
2:38692641 A C 0.153885 -1.8852e-05
2:38699935 A G 0.098829 -2.8436e-06
2:38704696 A G 0.181834 1.0273e-05
2:38713988 A G 0.054939 -3.3756e-05
2:38716795 A G 0.100663 -1.7721e-05
2:38722018 A G 0.057315 -2.2434e-05
2:38723049 A G 0.508355 -2.2982e-05
2:38724986 A G 0.084129 1.5269e-05
2:38727893 G A 0.035256 -3.6466e-06
2:38729008 T C 0.380872 -9.9776e-06
2:38732293 C T 1.747348 -1.3190e-05
2:38733055 T C 0.959752 1.0966e-05
2:38735642 T C 0.087469 -4.4752e-05
2:38737000 A G 0.977958 4.2688e-05
2:38741112 T C 0.111131 -1.5009e-05
2:38744337 A G 0.430809 -1.7496e-05
2:38744392 A G 1.413151 8.6469e-06
2:38745476 G A 0.035328 9.5025e-06
2:38745624 G A 1.467081 1.6983e-05
2:38751263 A G 0.526291 -2.3495e-05
2:38752225 A G 0.041556 1.2484e-05
2:38764039 G C 0.339416 -6.7782e-05
2:38766401 T C 0.060019 -1.8743e-05
2:38769696 C T 0.131527 8.4839e-05
2:38779389 A G 0.408542 -1.8612e-05
2:38781968 T C 0.280585 -1.0714e-04
2:38797729 C T 0.119680 5.1770e-05
2:38827161 G A 0.075969 -6.5209e-06
2:38830726 C A 0.030605 2.8440e-06
2:38839323 A G 0.768832 1.4549e-05
2:38842607 G A 0.056925 1.1149e-05
2:38849449 T C 0.023003 -3.4861e-06
2:38854955 A G 0.303085 -3.6677e-05
2:38857333 T C 0.063686 -9.5359e-06
2:38868687 A G 0.020608 -2.7492e-05
2:38877549 G T 0.290118 -3.6940e-05
2:38878317 C T 0.108141 -1.0288e-06
2:38881106 A G 0.263272 -4.0351e-05
2:38882577 C T 0.403106 -5.1867e-05
2:38883178 C A 0.043812 9.8502e-05
2:38884563 A C 1.675723 -3.6656e-05
2:38893660 G A 0.232713 -2.8302e-05
2:38897754 T C 0.335339 -1.2838e-05
2:38899673 A G 0.081269 -2.2909e-06
2:38902624 G A 0.362961 -2.6621e-05
2:38903022 A T 0.150610 7.4281e-07
2:38905003 A G 0.052294 -1.9161e-05
2:38910496 G A 0.055189 1.0623e-05
2:38915780 G A 0.233453 -5.6378e-06
2:38916906 C T 0.677274 -2.9117e-05
2:38916970 T A 0.153485 -3.9561e-06
2:38922504 T C 1.932983 -2.2091e-05
2:38929437 A C 0.612815 -4.4916e-05
2:38930635 G A 0.220122 1.9741e-05
2:38936539 T C 0.147422 -5.9873e-06
2:38944519 C T 1.245845 8.4072e-06
2:38979305 G T 0.142839 2.6892e-05
2:38981724 A G 0.121585 -2.4644e-06
2:38989443 T C 0.097716 1.1634e-05
2:38990395 A G 1.938472 1.1539e-05
2:38990460 G C 1.220999 1.5854e-05
2:38996561 G A 1.731723 -5.3245e-05
2:39003202 C T 0.055280 -2.0732e-06
2:39008949 A G 0.139983 5.2366e-06
2:39013801 T C 0.029978 -1.2251e-06
2:39014030 T G 0.533883 -3.8712e-05
2:39017163 C G 1.235219 7.5365e-06
2:39020845 T G 0.034286 2.5829e-05
2:39020877 T G 0.055835 3.4104e-05
2:39025555 A G 1.235608 8.9562e-06
2:39043907 T C 0.069565 1.7554e-05
2:39045129 A G 0.771117 -6.9467e-06
2:39045385 A G 0.027583 -1.1479e-06
2:39050141 C A 1.284315 1.1547e-05
2:39050623 G A 0.084161 -9.2469e-06
2:39069293 T C 0.234638 -1.4216e-05
2:39070481 T C 0.057695 1.1259e-05
2:39079664 C A 0.070993 -3.3057e-06
2:39082344 C T 1.253733 -6.4512e-07
2:39088323 A G 0.153359 -1.9132e-05
2:39095403 T C 0.029417 -1.0297e-06
2:39096377 A G 0.030397 1.0229e-05
2:39103053 A G 0.238919 -1.7349e-05
2:39107101 C G 0.155225 -1.4930e-05
2:39107750 A G 0.030910 1.9521e-05
2:39109558 A G 0.250214 -4.3747e-05
2:39117117 A G 1.214974 -3.6619e-06
2:39121857 G C 0.603983 -1.5222e-05
2:39127020 A G 0.224309 8.7268e-06
2:39135508 G A 0.085940 -3.6479e-05
2:39135922 T G 0.118625 4.6441e-06
2:39136325 C T 0.055186 -2.7494e-05
2:39141144 A G 0.070707 9.8638e-06
2:39150901 C T 1.392917 4.7941e-05
2:39156806 C T 0.094285 -3.9409e-06
2:39177320 A C 1.834521 -4.2100e-05
2:39180812 T C 0.038138 -1.6717e-05
2:39184366 G A 0.051885 -1.3613e-05
2:39184964 G A 1.062583 -1.4155e-05
2:39187217 T G 0.050395 -5.6820e-06
2:39192093 A G 0.035162 2.2658e-05
2:39192977 T C 0.104642 -8.5528e-05
2:39193430 A G 0.049388 -8.7386e-06
2:39197120 T C 0.025801 -5.1331e-06
2:39204040 T C 1.702345 -1.9943e-05
2:39205315 G A 1.876168 -3.0151e-05
2:39206386 A G 1.872712 -2.7679e-05
2:39209241 G A 0.159143 9.3993e-06
2:39226271 C A 1.857385 -3.8616e-05
2:39230846 T C 0.439319 -2.6085e-05
2:39232035 C T 0.040112 7.5941e-05
2:39232701 G A 0.023931 3.1481e-05
2:39243129 G A 1.855408 -3.9299e-05
2:39244667 G A 0.085933 1.4404e-05
2:39248804 T C 0.068691 -1.9235e-05
2:39293858 C T 1.873474 -2.7541e-05
2:39294016 T C 1.156501 -1.1878e-05
2:39307844 A G 0.114311 2.0328e-05
2:39310659 A G 0.139671 -1.7548e-05
2:39326734 T G 1.848491 -4.8827e-05
2:39331522 T C 0.045555 -1.4685e-05
2:39345732 A G 0.495761 -1.6729e-05
2:39345956 C T 0.029495 -4.1109e-05
2:39352401 T C 0.108527 -9.7280e-06
2:39354876 T C 0.124555 1.0113e-05
2:39367533 A C 0.056568 2.1456e-05
2:39373207 C T 1.050174 6.8560e-06
2:39378320 A G 1.608011 -1.8434e-05
2:39388479 T C 0.158912 5.4263e-05
2:39389178 C T 0.749847 -1.5241e-05
2:39395025 T C 0.110923 4.0498e-05
2:39405132 G A 0.030770 -1.3398e-05
2:39406572 A C 1.891768 -2.5224e-05
2:39447235 C T 0.069925 1.2986e-05
2:39452861 T C 1.841097 -1.9791e-05
2:39461632 A G 0.079789 -1.0919e-05
2:39465009 C T 0.038093 2.2012e-05
2:39468676 G T 0.211384 -2.3548e-05
2:39476217 C T 0.040313 -1.1649e-05
2:39479219 G T 0.061804 2.9918e-05
2:39490736 T C 0.026346 -5.6363e-07
2:39493321 C T 0.792248 6.7488e-06
2:39503691 G A 1.839556 -3.5492e-05
2:39503982 A G 0.304514 -2.8891e-05
2:39504278 C T 0.034922 2.2572e-06
2:39506712 T G 0.098891 -3.0929e-07
2:39509841 C T 0.054835 1.7304e-05
2:39510977 A G 1.677634 -9.6173e-06
2:39515500 C G 0.091776 4.3467e-05
2:39521592 C T 0.104376 -3.2500e-05
2:39527942 T C 0.028148 -1.5712e-05
2:39538069 T C 0.062197 2.8223e-05
2:39539427 A G 0.081856 -3.7338e-05
2:39550229 A G 0.073271 -1.4287e-05
2:39556784 T C 1.677362 -1.1252e-05
2:39562351 C T 0.098582 -1.5834e-06
2:39572658 T C 0.035214 2.3211e-05
2:39574117 C G 0.020290 1.6228e-05
2:39575017 C G 0.058217 3.2949e-06
2:39584580 T C 0.028287 4.7501e-06
2:39594111 T C 0.155079 1.9343e-05
2:39602792 A G 0.047389 -1.1751e-05
2:39603429 A G 0.039888 -8.5458e-07
2:39604703 A G 0.033559 7.9964e-06
2:39609995 A G 0.028846 7.7414e-07
2:39624926 A G 0.028446 -1.0233e-05
2:39626296 T C 0.039008 2.1967e-05
2:39626388 G A 1.670052 -1.7022e-06
2:39639426 C T 0.178465 -1.0094e-05
2:39655932 T C 0.111676 -5.3551e-06
2:39671338 A G 0.034734 2.6462e-05
2:39679423 A G 0.029514 7.3652e-06
2:39680559 G C 0.797295 -1.1720e-06
2:39689746 T G 0.884225 -7.0060e-06
2:39698070 A G 0.070733 2.7021e-05
2:39704441 G C 0.217042 1.7255e-05
2:39711467 T C 0.053024 2.5374e-05
2:39714650 T G 1.820499 2.1145e-05
2:39722279 C G 0.036165 1.8329e-05
2:39752158 T C 0.943870 -3.1496e-05
2:39754150 T C 0.706620 2.4444e-05
2:39755749 C T 0.995576 -2.5226e-05
2:39757855 G A 0.102299 -1.6553e-05
2:39758174 G A 0.207532 3.4681e-06
2:39761986 T C 0.044848 -1.3950e-05
2:39770291 T C 0.073369 2.3266e-05
2:39772004 A C 0.785961 -7.9939e-06
2:39777712 A G 0.191358 1.2472e-05
2:39778109 G A 0.983105 2.5934e-05
2:39793730 A G 0.103707 3.1490e-05
2:39794114 T C 0.036068 1.7916e-05
2:39794300 G A 0.035172 4.2010e-05
2:39814690 G A 1.124630 -4.0344e-05
2:39816539 T C 0.104055 -2.9819e-05
2:39817956 C G 1.285565 -4.7619e-06
2:39818957 C T 0.051557 -5.1163e-06
2:39832506 A C 0.045984 1.6851e-06
2:39836057 C T 0.026022 8.5526e-06
2:39836823 A G 0.056520 1.3779e-05
2:39842361 G T 0.737896 -4.2106e-06
2:39848251 C T 0.034721 -1.6752e-05
2:39849806 C A 0.034032 -2.4424e-05
2:39851214 T C 0.630346 5.7349e-06
2:39861450 G A 0.102312 1.6708e-06
2:39863080 A G 0.666706 1.0056e-05
2:39863210 T G 0.832119 -1.1467e-06
2:39868986 G A 0.815134 3.1283e-05
2:39873586 C T 0.044046 1.9124e-05
2:39877360 C G 0.070159 -2.0822e-05
2:39891021 C A 0.088618 3.0298e-06
2:39897685 A G 0.024214 1.1773e-05
2:39898360 C T 0.022458 1.6072e-06
2:39900013 A G 0.054926 1.8896e-05
2:39903716 A G 0.087355 -1.1105e-05
2:39905054 A G 0.020066 6.7522e-07
2:39905422 G A 0.121430 -1.5602e-05
2:39911151 C T 0.145494 -2.5219e-06
2:39911538 G A 0.841740 6.3920e-05
2:39930277 C T 1.896731 -4.2930e-07
2:39931866 C G 0.031423 7.2274e-05
2:39936848 G T 0.026372 -2.0495e-06
2:39945903 T C 0.056494 -1.9695e-05
2:39946519 A G 0.073469 5.2003e-05
2:39947721 T C 0.072440 7.9035e-06
2:39949675 A G 0.827595 5.1204e-05
2:39959060 C A 0.974988 2.0838e-05
2:39974034 C T 0.033679 -2.6372e-06
2:39978032 C T 0.068454 4.0356e-07
2:39981286 C T 0.205652 -2.6683e-05
2:39981746 T G 1.115957 2.3924e-05
2:39982057 G A 0.078721 1.2773e-06
2:39983760 A G 0.026645 4.7847e-05
2:39987398 G A 0.876042 3.4176e-05
2:39988804 T C 0.941088 3.8770e-05
2:40000004 G T 0.033426 -2.4073e-05
2:40005139 G C 0.052092 3.7420e-05
2:40008267 A G 0.066874 3.4281e-06
2:40027750 T C 0.049473 2.2194e-05
2:40029294 G T 0.025545 -2.6440e-05
2:40046658 A G 0.705526 2.0260e-05
2:40048031 G A 0.108758 -1.2238e-06
2:40049066 T C 0.032724 -2.9201e-05
2:40069664 G A 0.929822 7.9091e-06
2:40070616 G C 0.067922 -1.6979e-05
2:40072092 T G 0.573706 1.5982e-05
2:40078780 G A 0.045906 -5.0287e-07
2:40094081 T C 0.867285 -2.3683e-05
2:40094801 G A 0.090783 3.6426e-05
2:40096398 G A 1.738218 -3.6642e-05
2:40107756 C T 0.022588 -8.8001e-06
2:40115096 G A 0.045685 4.1304e-05
2:40121335 G A 1.760474 3.7876e-05
2:40124375 A G 0.053180 1.8996e-05
2:40127103 G T 0.082804 8.9287e-06
2:40130862 A G 0.023980 -1.4481e-06
2:40132428 T G 1.795695 1.3405e-05
2:40134048 A G 0.906644 5.2547e-05
2:40134564 G A 0.020666 4.8701e-05
2:40139017 A G 0.063894 -1.0673e-05
2:40141345 T C 0.109319 -3.0561e-05
2:40141894 G A 0.189332 -4.9124e-06
2:40147801 T C 0.026720 -1.6669e-05
2:40160218 C T 0.038142 -1.6850e-05
2:40160881 A G 0.030524 -4.5709e-06
2:40165002 A G 1.331620 2.1676e-05
2:40181783 A G 1.452442 1.6052e-05
2:40182392 A C 0.997296 4.5159e-06
2:40183377 A G 0.075647 -2.9254e-05
2:40198380 C T 1.198791 2.7773e-05
2:40204061 T C 0.103707 1.9583e-05
2:40205559 A G 0.026953 2.9404e-05
2:40207288 T C 0.073596 1.2865e-05
2:40208665 A G 1.795295 1.5676e-05
2:40208916 T G 1.673145 3.4146e-05
2:40209936 T C 0.022065 1.9906e-05
2:40219907 A G 0.122137 -2.1667e-05
2:40221846 G A 1.674817 2.7886e-05
2:40222363 G A 0.180890 -2.3425e-05
2:40222724 G A 0.028612 4.3895e-05
2:40223766 C T 0.224572 1.2424e-05
2:40226186 T G 0.182591 -2.9706e-05
2:40231647 A C 0.041660 -1.3716e-05
2:40250512 T C 0.179588 -2.7515e-05
2:40256218 A C 1.445275 1.8110e-05
2:40257143 G C 0.186310 -1.2076e-05
2:40259902 T G 1.977532 -2.7570e-05
2:40263411 A G 0.109634 3.6908e-05
2:40269244 A C 0.020377 4.9008e-05
2:40271913 G T 0.037983 2.3936e-05
2:40272255 T C 0.034506 -2.8388e-05
2:40275338 A G 0.054176 -2.8692e-05
2:40275419 T G 0.170984 -2.5418e-05
2:40278101 A G 0.423223 -2.5325e-05
2:40278982 T C 0.053881 -3.2896e-05
2:40281597 A G 0.078416 3.5886e-05
2:40281964 T C 0.175992 -2.9501e-05
2:40282886 A G 0.049982 -1.0972e-06
2:40283104 A C 0.029339 -2.2380e-05
2:40287810 T C 0.548730 -3.9025e-05
2:40304143 C T 0.020637 -9.7639e-06
2:40305394 G C 0.040936 1.1524e-05
2:40306474 C G 0.168510 1.8002e-05
2:40316790 C T 0.032773 3.5776e-06
2:40317857 G C 0.282471 9.3515e-06
2:40318244 C G 0.261922 -1.1274e-05
2:40322900 C T 0.489720 -1.8733e-05
2:40327878 C A 0.034886 -2.1013e-05
2:40328688 A G 0.066328 -8.2937e-06
2:40330275 A G 1.551940 -1.1582e-05
2:40331135 G A 1.321454 -5.4575e-05
2:40331332 G A 0.026869 -1.4053e-05
2:40335459 A G 1.665404 -7.8428e-06
2:40336167 A C 1.002107 2.8514e-05
2:40340954 G C 0.056546 6.3334e-06
2:40351453 G A 0.324488 9.4709e-07
2:40356072 T A 0.022533 -1.8747e-05
2:40356199 A G 0.049165 4.2512e-05
2:40371718 G T 0.092909 1.9829e-05
2:40373155 G T 0.037486 -1.6557e-05
2:40373872 G A 0.557386 3.5198e-06
2:40375852 G A 0.027190 -2.5827e-05
2:40377680 G A 1.662911 1.3983e-05
2:40386331 G A 0.319006 -1.3163e-05
2:40387114 G C 0.202475 1.2438e-06
2:40390301 A C 0.030290 -2.8950e-06
2:40393114 C T 0.061788 1.3918e-05
2:40393120 G A 0.055442 1.5950e-05
2:40394886 C T 0.297084 1.0350e-04
2:40404839 T C 1.406390 -1.0246e-04
2:40405427 T G 0.052024 -1.5870e-05
2:40408512 T G 1.664336 -1.6802e-04
2:40409462 A G 0.068594 1.4522e-05
2:40416373 A C 0.255878 8.3361e-06
2:40420497 G A 1.180569 -4.3987e-05
2:40426655 C T 0.031533 4.1012e-06
2:40429950 G A 0.133179 -4.0741e-05
2:40436308 A G 0.032851 5.6123e-06
2:40454348 G A 1.597524 -4.6954e-05
2:40459673 T C 0.067338 -9.7824e-07
2:40475994 A C 0.158120 -3.0056e-05
2:40476402 G A 0.199884 -6.0035e-06
2:40477408 G A 0.129661 2.1379e-06
2:40479778 A G 0.088699 3.2530e-06
2:40482717 C G 0.159558 -4.0971e-05
2:40484908 C T 0.062132 2.2580e-05
2:40486939 A G 0.213121 -7.5833e-05
2:40489499 G T 0.113231 -1.4951e-05
2:40489605 T C 1.887068 3.6123e-05
2:40493846 C T 0.056497 -3.3033e-05
2:40494943 A G 0.203695 -4.3626e-05
2:40495934 G A 0.408870 -1.3182e-04
2:40498718 A G 0.076439 6.2535e-06
2:40498916 C T 0.026379 -4.2219e-05
2:40500993 C T 0.667799 1.4817e-06
2:40503734 C A 0.637727 7.1662e-06
2:40504788 T C 0.299038 -2.6930e-05
2:40505686 A G 0.029141 -2.7056e-05
2:40507302 C T 0.080107 -2.3047e-05
2:40510100 A G 0.425203 1.8812e-05
2:40511165 A G 0.642949 -4.6035e-05
2:40513080 G C 0.094022 -3.3394e-06
2:40524039 C T 0.501396 -1.8162e-05
2:40525623 A G 0.050690 3.8746e-06
2:40532749 C T 0.069211 7.3245e-06
2:40535877 A G 0.132592 5.8552e-05
2:40538968 G A 0.186508 -3.8343e-04
2:40543129 A T 0.054527 2.5237e-05
2:40544722 G C 0.064189 2.1254e-05
2:40548499 C A 0.106346 -5.5024e-06
2:40556242 T G 0.389191 1.2548e-05
2:40557924 T C 0.024986 2.6261e-05
2:40558573 C T 0.143284 -3.8540e-05
2:40562261 C T 0.080467 -9.3154e-05
2:40564655 T C 0.697233 4.3059e-05
2:40566242 C G 0.029897 -3.4086e-05
2:40569062 A G 0.072022 1.1860e-05
2:40569888 C G 0.024775 -1.9696e-05
2:40571158 G A 0.117343 -7.9851e-06
2:40573350 G T 0.088134 -3.2864e-06
2:40576193 G C 0.033783 -2.6627e-05
2:40576347 T C 0.100926 1.2134e-05
2:40577980 C T 0.070613 1.5014e-05
2:40578641 T C 0.065134 -1.8907e-05
2:40579948 T C 1.843139 -1.0534e-05
2:40581023 T C 0.039174 1.5090e-06
2:40581070 G T 0.070769 -1.2672e-04
2:40582349 C A 1.188907 -5.2803e-06
2:40583447 A T 0.060515 7.1458e-05
2:40585477 C T 0.033864 -1.0810e-05
2:40594238 T G 0.038392 4.0921e-05
2:40594353 T C 0.115435 2.8374e-06
2:40604319 G A 0.085755 1.6397e-06
2:40605768 T C 0.303300 -1.1229e-05
2:40606145 C T 0.055257 2.7133e-05
2:40608439 G T 1.056659 3.9828e-05
2:40609689 A C 1.287035 -8.1590e-07
2:40610603 T C 0.033533 -1.2971e-05
2:40611849 C G 0.094064 1.6835e-05
2:40614268 C G 0.087287 2.0419e-05
2:40616055 T G 1.753856 1.7203e-05
2:40616451 T C 1.317951 2.3508e-05
2:40616598 G A 0.060570 9.7295e-06
2:40622152 A T 0.065696 -2.6924e-05
2:40622176 G C 0.160009 1.1528e-05
2:40625847 T C 0.139145 -3.1346e-06
2:40626646 C G 0.712507 6.6237e-05
2:40631355 C T 0.433831 -1.1412e-05
2:40632095 G A 0.560895 -2.3722e-05
2:40632245 C A 0.061622 -1.5990e-05
2:40639297 A G 0.111449 -1.1844e-05
2:40639700 T G 0.058610 3.4412e-06
2:40641410 A G 0.361546 -1.1693e-04
2:40647799 A G 0.037681 5.0174e-05
2:40648823 A G 0.064550 -3.5678e-05
2:40658392 T C 0.027411 1.9206e-05
2:40659349 C T 0.044328 -3.4488e-06
2:40659585 A G 1.040031 -5.0189e-05
2:40662289 C T 0.064673 3.7455e-05
2:40666604 G A 0.021890 1.2171e-05
2:40674308 A G 0.760461 -7.0492e-05
2:40676206 A G 0.104821 9.9165e-05
2:40680643 A G 0.069999 -1.1755e-05
2:40680869 T G 0.810028 -3.4569e-06
2:40688701 C A 1.100945 2.0299e-06
2:40690872 A G 0.040089 -1.1672e-05
2:40692394 C T 0.029277 -1.1401e-05
2:40698811 C T 0.377769 -1.2650e-04
2:40699589 A C 0.117505 -4.2868e-06
2:40715754 C T 0.056455 -1.9590e-05
2:40722018 A G 0.044007 6.3212e-06
2:40741866 G A 0.809473 1.0550e-04
2:40754006 C T 0.038762 8.0407e-05
2:40754854 G A 0.108505 2.4319e-05
2:40757791 G A 0.085177 -7.2479e-07
2:40761242 A G 0.029579 4.9313e-07
2:40762862 T C 0.020819 -1.9965e-05
2:40765679 G A 0.064485 -4.2099e-06
2:40773763 C A 0.070266 4.5289e-06
2:40774775 C T 0.062670 9.0092e-06
2:40778325 T G 0.345434 1.9097e-05
2:40782953 C T 0.064985 -7.8301e-06
2:40783023 A C 0.098560 1.0315e-05
2:40783051 G C 0.237906 8.9594e-06
2:40783301 C G 0.756927 7.0778e-05
2:40783406 C T 0.251681 1.7013e-05
2:40783501 C T 0.135302 -1.8086e-05
2:40783641 T C 1.515934 -1.5316e-05
2:40783903 G A 0.136133 -1.5620e-05
2:40783993 C T 0.024847 1.3866e-05
2:40786196 A G 0.084593 -4.6253e-05
2:40791482 A G 1.541722 -3.8983e-07
2:40793292 A G 0.679605 -3.3871e-05
2:40805427 G A 0.054179 -1.1961e-05
2:40806715 C G 0.070571 -1.8543e-05
2:40818629 T C 1.651853 -7.4056e-06
2:40825962 C T 0.719888 2.5139e-05
2:40832632 A G 0.133215 3.6086e-05
2:40837037 C G 0.929478 -3.9342e-05
2:40840683 G T 1.644423 -1.1171e-05
2:40846145 T C 0.025694 -2.1675e-05
2:40847422 T G 0.062047 -1.5799e-05
2:40851812 T C 0.062547 7.4410e-06
2:40852086 A C 1.907556 5.3053e-06
2:40868787 T G 0.221602 5.4874e-05
2:40876113 T C 1.849316 7.1990e-06
2:40878101 A G 0.112961 2.8570e-05
2:40913958 A G 0.070142 -2.9842e-05
2:40914216 C G 0.730791 1.6739e-06
2:40917564 G A 0.802677 2.6457e-06
2:40930940 G A 1.044088 -5.1156e-06
2:40932374 T C 0.135072 -2.5002e-06
2:40933363 A G 0.020507 1.6010e-05
2:40948260 G A 0.815296 1.9755e-06
2:40954665 G A 0.026022 -1.3966e-05
2:40966496 C T 0.029384 1.1807e-06
2:40976596 C T 0.206486 2.5731e-05
2:40976640 T C 0.140463 1.7561e-05
2:40987216 A G 0.191500 3.1123e-05
2:40994500 T C 0.186794 -3.9763e-05
2:41012133 C T 0.031595 -4.5366e-06
2:41013972 T C 1.895033 -2.0210e-06
2:41015449 C T 0.040748 2.2695e-05
2:41018544 T G 0.050807 4.7329e-05
2:41030369 G A 0.101370 4.0229e-05
2:41032751 C T 0.132751 3.6711e-05
2:41033131 C A 1.277129 6.3167e-05
2:41034272 A G 0.073875 1.5232e-05
2:41039819 G A 0.040096 -5.3635e-06
2:41040479 C A 0.117418 -4.6795e-05
2:41041185 G A 0.063842 -4.0939e-06
2:41052235 T C 0.036801 7.3320e-06
2:41054918 C T 1.409727 1.8413e-05
2:41059808 C T 0.216951 -9.0580e-06
2:41061173 G A 0.089802 -3.7062e-05
2:41065804 C T 0.048194 -4.4235e-05
2:41070645 A G 0.079906 1.1052e-05
2:41073063 G A 0.185239 2.9264e-05
2:41075429 C A 0.249714 3.1781e-05
2:41078287 A G 0.043377 3.2366e-06
2:41079833 C A 0.863315 6.3203e-06
2:41085497 T C 0.140931 -7.8961e-06
2:41085566 C G 0.227347 -2.3409e-05
2:41087391 T C 0.762688 -4.8296e-06
2:41089000 T G 0.537593 -1.4494e-05
2:41091547 C T 0.054014 3.0841e-06
2:41106882 A G 0.062021 1.6929e-06
2:41107020 A G 0.779849 -2.9694e-06
2:41110909 T C 0.052787 -2.0608e-05
2:41127160 C T 0.047908 -2.5152e-05
2:41130274 T C 0.752389 1.9956e-06
2:41130693 A C 0.033737 -9.6515e-06
2:41135713 T C 0.093408 3.9149e-05
2:41139880 T G 0.058688 5.1274e-06
2:41148936 G A 0.106087 -9.5803e-06
2:41163296 A G 0.128486 -1.4384e-05
2:41164500 A G 0.027359 1.2233e-05
2:41166663 A G 0.056150 -6.7796e-06
2:41180690 A C 0.036558 -8.4790e-06
2:41196145 C T 0.071291 -1.4932e-05
2:41199040 A G 1.142563 -1.1267e-05
2:41200499 C T 0.057292 -1.3269e-06
2:41200576 A G 0.065894 5.5256e-06
2:41205257 C T 0.158877 3.9627e-05
2:41205417 T C 0.066166 9.5388e-06
2:41213460 C A 1.661954 2.2893e-05
2:41225188 A G 0.048551 1.9744e-05
2:41227539 C T 0.106499 1.6347e-05
2:41229015 G A 0.078851 -1.3379e-05
2:41255542 T C 1.662879 2.9753e-05
2:41257489 G A 0.792150 -6.6652e-06
2:41258020 T C 0.114185 -1.7009e-07
2:41265868 A G 0.526152 -8.5033e-06
2:41276064 T C 0.112296 -2.0573e-05
2:41295071 C T 0.043773 2.7517e-06
2:41302462 T C 0.083879 -2.9425e-05
2:41303844 T C 0.022390 8.8872e-06
2:41306572 C T 0.027995 -4.2025e-06
2:41312638 G A 0.077815 -6.4276e-06
2:41317885 T C 0.085602 -2.9363e-05
2:41332646 G T 1.429780 -2.2581e-05
2:41346150 A G 0.062086 -7.9339e-06
2:41347755 T G 0.067185 -2.7216e-05
2:41355352 G A 1.548428 -5.9096e-06
2:41357209 T C 0.116661 -4.5519e-06
2:41362090 G A 1.028680 5.2796e-06
2:41371089 C T 0.139733 -1.5935e-05
2:41378814 T C 0.034007 3.1362e-06
2:41385932 A G 0.175846 1.2769e-05
2:41388121 C T 0.703523 -1.1640e-04
2:41391070 C T 0.740415 2.3932e-05
2:41395764 T C 0.042705 -8.2938e-06
2:41401047 T G 0.091841 -2.0249e-06
2:41408226 C T 0.194490 5.7860e-06
2:41412265 G A 1.444048 -7.8098e-05
2:41417257 C T 0.551148 1.1937e-06
2:41420488 C A 0.091565 8.8443e-06
2:41420957 G A 1.445344 -9.3142e-05
2:41421666 C T 0.063008 2.3165e-05
2:41440695 G A 1.335433 -5.4609e-05
2:41444745 C T 0.037142 -4.4338e-07
2:41448564 T C 0.045347 3.1739e-05
2:41457415 C G 0.050998 1.1949e-05
2:41458326 C T 0.038495 -3.6567e-05
2:41462436 G C 0.098368 1.2820e-05
2:41463085 T A 0.043984 2.1451e-06
2:41464708 A G 0.163843 1.4972e-05
2:41469074 G A 0.785863 -8.9272e-06
2:41477957 C T 0.053663 -1.1132e-05
2:41487533 A G 0.038960 -1.1518e-05
2:41491120 G A 0.030550 -1.4434e-05
2:41495657 C T 0.026765 1.8190e-05
2:41496945 T C 0.073031 -6.4630e-05
2:41518440 T C 0.047626 7.1568e-06
2:41519876 C T 0.031605 -2.1176e-05
2:41525278 G A 0.041904 4.1100e-05
2:41528828 C T 0.107693 -2.7099e-05
2:41529828 A G 0.322547 -1.7767e-05
2:41531398 C T 0.319269 -1.1531e-05
2:41532477 C A 0.251490 8.9585e-06
2:41533312 G A 0.049379 1.7187e-05
2:41540405 A G 0.260721 -3.8372e-06
2:41545173 G A 0.109378 1.0269e-05
2:41545445 G A 0.046597 4.1850e-05
2:41545636 G A 0.037110 -1.2281e-05
2:41546907 G T 1.359956 1.5998e-05
2:41552623 C G 0.023795 -7.8788e-06
2:41558032 G A 0.032471 -1.9279e-05
2:41561332 C T 1.327634 2.5344e-05
2:41610488 C T 0.052070 1.8876e-05
2:41616349 T C 1.292309 5.3820e-05
2:41630684 G A 1.280663 5.3150e-05
2:41632775 T C 0.053952 -2.0966e-05
2:41640256 C G 0.080759 2.2454e-05
2:41644258 A G 0.032189 2.6774e-05
2:41647254 G A 0.031312 5.2759e-06
2:41657267 G A 0.077936 -1.8797e-06
2:41674624 T C 0.297207 -1.1204e-05
2:41701100 C T 0.091019 2.3115e-05
2:41707213 A G 0.512068 5.1412e-06
2:41708045 C G 0.021864 1.7733e-05
2:41710739 T C 0.077653 1.6512e-05
2:41726599 C G 0.055841 5.2382e-05
2:41727276 C T 0.070223 -3.8749e-05
2:41728259 A C 0.145436 -3.8976e-08
2:41746840 T C 0.494080 7.5633e-06
2:41746981 A T 0.020160 1.1087e-05
2:41748734 T C 0.036477 8.7084e-06
2:41757021 A G 0.048188 -3.3023e-05
2:41757305 T C 0.037531 -1.8901e-05
2:41760148 C T 0.746676 4.9934e-05
2:41771636 C T 0.062313 3.7059e-05
2:41783774 G A 0.029842 1.0454e-06
2:41788552 G A 1.696178 3.5330e-05
2:41790278 G A 0.629632 -1.0112e-06
2:41791548 A C 0.082204 3.5437e-05
2:41793899 C T 0.022575 -4.4519e-07
2:41795986 A G 0.023886 -2.1205e-05
2:41806370 C A 0.026479 1.1277e-05
2:41806652 G A 0.976925 4.2859e-06
2:41810889 C A 0.044218 1.2996e-05
2:41822533 C T 0.044578 -6.5854e-06
2:41833463 T C 0.436726 -1.3947e-05
2:41836080 T C 1.058266 1.1510e-05
2:41840024 A G 0.032825 -2.1468e-06
2:41842210 G A 0.051641 2.5444e-05
2:41847294 C A 0.045406 1.1051e-05
2:41848469 C T 0.057292 2.3140e-06
2:41852461 A G 0.048168 5.1792e-06
2:41853654 C T 0.056503 6.2479e-06
2:41854157 G A 0.757631 2.3660e-05
2:41857514 C G 0.043212 -4.3391e-05
2:41876585 T G 0.364941 -2.6230e-05
2:41884596 C T 0.142570 3.2858e-05
2:41886877 G A 0.863341 3.5452e-05
2:41897072 T C 1.369631 6.1299e-05
2:41897840 T G 0.439254 3.2143e-05
2:41901127 A G 0.053316 -8.2692e-07
2:41910067 C T 0.059814 1.7402e-05
2:41917719 A G 0.067331 -3.8340e-05
2:41928589 A G 0.107258 -2.3799e-05
2:41941307 T G 0.063644 2.0560e-06
2:41944681 C G 0.034549 1.9435e-06
2:41947265 T C 0.023078 -6.0694e-06
2:41950726 C T 0.464283 1.2834e-04
2:41951435 A G 0.949268 3.5314e-05
2:41963073 T G 0.056672 2.9222e-05
2:41964627 G A 1.126016 2.2381e-05
2:41965643 C T 0.100809 1.6624e-06
2:41976891 A C 0.027638 -4.5567e-05
2:41978520 C A 1.426135 3.9351e-05
2:41982877 T C 0.082012 3.5148e-05
2:41989170 C T 0.308282 -6.6761e-06
2:41991774 A G 0.058600 3.2817e-06
2:41992311 C T 0.100384 -7.7735e-06
2:41992610 T G 0.238701 8.4240e-06
2:41996099 C T 0.067598 -2.1214e-06
2:41997518 A G 0.054712 1.8206e-05
2:42002325 A G 0.211485 -1.5676e-06
2:42004914 C T 0.114204 1.5565e-05
2:42004997 G A 0.244622 -2.9019e-06
2:42005037 T C 0.172460 1.6735e-05
2:42005171 C T 0.752879 -6.0039e-06
2:42005234 G A 0.748637 -3.1266e-05
2:42005428 T C 0.163924 -6.5327e-06
2:42005655 C A 0.880998 -3.1262e-05
2:42006733 C G 0.834411 -3.8948e-05
2:42008415 A G 0.909312 -1.8863e-05
2:42017439 A G 0.626188 1.9523e-05
2:42022051 A G 0.628830 1.8327e-05
2:42031215 C T 0.028599 -3.5870e-06
2:42033904 G A 0.145121 -1.9557e-05
2:42035615 T G 0.276746 2.9871e-05
2:42042791 C T 0.068000 1.0267e-05
2:42055849 C G 0.183749 3.2879e-06
2:42061294 A C 0.049927 -3.6108e-06
2:42061596 A G 0.027953 -7.2492e-06
2:42061628 A G 0.039628 -1.1826e-05
2:42062530 A G 0.610563 1.6898e-05
2:42070858 C T 1.007822 2.4191e-05
2:42073356 C T 0.024250 -1.4721e-05
2:42075382 A G 0.026674 -4.1960e-06
2:42075725 T C 0.268121 -3.5396e-05
2:42080863 A G 0.072671 -2.0969e-05
2:42081856 T C 1.688647 2.1007e-06
2:42082172 T C 1.551956 -8.8947e-06
2:42082951 T C 0.241795 -1.4701e-05
2:42087252 T G 0.740052 1.7028e-05
2:42089979 C T 0.887597 2.6193e-05
2:42090348 A G 0.045844 1.4508e-05
2:42090813 T G 0.928929 9.6520e-06
2:42094026 T C 0.185366 1.8135e-05
2:42094658 G C 0.317818 4.8801e-08
2:42096334 T C 0.030446 1.3142e-05
2:42100695 T C 0.302128 -1.8444e-04
2:42102899 T C 1.164375 -2.6067e-05
2:42103683 G C 0.293825 -8.8418e-07
2:42105871 A G 0.225341 -1.3915e-06
2:42109786 A G 0.095664 8.8125e-06
2:42110157 G A 0.185087 1.6313e-05
2:42110840 A G 0.021744 3.3742e-06
2:42121185 A G 0.814287 2.0771e-05
2:42126403 G T 0.460067 1.7451e-05
2:42133285 C T 0.717146 3.1808e-05
2:42145432 C T 0.595054 1.2125e-04
2:42148519 C T 1.232755 3.3157e-04
2:42151474 T C 0.272604 3.3710e-05
2:42152602 C T 0.189576 4.0800e-06
2:42167674 C T 0.175908 3.6338e-05
2:42172461 T C 0.078854 3.8421e-05
2:42176640 T C 0.098232 7.4251e-06
2:42181169 A T 0.075722 6.4052e-06
2:42181226 A C 0.076881 7.5293e-06
2:42189315 T C 0.046331 1.1345e-05
2:42200405 C G 0.601065 2.0468e-05
2:42202161 T C 0.330675 1.2465e-05
2:42205297 A C 0.036837 2.1535e-06
2:42205950 A G 0.407773 1.6290e-05
2:42208807 A G 0.248351 8.4113e-06
2:42208919 A G 0.079773 -4.4666e-06
2:42211269 C T 0.069360 -8.2937e-06
2:42213744 A G 0.075978 1.0557e-05
2:42214198 A G 0.055309 -1.1171e-05
2:42215540 A C 0.066679 -1.7670e-05
2:42218181 C G 0.029501 2.4079e-05
2:42218545 T C 0.636636 -2.1174e-05
2:42226844 G C 1.299106 2.6822e-05
2:42233309 A G 0.037889 -3.3624e-06
2:42233606 A G 0.022980 6.8456e-06
2:42247361 A G 0.440267 1.3289e-05
2:42269859 G A 0.499364 1.8181e-05
2:42270131 G A 0.264648 -5.0385e-05
2:42276921 T C 0.277693 -4.7838e-05
2:42280358 T C 0.493450 3.0852e-05
2:42284040 T C 0.056507 2.3284e-05
2:42286692 T C 0.042098 -6.7323e-05
2:42291949 G A 0.407640 2.1839e-05
2:42294595 A C 0.105239 -3.4195e-05
2:42295259 A G 0.020809 4.7028e-06
2:42299552 A G 0.031637 -3.3109e-05
2:42301661 A G 0.039028 -1.7680e-05
2:42303587 C A 0.480236 1.1668e-05
2:42306722 G A 1.491632 1.0184e-05
2:42308536 T G 0.066315 -2.3977e-05
2:42308573 G A 0.533724 5.4832e-05
2:42310322 T G 0.877506 -6.9461e-06
2:42312094 C T 0.109599 1.3520e-05
2:42313030 C T 0.152921 1.8523e-06
2:42315777 C G 1.337462 2.2520e-05
2:42318578 A T 0.809918 2.5009e-06
2:42325861 C T 1.017284 9.0202e-06
2:42329329 G A 1.008150 1.1084e-05
2:42333486 A G 0.048165 -4.6925e-06
2:42334729 C T 0.151142 1.1170e-05
2:42335271 G A 0.064011 -2.1806e-05
2:42335793 C T 0.045922 4.8336e-06
2:42335899 G A 0.048749 -2.1504e-05
2:42336943 T C 0.926248 -1.6324e-06
2:42337163 C T 1.245826 5.6843e-05
2:42337454 A G 0.414242 2.9023e-05
2:42337505 G C 0.520757 2.1808e-05
2:42337648 A C 0.031864 1.9594e-05
2:42337820 C G 0.681429 -7.8765e-07
2:42338608 T C 0.689456 -6.5644e-06
2:42342422 C A 0.964078 4.1460e-05
2:42342979 T C 0.545208 -3.1637e-05
2:42343637 A G 0.262763 -1.0358e-05
2:42357292 A G 1.100092 1.7436e-05
2:42359876 C T 0.456308 7.4613e-05
2:42360831 T C 0.828760 -1.0067e-05
2:42367806 C T 0.088867 -1.6619e-05
2:42369930 C G 0.522068 5.8807e-06
2:42370455 C T 1.253038 -2.3424e-06
2:42372986 A C 0.872897 3.8945e-06
2:42378770 C A 0.144718 -3.8452e-05
2:42400266 G A 0.086543 1.1447e-05
2:42406321 G A 0.161899 -4.9482e-06
2:42409233 G C 0.092616 1.1978e-05
2:42417425 A C 0.031962 -1.8229e-06
2:42421325 A G 0.048424 -1.1179e-05
2:42423683 G A 1.149383 2.8351e-05
2:42426524 G A 0.556507 7.3100e-06
2:42428781 G A 0.343363 2.5892e-05
2:42433082 G A 0.159367 2.4658e-05
2:42436261 G A 0.161210 5.3072e-06
2:42468603 T G 0.020351 1.6181e-05
2:42470958 A G 0.261792 -9.3101e-06
2:42473526 T G 0.040891 1.9871e-05
2:42479644 C T 0.251571 1.3282e-05
2:42480204 G T 0.241623 7.3287e-06
2:42485406 G A 0.036363 -2.4003e-05
2:42503166 C G 0.025068 -1.3125e-05
2:42510018 G A 1.957532 -5.6454e-05
2:42515388 G A 1.811843 -1.2449e-05
2:42515437 G A 0.644819 2.5167e-05
2:42519603 G A 0.033273 8.5734e-06
2:42524531 A G 0.178783 3.5332e-05
2:42524781 A G 1.927884 -2.8063e-05
2:42526510 T C 0.067396 4.1194e-06
2:42531871 T G 0.555192 3.3198e-05
2:42536046 T C 0.212394 2.1346e-05
2:42562787 G C 1.112669 5.1029e-05
2:42563042 T C 0.108329 2.9658e-05
2:42589921 T C 0.259718 1.8787e-06
2:42599605 G T 0.057123 -2.4625e-05
2:42609545 T C 0.318649 -5.2413e-05
2:42615826 C T 0.103539 8.9187e-06
2:42617305 G A 0.079013 7.1173e-06
2:42623994 A G 1.127386 5.4909e-05
2:42625478 G T 0.053287 5.7065e-06
2:42629175 A G 0.115970 4.9568e-07
2:42632023 C G 0.144764 -4.3651e-05
2:42637261 C T 0.051037 1.9723e-05
2:42638057 C T 0.261665 -2.1531e-06
2:42659267 C T 1.936872 -2.6470e-05
2:42680608 A C 0.026716 -1.8916e-06
2:42683926 T C 0.094535 -3.7888e-05
2:42699164 C T 1.070486 -5.6500e-05
2:42703988 C T 0.146737 1.9769e-05
2:42707488 C G 0.021088 5.1745e-05
2:42710492 C T 0.407234 -6.6318e-05
2:42710863 A G 0.028151 -2.1191e-06
2:42713350 T C 0.116538 -3.4480e-05
2:42714383 G A 0.125305 1.3159e-06
2:42723183 C T 0.409932 1.2803e-05
2:42723221 G A 0.098715 3.6732e-05
2:42725568 T G 0.064660 4.1560e-05
2:42733728 A G 0.059402 -3.4146e-06
2:42735383 G T 0.102127 -4.9831e-06
2:42739333 T C 0.797746 -4.3183e-06
2:42764120 A G 0.686823 -2.9635e-05
2:42767044 C T 0.073067 -2.2132e-06
2:42769316 T C 0.081782 9.9320e-07
2:42789327 T C 0.190007 7.7138e-06
2:42805581 A G 0.046357 -2.9577e-07
2:42808024 T C 0.078893 -7.1757e-06
2:42810321 G C 0.125260 1.4563e-05
2:42819994 C T 1.384569 -5.0779e-05
2:42831695 C T 0.069603 -1.5448e-05
2:42856208 G A 0.421587 1.7594e-05
2:42867007 G A 0.046208 7.2282e-06
2:42892774 A G 0.091902 1.7674e-05
2:42893100 G C 0.070882 -1.5450e-05
2:42903239 C G 1.245365 -3.9643e-05
2:42912035 C T 1.386273 -5.4743e-05
2:42915667 C T 0.058315 -1.0345e-05
2:42927058 A G 0.078338 -6.8048e-06
2:42933601 G A 0.148013 -1.0884e-06
2:42938386 C T 1.136734 5.5050e-06
2:42949616 C G 0.470353 1.5376e-05
2:42949805 T C 0.936395 -1.5932e-05
2:42970829 A G 0.093262 8.1640e-06
2:42973892 G A 0.102753 1.9199e-05
2:42977915 C T 0.612987 -3.1384e-05
2:42981239 G A 0.657111 7.6888e-06
2:42984044 C T 0.102932 -1.2254e-05
2:42985311 A G 0.065845 7.9540e-06
2:42985803 C T 1.095771 -2.2953e-05
2:42986507 G A 0.028700 -5.3469e-06
2:42990101 C G 0.423028 -4.6225e-05
2:42990336 G T 1.073255 -3.4967e-05
2:42991200 G C 0.058347 1.3351e-05
2:42996520 T C 0.023935 -1.1810e-05
2:42998088 G A 0.750295 -2.4823e-05
2:43007266 T C 0.136714 9.1686e-06
2:43008523 C T 0.652372 -2.9799e-05
2:43015719 C T 1.480100 -8.0737e-05
2:43016072 G A 0.132439 -1.4206e-05
2:43024542 A G 0.256719 2.9389e-06
2:43027398 T C 0.465562 4.1054e-06
2:43033931 T G 0.082733 -2.9713e-05
2:43043134 T C 0.098621 1.1863e-05
2:43045635 C T 0.086946 -1.1846e-05
2:43047028 T C 0.611043 -2.3978e-05
2:43056072 T G 0.327936 8.1831e-06
2:43065555 C T 1.474163 -7.6834e-05
2:43075563 G A 0.555659 -6.0160e-05
2:43086026 C T 0.501328 -8.0251e-06
2:43090601 A C 0.430676 -6.1943e-05
2:43103466 T C 0.065108 5.3744e-05
2:43103756 A G 0.146646 -1.3778e-05
2:43111668 A G 0.282315 4.9566e-06
2:43112172 A G 1.008001 -9.4153e-05
2:43118124 T G 0.094012 2.3864e-05
2:43132146 A G 0.592853 -4.6495e-05
2:43133163 T C 0.021085 8.7096e-07
2:43134401 T G 0.027921 -4.7240e-06
2:43138118 A G 1.907085 -5.9682e-05
2:43138933 A G 0.191507 -3.3760e-05
2:43140961 T C 0.974468 -1.1076e-04
2:43141979 T G 0.312748 1.6902e-04
2:43146187 A G 0.070584 8.4475e-07
2:43149283 T C 0.074878 5.3712e-06
2:43149973 T C 1.481596 -1.3247e-05
2:43153772 T C 0.077468 2.5403e-06
2:43154227 C A 0.939206 -4.3599e-05
2:43156974 C T 0.113351 1.2510e-05
2:43161180 G A 1.385864 -2.0334e-05
2:43165147 C T 0.795993 -5.9180e-06
2:43171183 T C 0.262467 -1.7725e-05
2:43173878 A G 0.073460 -9.9348e-06
2:43183119 G C 0.032001 -3.8353e-05
2:43184523 G A 0.047671 1.5276e-05
2:43185532 G A 0.833720 -8.5018e-06
2:43188368 T G 0.091458 1.4557e-05
2:43189373 A G 0.129917 -8.4358e-06
2:43194596 T G 0.237052 -1.7355e-05
2:43196926 C T 0.623569 1.6205e-05
2:43197221 C G 0.775574 -3.4200e-07
2:43198416 T C 0.204127 2.4330e-05
2:43201557 G T 0.484641 4.1370e-06
2:43204458 A G 0.233693 -5.3091e-05
2:43206430 A G 0.280744 4.3064e-05
2:43206981 G A 1.252710 9.4834e-07
2:43211651 T C 1.648886 2.0260e-05
2:43216206 G A 0.588494 -2.2287e-05
2:43232903 A G 0.022636 1.4843e-05
2:43233991 T C 0.167540 -3.5351e-05
2:43238397 G A 0.216023 -5.5257e-06
2:43241234 C A 0.593564 -2.7869e-06
2:43241644 A G 0.503833 4.3766e-06
2:43241645 A G 0.569104 1.7512e-06
2:43246767 G T 0.339358 -1.0435e-05
2:43247215 C T 0.279664 3.5330e-05
2:43247499 T C 0.105493 2.1399e-05
2:43249254 C T 0.961758 1.9351e-05
2:43252152 C T 0.530271 -4.1444e-06
2:43252268 C G 1.541183 -1.0031e-05
2:43253347 T C 0.346054 -6.5645e-06
2:43254399 T G 0.706473 8.1824e-06
2:43255777 A G 0.069448 4.8470e-06
2:43257545 T C 0.594957 -2.7511e-05
2:43261122 C T 1.546776 5.5078e-06
2:43267121 A G 1.366749 1.4469e-05
2:43279472 G A 0.175742 1.1990e-05
2:43281156 A C 1.508429 5.4402e-06
2:43281211 A G 1.500383 1.0921e-05
2:43291452 T C 0.020170 -6.0259e-06
2:43292832 A G 1.234670 -2.0715e-05
2:43295627 G A 1.453357 -2.9271e-05
2:43299272 T C 0.361468 8.6297e-06
2:43299383 A G 0.202056 -2.2209e-05
2:43302571 A G 0.618687 -3.3942e-06
2:43306020 A G 0.769884 4.0710e-05
2:43311274 G T 1.979811 -2.7395e-05
2:43312635 C T 0.061606 1.6471e-05
2:43312809 T G 0.622374 1.3858e-05
2:43314116 A C 0.165917 -1.2589e-05
2:43314175 C T 0.274376 3.0432e-05
2:43314287 C G 0.091990 -1.8183e-05
2:43315487 C T 0.543244 -8.9591e-06
2:43321187 T C 0.041660 -2.1044e-05
2:43321400 A G 0.137188 2.2366e-06
2:43323922 T C 0.656153 -2.3672e-05
2:43325570 G A 1.028998 7.9278e-06
2:43325682 T C 0.031150 -2.6865e-05
2:43327560 A G 0.254732 1.8431e-05
2:43330140 T C 0.545182 1.1641e-05
2:43335913 G C 0.035373 3.0625e-05
2:43341415 A G 0.215091 3.1881e-06
2:43342608 C T 0.205630 1.0002e-05
2:43348660 G A 0.308402 -1.2337e-05
2:43349216 C T 1.209800 -7.3009e-05
2:43356056 A G 0.086037 -7.1480e-06
2:43358910 T G 0.424479 -2.5215e-05
2:43359061 A C 0.534214 -3.2541e-05
2:43361256 C T 0.559308 -1.9182e-05
2:43361389 T C 0.403985 -4.4412e-05
2:43361450 G A 0.115785 -1.4052e-05
2:43362380 T G 0.168601 -1.1317e-05
2:43363116 A G 0.748429 1.9193e-06
2:43363755 G A 1.169753 -2.1442e-05
2:43364037 T C 0.144059 -1.5179e-05
2:43367800 C T 0.194526 -3.1923e-06
2:43370966 T C 1.468171 -6.0094e-05
2:43372385 T C 0.021809 -1.7953e-06
2:43375005 A C 0.054108 1.3095e-05
2:43375315 T C 1.458216 -7.7735e-05
2:43380915 C A 1.280040 -6.3297e-05
2:43382146 G A 0.512698 -8.7993e-05
2:43390840 C T 0.077754 3.0094e-05
2:43405211 A G 0.101916 1.1605e-05
2:43412033 A G 1.436703 -1.3027e-04
2:43418616 T C 0.105191 -1.6864e-05
2:43420947 G A 0.077721 3.0753e-07
2:43423915 G A 0.429793 -9.2644e-06
2:43424450 C T 1.941218 5.9350e-06
2:43426617 T C 1.000325 -4.3131e-05
2:43433484 T C 0.406777 -2.8700e-05
2:43436411 C A 1.338225 -1.5905e-04
2:43437611 A G 0.154287 -4.5605e-05
2:43439585 A G 0.046909 9.1074e-06
2:43445181 A G 0.082756 -2.2527e-05
2:43446584 A C 1.050395 -1.4503e-05
2:43446723 T C 0.603415 -1.6333e-06
2:43448526 T C 0.111825 -1.3696e-06
2:43452334 A G 0.138941 -5.8860e-06
2:43479638 A G 0.058853 2.2221e-06
2:43479957 C G 0.020523 1.0073e-05
2:43486952 A G 0.124240 5.2883e-05
2:43496126 T C 0.136857 -8.3748e-06
2:43499589 C T 0.028713 -2.0053e-05
2:43506259 A G 0.389697 1.0409e-05
2:43508519 C T 0.043387 3.4499e-06
2:43519977 T C 0.259504 6.0421e-06
2:43532780 C A 0.332171 -4.2427e-07
2:43534208 T C 0.694506 -1.4836e-05
2:43536845 A G 0.022442 1.0046e-05
2:43540125 G T 0.478159 -4.9376e-05
2:43541071 T C 0.037054 1.1328e-06
2:43547672 A G 0.026220 1.2015e-06
2:43553949 C T 1.590124 -1.8137e-05
2:43561134 A G 0.091026 -8.5388e-06
2:43587407 T C 0.064189 1.0846e-05
2:43587504 T C 1.060155 -3.2357e-05
2:43588829 T C 0.039190 -3.1286e-05
2:43595402 T G 0.049885 1.2399e-05
2:43625184 A T 0.537544 -3.8607e-05
2:43638838 C A 0.210219 1.2492e-05
2:43641627 G A 0.661392 1.5372e-05
2:43652929 C T 0.779625 -5.3763e-05
2:43671926 T C 0.037262 4.8050e-06
2:43672508 G T 0.148036 -5.8887e-06
2:43686854 G T 0.022786 1.5465e-05
2:43687879 T C 0.215744 -1.3793e-06
2:43697569 G T 0.031747 -1.8733e-05
2:43713400 C T 0.096924 2.2364e-05
2:43721508 T C 1.165203 -2.8303e-05
2:43721638 C T 0.044143 2.4976e-05
2:43721754 G T 0.022373 7.5551e-06
2:43732823 C T 0.218610 8.6358e-07
2:43740346 A G 0.049190 -5.4745e-06
2:43744099 C T 0.046117 1.3696e-05
2:43745571 G C 0.028560 -8.2883e-06
2:43758022 C T 0.021591 -2.2285e-05
2:43779665 C T 0.656829 3.7827e-06
2:43785004 A G 0.027353 -3.3690e-05
2:43793725 A G 0.609569 4.8080e-06
2:43797619 T C 0.383179 7.5412e-06
2:43804229 C T 0.661704 4.6698e-06
2:43806918 T C 0.267511 -1.3086e-05
2:43820201 C T 0.471174 -1.7432e-05
2:43822518 A C 0.379401 4.9832e-06
2:43830299 T C 0.103513 1.0370e-05
2:43831083 C T 0.266719 -1.6130e-05
2:43843950 C G 0.178118 1.2636e-05
2:43850590 C T 0.488403 -6.8636e-06
2:43855150 C A 0.178134 -3.2592e-05
2:43859090 C A 0.820658 6.5644e-06
2:43862058 T G 1.204967 -2.5890e-05
2:43866411 G T 0.057357 3.9528e-06
2:43869189 G A 0.026746 -2.4459e-05
2:43870864 C T 0.117781 2.6232e-05
2:43874554 C G 0.022003 8.5033e-06
2:43879382 G T 0.350497 -3.7760e-05
2:43879853 T C 0.849741 -1.0791e-06
2:43884855 A C 0.141719 4.8958e-05
2:43885486 G T 0.041738 -2.0836e-05
2:43897580 C T 0.126464 1.3430e-05
2:43901630 A G 0.055260 2.5316e-05
2:43902763 C A 0.035500 3.8409e-07
2:43903034 A G 0.020556 1.2708e-05
2:43903066 G A 1.450452 -2.4517e-05
2:43903164 C G 0.023227 5.6490e-06
2:43903262 A C 0.055663 5.5026e-06
2:43908318 G A 0.048973 -9.5383e-06
2:43909764 G A 0.215497 1.0364e-05
2:43916335 A G 0.055971 -2.6267e-05
2:43916738 G A 1.078400 -1.3811e-05
2:43919394 C T 0.279933 -3.3216e-05
2:43922676 G C 0.431614 -1.5917e-05
2:43927374 G A 0.037804 -8.8495e-06
2:43937500 C T 0.405030 2.0163e-05
2:43939079 G A 1.511169 1.7875e-05
2:43945256 T C 1.131313 1.7370e-05
2:43948153 G A 0.289752 6.4802e-05
2:43949761 T C 0.058795 1.0145e-04
2:43951141 G T 0.064871 -2.1459e-05
2:43959547 T C 0.579114 -6.3861e-06
2:43967489 G A 0.160123 3.3270e-05
2:43968050 A G 0.028245 -7.1065e-06
2:43968167 A G 0.133141 3.4946e-05
2:43968331 A G 0.128723 3.5943e-05
2:43973099 G A 0.037155 1.8484e-06
2:43974358 C T 0.401421 -3.8331e-05
2:43974805 A C 0.034850 1.7545e-06
2:43975036 A G 0.020475 2.7567e-05
2:43976263 C T 0.184512 7.3991e-05
2:43980631 C T 0.144433 -4.5281e-05
2:43983809 A G 0.134049 -3.9932e-05
2:43989130 G A 0.121959 2.9299e-05
2:43990503 C T 0.167095 3.8016e-05
2:43999734 G T 0.593334 5.8729e-06
2:44001139 T C 0.319642 1.0747e-05
2:44013627 G T 0.035347 -6.8672e-06
2:44015120 C T 0.103535 -3.3572e-06
2:44015409 G A 0.299982 1.1924e-05
2:44017067 C G 0.035759 1.5148e-06
2:44018562 T G 0.078643 1.5425e-05
2:44021826 A T 0.644881 -4.5187e-07
2:44028013 T A 0.492291 2.4470e-05
2:44028773 T C 0.055575 -9.1617e-06
2:44037333 A G 0.320947 -9.2362e-07
2:44037396 G C 0.111692 3.1244e-06
2:44040401 C G 0.327368 -4.0467e-07
2:44041208 A G 0.026768 -9.7295e-06
2:44042896 G A 0.186044 3.0151e-05
2:44043114 C A 0.071960 9.9998e-06
2:44047530 T C 0.220956 -3.0937e-05
2:44048591 T C 0.062239 -8.6886e-06
2:44049120 A G 1.514230 1.8904e-05
2:44049795 T C 0.155858 7.2162e-06
2:44053090 A G 0.333294 8.3090e-05
2:44054123 A G 0.372640 5.2630e-05
2:44056444 T C 0.778722 9.4641e-06
2:44058119 G A 0.047918 -4.4094e-05
2:44062286 T C 0.728850 -1.3599e-05
2:44062784 A G 0.035954 -1.1161e-05
2:44065090 A G 0.125500 2.7591e-05
2:44066247 C G 0.131060 2.3178e-05
2:44068291 T C 0.111634 -4.7829e-05
2:44070251 C T 0.794075 2.6374e-05
2:44071743 G A 0.781011 3.0392e-05
2:44073656 C T 0.125714 3.5289e-05
2:44074075 A G 0.038797 -5.2578e-05
2:44074431 T C 1.348423 5.1665e-05
2:44077453 C T 1.939378 8.1983e-06
2:44080185 A G 0.050099 7.8041e-05
2:44081042 C T 1.125406 1.0987e-04
2:44093026 T C 0.026440 -1.3978e-05
2:44098826 T G 0.095570 -1.1525e-06
2:44098855 C T 0.902593 6.4981e-05
2:44099582 A G 0.362906 -6.5196e-06
2:44101394 G A 1.490925 1.1229e-04
2:44101430 G T 1.161710 6.9719e-05
2:44101711 C T 0.540459 2.5664e-05
2:44101743 T C 0.062667 -2.2014e-05
2:44101884 C T 0.088231 9.5488e-07
2:44102197 C T 0.100819 5.1892e-05
2:44103237 C T 0.217516 3.1064e-05
2:44104925 C T 1.528946 5.6213e-05
2:44107742 T G 0.570421 2.6102e-06
2:44112075 G A 0.482486 4.4803e-05
2:44116836 T C 0.965513 -2.7707e-05
2:44118189 G A 0.137847 -8.9723e-06
2:44126747 A G 0.077208 2.1892e-06
2:44132091 C T 0.280501 -4.2740e-06
2:44136507 A C 0.199709 2.6934e-05
2:44140717 A G 0.085885 1.0056e-05
2:44143756 G A 0.781215 -4.3039e-05
2:44151855 A G 0.026243 -1.4427e-06
2:44166020 T C 0.054121 2.5129e-05
2:44167866 C T 0.047032 2.1993e-05
2:44181182 T C 0.082045 8.2450e-06
2:44184217 A G 0.022419 -1.3504e-05
2:44185713 C T 0.050541 4.2603e-05
2:44187081 C G 0.041926 3.4784e-05
2:44194879 T C 0.319344 -1.5054e-04
2:44196195 G A 0.997760 2.7895e-05
2:44205007 T C 0.028184 -5.1841e-05
2:44219779 A G 0.029965 -3.7146e-05
2:44227889 C T 1.533786 -1.3331e-05
2:44229160 T G 0.206853 2.0877e-05
2:44239680 C A 0.207165 2.0435e-05
2:44253448 C T 0.056549 5.1064e-06
2:44260914 T C 0.224517 -1.5763e-04
2:44262359 G A 1.222190 8.3791e-05
2:44267800 G A 0.377444 -1.8251e-04
2:44268220 A C 1.856437 1.9612e-05
2:44268975 A G 0.077429 1.6698e-05
2:44274391 A G 0.063563 -2.0842e-05
2:44274455 G A 0.754015 -5.5607e-05
2:44274729 G A 0.614935 6.7852e-05
2:44274885 G A 0.090783 -1.1332e-05
2:44278220 G C 0.048136 -1.7601e-05
2:44278298 T C 0.056026 -7.7675e-06
2:44282325 A G 0.997832 -3.0081e-07
2:44283743 C T 0.510575 4.3776e-05
2:44291333 T C 1.749656 8.0247e-06
2:44296002 T G 0.099033 -4.0583e-05
2:44298141 A G 0.461492 -2.4571e-05
2:44300434 T C 0.051975 1.4934e-05
2:44302309 T C 0.484852 1.4142e-05
2:44305240 A G 0.466062 5.8178e-05
2:44309076 T G 0.128927 2.8207e-05
2:44313964 A G 0.059279 2.7289e-05
2:44316109 G A 0.164274 3.0541e-05
2:44321207 A G 0.282770 1.8605e-05
2:44324099 A G 0.677939 -1.9992e-05
2:44327319 T C 0.160733 -1.5342e-05
2:44327724 T C 0.025645 9.1724e-08
2:44328998 G A 0.133481 1.3044e-05
2:44335986 G A 0.045760 -1.4852e-05
2:44337754 A G 1.714952 -2.4802e-06
2:44341444 T C 0.038018 1.6220e-05
2:44341587 T C 0.038521 -4.3891e-06
2:44342283 C G 0.317568 -3.6762e-05
2:44349397 G C 0.293767 3.5033e-05
2:44357957 G A 0.035814 -2.1200e-05
2:44358554 C T 1.047899 2.9813e-05
2:44360152 A G 0.090260 -2.4490e-05
2:44362969 C T 0.049629 -1.3753e-07
2:44369429 G T 0.573800 8.7821e-06
2:44371813 A G 0.215221 1.9447e-05
2:44373092 G A 0.237224 -7.3217e-06
2:44383533 C G 0.108362 -2.3937e-05
2:44384185 C T 1.451384 -5.4216e-06
2:44389496 C T 1.284172 2.5119e-05
2:44392395 A G 0.461917 -4.5230e-06
2:44400170 A G 0.051742 5.2920e-06
2:44401562 C T 1.795701 1.0439e-05
2:44407985 A G 1.614217 5.7469e-06
2:44409254 A G 0.078328 -7.0519e-06
2:44420274 G A 0.040290 1.5302e-06
2:44430229 T G 0.032864 1.1642e-05
2:44444207 T G 0.035130 -9.8202e-06
2:44447569 T C 0.023299 -5.4599e-06
2:44447963 G T 1.283513 2.2105e-05
2:44452390 T C 1.268849 2.8337e-05
2:44455487 G A 0.107693 -5.5317e-05
2:44471409 G T 0.330535 -3.1500e-05
2:44473945 G A 0.084060 -8.6261e-06
2:44479742 T G 1.191903 1.7642e-05
2:44479983 A G 1.542527 -2.9727e-06
2:44492867 G A 0.079601 9.3501e-06
2:44494688 T A 0.067938 4.7956e-05
2:44502788 C A 1.577903 -1.2117e-05
2:44504877 C T 1.559145 -1.3951e-05
2:44508835 A G 1.396091 -2.5894e-05
2:44512797 C T 0.057146 8.7625e-06
2:44515851 T C 0.184006 6.6478e-06
2:44518752 T G 0.121923 -4.7898e-06
2:44543125 G C 1.602088 -1.2782e-05
2:44546016 T C 1.605015 -1.2727e-05
2:44547574 A G 1.396409 -1.8451e-05
2:44550937 C G 0.147159 -1.8495e-05
2:44556013 C T 0.020929 6.4214e-06
2:44556512 G C 0.110933 -2.2335e-05
2:44559529 T C 0.079111 1.9146e-05
2:44559583 A G 0.023091 -1.5593e-05
2:44564381 A T 0.045545 -3.9046e-06
2:44570102 A G 0.083726 2.0764e-05
2:44576097 G A 0.091256 -5.3031e-06
2:44592268 G A 0.072703 -4.6104e-06
2:44592571 A G 0.046665 -1.8444e-05
2:44604831 T G 0.046922 7.5566e-06
2:44606936 C T 0.068997 -4.2569e-05
2:44620787 T C 0.106002 3.6140e-06
2:44622746 C T 0.063177 8.1935e-06
2:44641293 A G 0.038278 1.7090e-05
2:44647831 G A 0.310048 -1.8621e-05
2:44654889 T C 1.494829 -2.7937e-05
2:44656624 G A 0.124312 -1.2179e-05
2:44666626 A G 1.366924 -2.1729e-05
2:44697156 G A 0.152012 -1.1821e-05
2:44711141 C T 0.147409 -9.7963e-06
2:44718744 G A 0.032890 3.0769e-05
2:44730496 T C 1.379930 -2.7483e-05
2:44731656 A G 0.097401 -2.4449e-05
2:44738763 T C 1.249938 -6.0293e-06
2:44739205 A G 0.039557 5.3953e-06
2:44745386 A G 0.067698 -2.4976e-05
2:44749920 G A 0.046912 -3.7894e-06
2:44767515 C T 0.120333 -4.1588e-05
2:44768102 G A 1.198255 -2.4387e-05
2:44768202 C T 1.489360 -3.4953e-05
2:44788309 G C 0.036957 2.7132e-05
2:44797021 C T 0.041332 1.4484e-05
2:44805559 T C 0.064572 2.7628e-05
2:44824861 G T 0.052245 -3.6761e-05
2:44836272 A G 1.326507 -3.0060e-05
2:44841667 A C 1.235400 -2.3501e-05
2:44842961 A C 1.750717 -3.3829e-05
2:44861530 C T 1.061671 -3.0801e-05
2:44868127 G A 0.265726 -7.8930e-06
2:44877010 A C 0.415381 -4.1666e-06
2:44882710 G T 0.039495 2.0675e-05
2:44885754 T C 0.065053 -7.5784e-06
2:44886000 C A 0.223644 -1.2693e-05
2:44889403 G T 0.949060 -2.8405e-05
2:44889577 G A 0.689917 -1.6050e-05
2:44892148 G T 1.359615 -7.9237e-05
2:44895319 A C 0.226955 -1.2637e-05
2:44895612 A G 0.032984 -4.6719e-06
2:44896564 G T 0.058237 1.8946e-05
2:44899976 A G 1.434623 2.3619e-05
2:44902360 C A 0.195230 2.0215e-06
2:44906026 A T 1.104704 1.2718e-05
2:44911568 C G 0.068578 -2.4914e-05
2:44926615 A G 0.075965 -1.6388e-05
2:44932888 A G 0.028933 9.4225e-07
2:44937109 A G 0.057519 2.7587e-05
2:44943441 T C 1.165836 8.6453e-06
2:44962184 T C 0.035503 9.2570e-05
2:44962416 A G 0.199050 -1.8688e-05
2:44965878 C G 0.027940 1.3031e-05
2:44966378 G A 0.332587 8.4020e-06
2:44981119 G T 0.265746 1.8120e-05
2:44992863 T G 0.112276 -6.0099e-06
2:44997514 T C 0.097686 -1.5158e-05
2:45007923 T C 0.225088 -1.7703e-05
2:45007925 G A 1.222245 -8.2439e-06
2:45016239 C T 0.842422 -2.5730e-05
2:45054752 C A 1.015814 1.3001e-05
2:45055133 C T 0.078159 2.4248e-04
2:45060570 A G 1.746478 1.7314e-05
2:45061466 G T 0.898474 -2.6200e-05
2:45086591 G A 0.094418 2.1871e-05
2:45095872 T G 0.688381 -3.2009e-05
2:45098283 A G 0.065858 -4.9679e-05
2:45104728 T C 0.041969 2.5735e-05
2:45105636 G A 0.046003 1.2448e-05
2:45108709 C T 0.041316 -4.5130e-07
2:45109864 G A 1.157634 1.1365e-05
2:45111192 A C 0.566906 -2.6002e-05
2:45112544 G A 0.108118 5.3977e-05
2:45113317 A G 0.052504 2.6766e-05
2:45113852 A G 1.613919 -3.1975e-05
2:45122342 C T 0.593402 3.3622e-05
2:45123798 T C 0.026613 7.9574e-06
2:45126293 G C 0.363649 1.3380e-05
2:45135322 A G 0.031410 3.8239e-05
2:45139904 T C 1.112280 -7.1841e-05
2:45141406 A C 0.031955 9.9668e-06
2:45141776 A G 0.067779 -8.3859e-06
2:45143894 C T 0.083911 -1.0763e-06
2:45148216 C T 0.049087 7.1009e-06
2:45149373 T G 0.358011 -8.3787e-05
2:45154908 A G 1.104486 -6.6705e-05
2:45158198 C T 0.022146 -1.4810e-06
2:45159934 T C 0.380891 -3.3756e-07
2:45164264 A G 0.042316 3.0241e-05
2:45165045 C A 1.123371 -3.6436e-05
2:45170153 A G 0.618804 -4.6541e-06
2:45171842 G A 1.849907 -1.0910e-05
2:45176194 T G 0.115162 1.0031e-05
2:45178329 T C 1.110170 -1.1370e-06
2:45178830 G C 0.220411 -1.0872e-04
2:45181428 C T 0.210693 1.9846e-05
2:45184019 G A 0.163194 3.7342e-05
2:45186494 G T 0.130748 -3.3018e-06
2:45187127 A G 0.995209 -1.2151e-05
2:45188353 T C 0.405433 1.0130e-05
2:45188646 G A 0.407549 2.0727e-06
2:45196611 C T 0.026285 1.3568e-05
2:45196637 A G 0.188576 -4.4313e-05
2:45197657 C T 0.103308 1.5500e-05
2:45198323 C T 1.084959 -1.2553e-05
2:45198805 C G 0.109134 3.8456e-07
2:45202435 A G 0.742947 3.5900e-05
2:45202768 A G 0.127301 3.9637e-05
2:45205133 T C 0.856739 2.2531e-05
2:45205246 C A 0.086703 -2.4071e-05
2:45217097 G A 0.038681 -2.3561e-05
2:45221305 T C 0.983732 1.5300e-06
2:45222700 C T 0.127272 9.2618e-06
2:45224328 C T 0.055030 6.5065e-05
2:45232828 G A 0.064397 8.6273e-06
2:45238211 C T 0.844204 3.5766e-05
2:45240748 G A 1.942020 -1.7913e-05
2:45246142 A G 0.024201 1.4616e-05
2:45250399 T C 0.074307 -2.7740e-05
2:45253117 T C 0.077088 2.5012e-06
2:45254774 G A 1.614717 2.1748e-05
2:45256270 A C 0.105840 -8.6273e-06
2:45269822 G A 1.408906 -8.3900e-05
2:45272120 A G 0.073041 1.8454e-05
2:45273134 A C 0.105934 2.1393e-07
2:45274678 T G 0.079591 -5.1525e-05
2:45275358 C T 0.145975 4.8914e-06
2:45279314 T C 0.111569 -1.7219e-05
2:45279806 T C 0.131485 -1.8989e-05
2:45281360 A G 1.023097 -8.4439e-05
2:45281864 A G 0.083288 -3.2448e-05
2:45282024 T C 0.255924 -4.7979e-05
2:45283518 C T 0.210664 -2.4135e-05
2:45284000 T C 0.074618 3.4264e-05
2:45285795 A G 0.121998 6.3653e-06
2:45285952 T G 0.928731 3.6144e-05
2:45296913 T C 0.455363 2.5847e-05
2:45297637 G T 0.311015 -1.6838e-05
2:45298085 T C 0.149931 4.1291e-05
2:45298975 A G 0.022016 1.2561e-05
2:45299810 T C 0.072291 -2.8005e-05
2:45300195 A G 0.257521 -4.8740e-05
2:45302571 A G 0.134436 7.1223e-06
2:45310164 C T 0.446103 -2.3390e-05
2:45311515 A G 1.058814 -3.3608e-05
2:45311801 G A 0.076335 -1.5656e-06
2:45312582 C A 0.740814 -2.6882e-05
2:45312967 C T 0.745083 -6.1953e-06
2:45316732 A C 0.968804 -3.3631e-05
2:45317268 A G 1.326670 -3.7011e-05
2:45319486 C G 0.075589 1.1565e-05
2:45321235 G A 0.687758 2.9306e-06
2:45322407 T G 0.116937 7.2495e-07
2:45323646 A G 0.155102 -1.2470e-04
2:45327345 G A 0.116853 8.4571e-06
2:45331475 T C 0.031076 7.5023e-06
2:45332069 C T 0.403404 1.1670e-05
2:45333585 G A 0.065614 -1.1164e-05
2:45336379 T C 1.562739 -2.3326e-05
2:45339017 T C 0.065121 -7.9446e-06
2:45341876 G A 0.505025 6.1225e-05
2:45346902 A G 0.065303 -1.7133e-05
2:45355038 T C 1.493096 6.8507e-05
2:45355867 C T 0.045935 1.4983e-05
2:45356635 G C 0.056425 7.7182e-06
2:45357205 T C 0.615594 5.9194e-05
2:45358092 G C 0.079766 3.5381e-05
2:45366416 G A 0.041790 9.6476e-06
2:45368690 A G 0.152278 3.4232e-06
2:45376825 A G 0.132839 1.9881e-05
2:45377907 C T 0.036334 -5.3479e-05
2:45377954 A G 0.058519 3.5341e-05
2:45383266 G A 0.405079 -1.7024e-05
2:45384510 C A 0.166745 5.0103e-05
2:45388312 T C 1.612887 -7.9389e-06
2:45388447 C T 0.067994 3.0698e-05
2:45393954 G C 1.707827 -9.0241e-06
2:45401488 C T 0.097488 1.6427e-05
2:45405329 T C 0.061995 1.5366e-05
2:45408269 C A 1.179825 -4.7181e-06
2:45408893 T G 0.794549 -1.6307e-05
2:45409988 G A 0.251256 -5.1424e-05
2:45411642 A G 0.048694 -3.4339e-06
2:45412740 G T 0.166482 -1.1823e-04
2:45413286 T C 0.161061 -5.5165e-05
2:45417972 A C 0.347212 8.2102e-06
2:45418046 G C 0.169254 1.3511e-05
2:45418073 T G 0.199920 3.8714e-05
2:45419044 A G 0.323628 -2.2700e-05
2:45420082 T G 0.620826 1.7447e-05
2:45420818 C G 0.051609 5.9539e-05
2:45426497 A C 0.160123 6.2159e-06
2:45433079 T C 1.655021 -1.9390e-05
2:45433671 A C 0.785029 2.9920e-06
2:45435952 T C 1.840698 -1.3064e-05
2:45437361 G A 0.774633 4.8414e-06
2:45437607 G A 0.111192 -2.0907e-05
2:45439634 A C 0.058467 5.4991e-05
2:45441199 A G 0.054355 5.8491e-05
2:45441566 A G 0.556133 5.1227e-06
2:45444514 C T 0.204380 1.4174e-05
2:45449038 C T 1.764022 -7.1583e-06
2:45452426 C T 1.699141 -1.0072e-05
2:45453858 T G 1.128428 -1.9677e-06
2:45454801 C A 0.330928 -2.2787e-05
2:45460523 T C 0.158409 -1.6448e-05
2:45465133 T C 0.147675 1.5582e-05
2:45466227 A G 0.606324 -5.8810e-06
2:45475516 C A 0.178839 4.0376e-05
2:45479446 T C 0.206652 -2.3660e-05
2:45479778 T C 0.277940 2.3057e-05
2:45482602 A G 0.064400 -4.1754e-05
2:45482653 C A 0.037473 -4.2560e-07
2:45484777 C T 1.133102 -3.6218e-05
2:45486444 G C 0.100737 -1.7729e-05
2:45487545 T C 0.069954 1.9047e-05
2:45490852 C T 0.071080 -2.4142e-05
2:45493675 G A 0.028914 8.5516e-06
2:45494927 A G 0.275736 2.8980e-06
2:45499045 A G 0.179040 1.5282e-06
2:45500352 G A 0.042270 1.1442e-05
2:45506679 C T 0.222644 2.0175e-05
2:45507083 T C 0.148906 1.6775e-05
2:45509143 T G 0.032306 6.7592e-06
2:45509817 C T 0.242304 -1.4123e-05
2:45511957 C G 0.095947 -4.5647e-05
2:45515079 T C 0.509682 -5.3566e-06
2:45516612 T C 0.105811 4.1289e-05
2:45517967 A G 0.101890 1.0270e-05
2:45529746 C A 1.807698 4.8929e-05
2:45530204 T C 0.140395 1.5962e-05
2:45533241 T C 0.310859 -1.5519e-05
2:45534588 C T 0.189189 -2.9925e-06
2:45536858 G T 0.630274 -8.2300e-06
2:45536897 T C 0.089601 -1.6598e-05
2:45539561 A G 0.057445 -2.9111e-06
2:45541077 A G 0.068649 -2.2347e-05
2:45542672 A G 0.034308 1.7473e-05
2:45543739 A G 0.023279 -1.2774e-05
2:45549305 C T 1.113747 2.5351e-05
2:45551846 T C 0.302336 -5.3417e-05
2:45555531 A G 0.416712 1.9660e-05
2:45556388 G A 0.168371 -4.2579e-05
2:45558844 C T 0.136299 -4.3430e-05
2:45560300 T C 0.094992 -4.6086e-05
2:45561754 T C 0.095012 1.0505e-05
2:45562814 C T 0.246069 1.0636e-05
2:45564638 T C 0.046003 5.8828e-06
2:45565286 T C 0.059694 4.3604e-07
2:45565550 G A 0.150707 1.1744e-05
2:45565740 A G 0.530004 -1.7827e-05
2:45568791 T G 0.047704 4.2690e-05
2:45569316 T C 0.735219 3.3205e-05
2:45569671 T C 0.173038 -1.4794e-06
2:45570757 G A 1.081389 3.3937e-05
2:45571207 T G 0.204490 4.7560e-05
2:45572733 C A 0.181146 -2.7292e-05
2:45573241 G T 0.619599 4.7132e-06
2:45577721 T G 0.139149 -6.2103e-07
2:45584624 T C 0.129242 -1.9240e-05
2:45584712 G A 0.121998 1.2579e-06
2:45619047 A C 0.041926 7.5289e-06
2:45619078 T C 1.873802 -4.2989e-05
2:45627188 C T 0.030550 -2.6746e-05
2:45629371 G A 0.171198 -2.7782e-05
2:45640334 C T 0.248335 2.1012e-05
2:45640374 A C 0.162486 -6.0990e-06
2:45646234 C A 0.052076 1.3136e-05
2:45646824 G A 0.077465 -1.9126e-05
2:45648877 G A 0.089695 2.7918e-05
2:45650301 C A 0.075352 2.6842e-05
2:45656353 A G 0.197187 1.0264e-05
2:45660503 T A 0.899918 -1.6977e-05
2:45662867 T G 0.026103 -2.0588e-05
2:45670597 A G 0.149766 1.8257e-05
2:45673915 C T 1.943464 -2.4922e-05
2:45687618 G A 0.113373 -4.0372e-05
2:45693839 A T 1.060957 -1.4442e-05
2:45716241 C T 0.057776 1.7043e-05
2:45731018 G A 1.594992 -5.1032e-06
2:45734453 C G 0.027421 -9.4093e-06
2:45738397 A G 1.578851 -3.8900e-06
2:45745494 G C 0.082681 7.9483e-06
2:45753332 G A 0.108080 5.4377e-06
2:45754242 T C 0.925599 -3.8848e-06
2:45755955 C A 0.033409 1.1088e-05
2:45760477 A C 0.061609 2.1198e-05
2:45764951 G T 0.252204 -1.3546e-05
2:45765120 C T 0.130093 4.3982e-07
2:45774548 C A 1.562443 -3.3173e-06
2:45782305 A G 0.042825 5.5694e-06
2:45796983 G T 1.962047 1.2613e-05
2:45797764 C T 0.031942 1.3371e-05
2:45808479 C T 0.040235 1.4905e-05
2:45815759 T C 0.158834 1.5199e-05
2:45820730 G C 0.439683 1.9497e-05
2:45824728 T G 0.093989 -2.6911e-05
2:45831243 G A 0.382634 -1.9309e-05
2:45839700 T G 0.245089 3.6029e-05
2:45846983 T C 0.237400 -4.0336e-06
2:45848136 C T 0.610991 -9.1008e-06
2:45850018 A C 0.041040 -3.6574e-05
2:45854864 G A 0.727503 1.2957e-05
2:45857351 G A 1.545107 4.8075e-05
2:45858240 G T 1.274753 1.2081e-05
2:45864672 A C 0.331237 -4.9914e-05
2:45865972 A G 0.040462 8.4217e-06
2:45866662 G A 0.034441 -1.7559e-05
2:45867001 A G 0.059512 5.0341e-06
2:45867332 G T 1.313644 2.1142e-05
2:45868084 T C 1.672762 4.9259e-05
2:45871287 A G 0.021156 -1.9281e-05
2:45871897 G A 0.058324 4.0959e-06
2:45874779 T C 0.424031 7.5410e-06
2:45875839 C A 0.346797 2.2258e-05
2:45880024 T C 0.030430 6.6072e-06
2:45880122 C G 0.602691 2.6670e-05
2:45883094 T G 0.096433 1.3720e-06
2:45883451 G A 0.196950 -6.6924e-07
2:45886276 T C 1.377395 1.4328e-05
2:45887018 A G 0.603419 -1.1747e-05
2:45889414 A G 0.105084 1.5716e-05
2:45891266 A G 0.061914 2.7234e-06
2:45891375 G A 1.491350 2.4395e-05
2:45895090 A C 0.101270 -2.2886e-05
2:45898530 A G 0.303056 1.1726e-05
2:45901736 A C 0.021572 8.8096e-06
2:45902547 C A 0.029943 3.5603e-06
2:45904420 C T 0.125824 -1.3125e-05
2:45905946 C T 0.435450 -9.1532e-06
2:45913192 A G 1.519283 8.3614e-05
2:45915064 A G 0.123968 1.9985e-05
2:45916347 T C 0.047964 -7.4705e-06
2:45922031 A G 1.359138 2.8242e-05
2:45924344 G A 0.280134 -7.5040e-07
2:45927390 A G 0.389772 4.8808e-05
2:45930299 C T 0.045513 3.1400e-05
2:45932046 A G 1.317059 -3.3244e-05
2:45944300 A C 0.027018 2.0537e-07
2:45945033 A G 0.257573 -3.9362e-06
2:45950331 T C 1.607307 -4.8567e-05
2:45950554 A C 0.336517 1.8205e-05
2:45953910 T C 0.748659 -2.2407e-06
2:45958251 C T 0.324203 -1.3730e-05
2:45958430 G A 0.146471 1.0285e-05
2:45962930 T C 0.034724 -2.8780e-05
2:45964954 T C 0.147159 1.3446e-05
2:45965038 T C 0.054572 -1.7769e-05
2:45965060 G T 0.899389 -6.6263e-05
2:45966497 T C 1.060139 -5.6763e-05
2:45968436 C T 0.897636 -4.7738e-04
2:45976420 G A 1.390892 3.3601e-05
2:45976672 C G 0.122053 -2.7681e-05
2:45976753 G A 1.027096 2.4296e-05
2:45980133 A G 0.087446 -4.4586e-05
2:45981920 C T 1.191569 9.7162e-06
2:45982925 T G 0.659451 8.3888e-06
2:45983392 T G 0.021611 2.7749e-05
2:45985168 T C 0.080873 -1.0598e-06
2:45988847 T C 0.053258 -2.3930e-05
2:45989023 G A 0.713280 -2.1023e-05
2:45993031 G A 1.978221 -5.1824e-06
2:45996657 T G 0.460037 -3.0770e-05
2:45997744 A C 0.156332 1.6871e-05
2:45997867 C T 0.609657 -1.3694e-06
2:45999262 T C 1.971881 -1.3180e-05
2:46003237 T C 1.299888 1.8105e-05
2:46004384 C G 0.037269 1.1031e-05
2:46005508 C T 0.031773 -2.3893e-05
2:46007614 G C 0.056610 -1.6964e-05
2:46010982 C T 0.041430 1.6608e-05
2:46011945 C A 0.269410 -6.8170e-06
2:46015167 A G 0.046347 -2.7313e-05
2:46015502 G A 0.027034 1.4147e-05
2:46015635 T C 1.295828 1.8953e-05
2:46015851 G T 0.998436 4.2540e-05
2:46015927 C T 0.302053 2.7757e-05
2:46017051 T C 0.036649 3.6369e-05
2:46017602 A G 0.805572 1.7452e-05
2:46018049 G A 0.099403 1.8215e-05
2:46018799 A T 0.036840 -1.0129e-05
```
