## Supplemental_Data_Files for "Common genetic variation associated with Mendelian disease severity revealed through cryptic phenotype analysis": SupplementalDataFile_9.txt (part 3 of 21)

```
2:46021471 A G 0.108424 -2.4426e-05
2:46023371 T C 0.244015 1.7974e-05
2:46023916 T C 0.964851 1.9944e-05
2:46026901 G A 0.983466 2.1273e-05
2:46028107 G A 0.432665 1.2592e-05
2:46028559 A G 0.046717 6.8050e-06
2:46031556 T C 0.028972 2.2608e-05
2:46033907 A G 0.547889 1.4905e-05
2:46033965 C A 0.048288 2.4399e-05
2:46038547 G T 0.177612 -4.7396e-06
2:46038801 G A 1.812495 2.1449e-05
2:46040237 A G 0.104921 -8.1112e-06
2:46045551 T C 0.126480 -3.4830e-05
2:46045583 T C 0.123773 -2.5889e-06
2:46045959 T C 0.797986 -2.1309e-05
2:46047637 A G 0.036408 3.0644e-06
2:46047806 A G 0.522016 5.5627e-06
2:46048905 C A 0.487883 -4.8379e-05
2:46057806 A G 0.079604 1.2028e-05
2:46057904 A G 1.112296 -7.4446e-05
2:46058101 T C 0.071726 7.0916e-06
2:46061709 T G 0.050758 -1.1151e-06
2:46069636 G A 0.518264 -4.0934e-05
2:46071421 G A 0.032517 -5.4806e-07
2:46071719 A G 0.046931 -4.6853e-06
2:46073717 C T 0.658202 -3.2716e-05
2:46077038 T C 1.496001 -9.7777e-05
2:46077503 A G 0.189891 1.3645e-05
2:46079581 T C 0.021192 8.6330e-06
2:46080228 G C 0.519417 -2.8881e-05
2:46086382 T C 0.496731 6.4154e-06
2:46087873 C T 1.394650 -4.5822e-05
2:46088544 T C 0.287892 -2.5085e-05
2:46089685 A G 0.077523 -1.1100e-06
2:46091279 A C 0.424009 -5.5679e-05
2:46091458 C G 0.813209 -4.5329e-05
2:46091888 T C 0.045588 -1.2915e-05
2:46092724 A G 0.131326 -4.7726e-05
2:46097289 T C 0.154946 -7.7284e-06
2:46097961 C T 0.024217 4.0017e-05
2:46102552 A G 0.108222 2.1223e-06
2:46104680 T C 0.057088 -3.2683e-06
2:46105610 A G 1.173243 -4.2171e-05
2:46108945 T C 0.436671 -6.3754e-06
2:46109956 T C 0.699323 -4.8611e-05
2:46116114 G T 0.041313 3.1357e-05
2:46121281 G T 0.056302 -1.7391e-05
2:46128458 T G 0.704442 5.3718e-05
2:46135639 T G 0.113338 2.4926e-05
2:46146601 A C 0.674379 -3.7277e-05
2:46147272 G A 0.178121 8.9583e-06
2:46152805 A G 0.032169 -1.3059e-05
2:46158096 G C 0.689660 -3.2792e-05
2:46158523 A C 0.193156 2.3824e-05
2:46159967 T C 0.054598 5.8388e-05
2:46165607 G A 0.097342 5.4457e-05
2:46167032 G T 0.044069 -4.0860e-06
2:46167636 T C 0.079675 4.0813e-06
2:46168699 G A 0.190196 -6.0486e-05
2:46169487 T G 0.220460 -1.1214e-05
2:46172236 G T 0.184691 -2.5533e-05
2:46173173 A G 0.245384 9.5064e-05
2:46173504 G T 1.964419 -9.7355e-06
2:46175265 G A 1.015317 -2.2723e-05
2:46176403 A C 1.385779 2.5680e-05
2:46181994 G T 0.119294 -3.7189e-05
2:46184335 T C 0.042066 4.4314e-05
2:46184751 C G 0.044351 -1.0086e-05
2:46188486 G A 0.732904 3.1491e-05
2:46191030 T C 1.413216 1.2393e-04
2:46191277 A G 0.129674 9.8963e-06
2:46192092 G A 0.053491 5.9782e-05
2:46192191 A G 0.344541 -1.3609e-05
2:46194334 G A 0.639856 2.8735e-05
2:46200018 C T 0.050210 1.7729e-05
2:46205039 G T 0.371829 -6.7811e-06
2:46206721 A G 0.081746 -2.8177e-05
2:46207197 G A 0.033649 2.9221e-05
2:46208521 C A 0.037489 2.0808e-05
2:46210128 A G 1.504408 6.6272e-05
2:46212793 T C 0.107794 5.5142e-06
2:46214904 A C 0.124299 1.2525e-05
2:46223180 A G 0.042705 8.4771e-06
2:46228166 T C 0.103104 5.1630e-06
2:46232881 C A 0.509773 8.5913e-06
2:46234568 G A 0.406945 1.1178e-05
2:46243316 A C 0.136266 2.5036e-05
2:46245206 A G 0.134208 -7.3805e-06
2:46247596 G T 0.041131 3.1976e-07
2:46249628 T C 0.048980 2.1903e-06
2:46252302 A C 0.688518 -3.8971e-05
2:46258552 T C 0.033617 6.1493e-05
2:46259807 A G 1.141992 -2.1779e-05
2:46269171 G A 0.155615 1.7668e-05
2:46275687 T C 0.021098 -8.2732e-07
2:46277580 T G 0.084768 -3.4172e-05
2:46282786 C T 0.032374 5.1869e-05
2:46287167 C T 0.044078 -2.7738e-05
2:46287538 T C 0.082386 -2.6891e-05
2:46290416 C A 0.315699 1.7905e-05
2:46293173 A G 0.869268 -2.0097e-05
2:46293445 G A 0.261042 3.1031e-05
2:46296443 T C 0.375883 -3.9572e-07
2:46297842 T G 0.755249 -5.4597e-05
2:46298537 G A 1.154173 -3.5913e-05
2:46301457 T C 0.068419 2.7793e-05
2:46302159 T C 0.121744 -2.9333e-06
2:46306040 A G 0.192426 3.4794e-05
2:46307069 A G 0.547577 2.9399e-05
2:46307796 C T 1.817727 -3.8948e-05
2:46312056 C A 0.092620 -8.1694e-06
2:46312196 T C 0.031296 1.7403e-05
2:46313134 A G 0.069061 -5.9695e-06
2:46314730 T C 0.175797 2.6564e-05
2:46315516 G C 0.158458 2.0868e-05
2:46316026 C G 0.097518 4.2754e-05
2:46317445 C T 1.419919 2.1059e-05
2:46317724 C T 0.039765 3.6499e-05
2:46321405 C T 1.604431 4.0541e-05
2:46322045 A C 0.321752 6.0055e-06
2:46322338 A G 0.092772 7.5632e-06
2:46327709 C T 0.977552 -7.1661e-07
2:46331191 A G 0.547649 2.1237e-05
2:46349129 A C 0.697869 2.6125e-06
2:46349271 C T 0.117983 -3.2026e-05
2:46350501 C T 0.076728 -1.4812e-05
2:46353166 G A 0.670610 -1.3798e-05
2:46363336 C A 0.235800 7.9130e-06
2:46369692 T C 0.057737 -2.5604e-05
2:46372675 G A 0.276220 -6.9678e-06
2:46373301 T C 0.091104 -3.6242e-06
2:46383234 T C 0.047224 -7.3737e-06
2:46383523 T C 0.039758 -4.0886e-07
2:46385255 C A 0.168718 -4.4853e-06
2:46385971 G A 1.872283 -9.1605e-06
2:46388962 G T 1.708038 1.7547e-05
2:46389120 A G 0.039680 2.1909e-05
2:46391611 C T 0.163483 -2.0963e-06
2:46396361 A C 0.097819 -1.2701e-05
2:46397511 T C 1.923921 -4.4905e-06
2:46400936 A G 0.339163 -2.5067e-05
2:46403571 T C 0.138856 1.1325e-05
2:46408340 G C 1.014204 -9.8603e-05
2:46409161 G A 0.067844 -3.5309e-06
2:46409412 T C 0.417154 -4.7710e-05
2:46409497 C T 0.384679 -1.3844e-05
2:46411207 A C 0.575689 -4.8518e-05
2:46412422 G C 0.050080 -2.5475e-06
2:46412952 G A 0.029943 -1.5058e-05
2:46415545 A G 1.158669 -3.0815e-05
2:46419905 T G 0.021195 -7.2513e-06
2:46423054 C A 1.008741 -1.1410e-05
2:46425647 A G 0.272461 -7.2061e-05
2:46426435 C G 0.466409 1.2550e-05
2:46429278 G A 0.419448 -5.4688e-05
2:46431385 T C 1.760896 -3.1803e-06
2:46434385 T C 0.026824 9.0212e-06
2:46445023 G A 0.048496 -8.1360e-07
2:46446750 C A 1.230165 3.4739e-05
2:46452277 T G 0.380946 6.1742e-06
2:46453989 A C 0.064199 1.1223e-05
2:46454355 T C 0.023237 1.3319e-05
2:46455181 A G 0.132498 1.8891e-06
2:46456486 A G 1.308538 3.4667e-05
2:46458369 C T 0.033166 2.4822e-05
2:46461970 A G 0.072908 -4.8411e-05
2:46461976 G A 1.406296 -7.7885e-05
2:46463509 A G 0.258017 -4.1264e-05
2:46463596 C T 0.660714 6.9317e-06
2:46463743 T C 0.038567 1.0708e-05
2:46464639 A G 0.363558 -7.6135e-05
2:46464959 C G 1.664959 -1.5173e-04
2:46467202 G A 0.516528 -6.5120e-05
2:46467257 A G 0.069240 -1.7984e-05
2:46469828 A C 0.352097 -7.1746e-05
2:46470686 T C 0.047938 4.3439e-06
2:46472571 G A 0.888357 -1.8981e-06
2:46478745 G A 0.029018 2.0863e-05
2:46478875 C T 0.303329 -2.2766e-05
2:46479299 C T 1.829578 -8.3730e-06
2:46480555 T G 0.887221 -3.7359e-06
2:46481819 A C 0.094045 -2.6221e-05
2:46485481 C T 0.566247 -2.8518e-05
2:46487360 G A 0.222631 5.2723e-06
2:46490631 A G 0.556672 1.3941e-05
2:46493289 A G 0.026561 1.3781e-05
2:46496424 C T 0.155553 -2.1432e-05
2:46500820 T C 0.039628 -1.7795e-05
2:46502593 G A 0.932338 -1.0260e-05
2:46510281 T C 0.120875 9.5827e-07
2:46511849 C T 0.879797 3.8239e-06
2:46511939 T C 0.199209 6.8381e-06
2:46514923 A G 0.136094 -4.1878e-05
2:46515181 C G 0.024123 -5.3651e-06
2:46516592 A C 1.953234 4.1970e-05
2:46519425 G T 0.187391 -1.5466e-05
2:46519559 G A 1.969742 5.3447e-05
2:46520384 T G 1.904368 -2.1901e-05
2:46520716 C T 0.041241 -2.4623e-05
2:46523234 C T 0.121722 -3.5947e-05
2:46527540 C G 1.840046 -1.8928e-05
2:46536397 T A 0.033198 -1.8344e-05
2:46537589 G T 0.059324 -2.5392e-05
2:46537604 G A 1.196596 1.0299e-05
2:46539592 G A 0.029917 -1.7724e-05
2:46542449 T C 0.071171 2.9558e-05
2:46546316 G A 0.628398 -1.9351e-05
2:46549040 C G 0.981879 1.1603e-05
2:46549426 C G 0.089484 5.8739e-06
2:46549533 T C 0.044121 7.3643e-06
2:46554646 T C 1.053384 2.3435e-05
2:46557990 A G 0.091088 4.5346e-05
2:46558541 C T 0.919916 1.2586e-05
2:46561909 G A 0.040690 9.0569e-06
2:46565522 C T 1.017995 7.7126e-06
2:46568358 C T 0.032591 -1.6270e-05
2:46570754 C T 0.048113 -2.3132e-05
2:46576242 G A 0.394735 -2.7186e-05
2:46576999 T C 0.023435 3.5861e-05
2:46580474 C T 0.972040 -4.7992e-06
2:46582382 A G 0.530206 -6.8391e-06
2:46583281 T C 0.983693 -1.6720e-06
2:46584059 G T 0.292686 3.8672e-06
2:46597581 T C 0.506411 2.2293e-05
2:46598568 G A 0.033335 -5.9041e-06
2:46600970 C A 0.047370 1.1987e-06
2:46603438 G A 1.020170 -2.7396e-06
2:46609572 C A 0.035918 -1.1119e-05
2:46610270 T C 0.021491 1.6780e-05
2:46611349 T C 0.043822 -3.5901e-06
2:46621075 T C 0.172753 -3.2178e-07
2:46630434 T C 1.085625 -1.5413e-06
2:46634645 A G 0.180309 -7.8170e-06
2:46635648 C T 1.179699 -2.3326e-07
2:46636845 C G 0.054906 -6.3518e-06
2:46642249 A G 1.028810 1.9776e-05
2:46642498 G T 0.074972 2.2830e-05
2:46648548 T C 0.023902 -2.1386e-05
2:46650458 C T 0.043215 1.0423e-05
2:46661991 A G 0.073804 1.7664e-05
2:46665762 C G 0.021728 -1.7423e-05
2:46680059 A G 0.087011 4.8870e-06
2:46687867 G A 0.047681 -1.4914e-05
2:46705598 A C 0.046905 -1.9210e-05
2:46705665 G A 0.931007 -2.7032e-06
2:46707827 C T 0.020228 3.9750e-07
2:46707886 A G 0.047392 -1.8768e-05
2:46709686 G C 0.243132 6.0383e-06
2:46717158 A G 0.030092 3.9028e-05
2:46717527 A G 0.145387 -3.7856e-05
2:46720929 G A 1.758819 -1.0991e-05
2:46722557 C T 0.027869 5.2856e-06
2:46724671 G A 0.101465 -8.5846e-06
2:46725538 A G 0.116830 1.2645e-05
2:46735423 T C 0.739581 1.5458e-05
2:46746256 A G 0.741171 1.3573e-05
2:46746745 A G 0.978863 6.6045e-06
2:46746955 T C 0.053258 6.9208e-06
2:46748404 A G 0.081597 1.3375e-05
2:46759104 C T 0.533770 -1.4154e-05
2:46763587 A G 1.084771 5.7722e-06
2:46765807 G T 0.680663 1.9559e-05
2:46769135 C T 0.941770 -2.1990e-05
2:46771134 C G 1.603169 1.5197e-07
2:46772306 C T 0.486072 -6.1884e-06
2:46772646 C A 1.399194 -2.3006e-05
2:46774479 G A 0.093684 1.0683e-06
2:46774903 T C 0.057607 1.3290e-05
2:46800150 T C 0.714695 1.3289e-05
2:46805228 T C 0.165440 -1.8287e-05
2:46818992 T C 0.552644 7.2345e-07
2:46826026 C A 0.639483 -1.8961e-06
2:46827493 G A 0.046412 1.3479e-05
2:46833840 G T 0.180043 1.2184e-05
2:46841161 C A 0.176761 3.1756e-06
2:46857085 C T 0.865276 1.2827e-05
2:46868217 G A 0.609465 1.7875e-05
2:46871726 T G 0.454873 -3.8489e-05
2:46876958 A G 0.482972 -3.5739e-05
2:46877255 T G 0.340705 2.5532e-06
2:46878351 G C 0.532377 -5.7315e-05
2:46882773 C T 0.064215 -1.4683e-05
2:46884277 G C 0.090357 4.3266e-06
2:46884649 C T 0.100845 2.9195e-07
2:46886833 G T 0.078669 -1.1049e-05
2:46889602 A G 0.077033 -3.3504e-05
2:46891739 A G 0.102292 -1.6996e-05
2:46894562 T C 0.049944 -1.0316e-05
2:46897672 G A 0.411451 -2.7844e-05
2:46899300 A C 0.643082 6.3335e-06
2:46899661 T C 0.051946 -8.2666e-06
2:46900908 T C 0.189637 7.4161e-05
2:46905144 C A 0.093824 1.7723e-05
2:46918665 G A 0.540092 -1.8695e-05
2:46921285 A G 0.735835 1.4129e-06
2:46929566 G A 0.199170 2.3446e-05
2:46934153 G A 0.027810 2.4057e-05
2:46957845 G A 0.788272 -9.9700e-08
2:46973400 A T 0.802147 -2.5017e-06
2:46977766 G A 0.183315 6.9870e-05
2:46983098 G A 0.156644 -3.5419e-05
2:46987341 T C 0.114961 -1.7867e-05
2:46988073 C T 0.233596 6.5803e-05
2:46990465 A G 1.370852 5.5152e-06
2:47007072 A C 0.067413 1.1481e-06
2:47007431 A G 0.091487 -5.7348e-05
2:47012037 G A 0.107632 -5.5465e-05
2:47012594 A G 1.032789 -1.1859e-05
2:47022543 C A 0.095346 -7.2461e-05
2:47025958 A C 0.113175 9.8981e-06
2:47028590 G A 0.846437 -3.0650e-05
2:47030724 G T 1.196817 1.7725e-06
2:47038288 A C 0.133137 -2.8281e-05
2:47038791 C T 0.828890 9.1064e-06
2:47043568 A G 0.227977 3.1578e-05
2:47044381 A T 0.056546 5.1736e-06
2:47045321 G A 0.654128 -5.9286e-07
2:47049453 G A 1.255524 -1.7022e-05
2:47052067 A G 0.186479 -1.1406e-04
2:47052452 G A 0.057402 1.4544e-05
2:47054082 A G 0.117849 -1.3519e-05
2:47054822 T C 0.072606 -3.9084e-05
2:47054981 A G 0.967928 6.9196e-05
2:47057231 C T 0.233076 -2.4858e-05
2:47057325 G A 0.533708 -3.3535e-05
2:47060724 C T 0.024769 -3.3361e-06
2:47065256 G A 0.063148 -3.5996e-05
2:47065699 T G 0.782838 -1.3648e-05
2:47067353 C T 0.026746 3.9196e-06
2:47067540 C G 0.524912 5.9576e-05
2:47069035 T C 0.032481 -2.2947e-05
2:47070827 G A 0.692669 4.6536e-05
2:47072576 G T 0.030783 1.6946e-05
2:47076673 T C 0.514713 -2.1269e-05
2:47077566 G A 0.592957 -5.3304e-05
2:47081481 T C 0.045493 -1.4590e-05
2:47084142 T C 0.061317 2.2364e-05
2:47086427 T C 0.079451 4.0466e-06
2:47089862 G A 0.729668 -2.9394e-05
2:47090944 C T 1.418205 -1.2390e-05
2:47091785 G A 1.278411 -3.6172e-05
2:47095205 C G 0.619203 -7.8482e-05
2:47095489 A G 0.495397 1.1118e-05
2:47104536 C G 0.023987 -1.0625e-05
2:47109186 C G 0.409240 3.4711e-06
2:47111486 G A 0.032552 -6.3693e-06
2:47113046 T A 0.045851 8.7285e-06
2:47113213 G A 0.851280 -1.8581e-05
2:47120430 C T 0.397766 5.5798e-06
2:47128925 G A 0.095073 -1.5807e-05
2:47137267 G A 0.127804 -5.6295e-06
2:47137597 T C 0.053884 -1.1485e-05
2:47146732 C A 0.079763 -1.7254e-05
2:47149271 T G 0.095155 7.7893e-05
2:47157021 G A 0.022614 -9.5639e-06
2:47162739 C T 0.215484 6.3535e-06
2:47163394 C G 0.030900 8.8414e-06
2:47165549 A T 0.109758 -1.9496e-05
2:47165638 G A 0.108816 -1.8634e-05
2:47173359 T C 0.361510 -8.0328e-06
2:47177617 T C 0.206671 -2.0688e-05
2:47178571 G A 1.005219 8.2341e-06
2:47184989 G A 0.212748 -1.0006e-05
2:47186150 G A 0.031893 2.2487e-06
2:47187053 G A 0.045909 -1.5783e-05
2:47192368 G T 1.417871 5.0328e-07
2:47200257 A G 0.056490 -9.2996e-06
2:47207061 T G 0.743521 1.0603e-05
2:47222660 C T 0.315890 -2.0365e-05
2:47227859 T G 0.044390 -8.6329e-06
2:47229839 C G 0.116136 1.0155e-05
2:47233048 A G 0.240522 9.2460e-06
2:47234216 A G 0.037940 2.3559e-05
2:47240012 T G 0.117450 1.5468e-05
2:47243312 T C 0.980976 2.5084e-06
2:47247119 T A 0.759682 -1.5670e-05
2:47251254 T C 0.032325 -1.0296e-06
2:47251469 C G 0.276940 3.4890e-05
2:47252874 A G 0.259660 -4.2036e-05
2:47255059 C T 0.305952 -2.8268e-06
2:47256297 T C 0.269890 3.6916e-05
2:47260157 G A 0.022335 1.7744e-05
2:47261345 C T 0.042488 -5.2653e-05
2:47262459 T C 0.108771 9.1867e-06
2:47263232 A G 0.423937 4.9169e-06
2:47264857 T C 0.129489 -1.9985e-05
2:47272730 T G 0.201085 -1.0842e-05
2:47273668 A G 0.482856 -1.7031e-06
2:47273724 G A 0.053722 1.2975e-05
2:47276957 A C 0.066776 -6.8293e-06
2:47277207 A C 0.714588 -2.2138e-05
2:47277670 A C 0.040359 -2.0548e-05
2:47278610 T C 0.396757 -2.7432e-05
2:47283557 A G 0.417858 -1.8776e-05
2:47286733 C T 0.144092 -5.8119e-06
2:47289279 G A 1.589095 1.4788e-05
2:47290028 T C 0.126496 1.8321e-05
2:47298000 T G 0.031786 -2.8651e-06
2:47308826 G A 0.364354 1.5897e-05
2:47311513 T C 0.023795 5.6245e-06
2:47312118 G A 0.031728 -1.0166e-05
2:47313624 C A 1.172048 1.0083e-05
2:47314611 T C 0.299651 -1.2203e-05
2:47314638 A G 0.104107 7.8231e-07
2:47315956 G A 1.751503 1.1716e-05
2:47316740 C T 0.741980 -7.5331e-06
2:47316896 G T 1.125062 -5.8014e-05
2:47317250 C T 0.160577 -6.1043e-05
2:47319112 C T 1.727747 1.3700e-04
2:47320292 C T 1.721644 3.7440e-05
2:47321965 A G 0.965107 1.6105e-05
2:47323152 C A 1.707379 3.9040e-05
2:47324139 A G 0.434425 2.4519e-05
2:47324449 T C 0.092149 -2.1852e-06
2:47326601 C T 0.077478 1.1452e-05
2:47331414 T C 0.989613 3.6140e-05
2:47338623 T C 0.427991 -2.1027e-05
2:47342538 T G 0.397396 -2.0950e-05
2:47348155 A G 0.252567 3.8037e-06
2:47357458 G A 1.526583 1.5103e-05
2:47369709 C T 1.810174 2.0983e-05
2:47372425 A G 0.939462 2.5821e-05
2:47377300 A G 0.181601 6.0651e-06
2:47377472 T C 1.705049 8.7467e-06
2:47378611 C T 0.043475 -2.6353e-05
2:47379887 G C 0.242320 3.5609e-06
2:47380145 C T 0.170734 3.2182e-06
2:47381134 A G 0.070373 2.7002e-05
2:47382342 T G 0.400288 -2.3840e-05
2:47399064 T C 1.717925 -7.1038e-06
2:47400734 G T 0.152538 1.0207e-05
2:47402427 A G 0.150256 2.3234e-05
2:47406618 G C 0.039317 2.8200e-07
2:47413080 C T 0.022620 -1.5049e-05
2:47419061 C T 0.078718 -1.1852e-05
2:47422003 G A 0.157702 -4.3599e-05
2:47423468 C A 0.087352 1.6636e-05
2:47430576 T C 0.711728 3.7469e-05
2:47441826 A G 0.149353 2.7247e-05
2:47443236 T C 0.153008 1.4443e-05
2:47443405 C T 0.638292 2.9620e-05
2:47447321 A G 0.052414 -1.2498e-05
2:47459988 G A 0.093317 -5.0198e-06
2:47461035 C T 0.121189 -5.4743e-05
2:47461253 T G 0.213773 -1.5245e-05
2:47461590 A C 1.110413 -1.3330e-06
2:47462849 G T 0.673941 6.0545e-06
2:47464099 T G 0.026765 -5.6656e-06
2:47465107 G T 0.490107 1.5672e-06
2:47468102 A C 0.028417 1.1122e-05
2:47469711 T C 0.333311 -2.6335e-05
2:47470215 T C 0.798814 -2.2623e-05
2:47476417 T G 0.313985 7.1589e-06
2:47476877 G A 0.247403 -6.3250e-05
2:47478599 T C 0.059197 2.1182e-05
2:47479676 T C 1.322265 -6.0357e-06
2:47483458 T G 0.238594 -1.1558e-04
2:47484988 G A 0.116201 6.7812e-05
2:47485068 A G 0.096167 -2.9109e-06
2:47489581 A G 0.467600 -6.2722e-06
2:47490405 G T 0.393498 1.3478e-05
2:47492753 C T 0.039193 -8.0735e-05
2:47494080 G A 0.293260 9.1975e-06
2:47494171 T C 0.133709 -3.0456e-05
2:47499850 G C 0.067416 4.1488e-05
2:47502757 A G 1.320918 -3.3189e-05
2:47505000 T C 0.056718 -1.1099e-05
2:47513534 G T 0.787123 -3.2529e-05
2:47515263 T G 0.219304 -1.6054e-05
2:47522988 A G 0.900051 2.3749e-05
2:47524789 G A 0.167332 1.0836e-05
2:47526337 A G 0.081792 -2.5941e-05
2:47531929 A G 0.127837 3.7926e-07
2:47532685 A G 0.088079 2.0954e-05
2:47540532 G A 0.869096 6.1999e-05
2:47547086 T G 0.136695 -1.2032e-05
2:47549757 G T 0.120086 -6.3849e-05
2:47553239 T C 0.028080 -3.1874e-05
2:47555232 G A 0.030712 9.5642e-06
2:47556150 G C 0.058431 3.0692e-05
2:47558596 T C 0.184369 4.3748e-05
2:47561522 G T 0.262782 -1.1295e-05
2:47563573 A G 0.078247 -5.2770e-05
2:47564034 A G 0.597222 -1.2793e-05
2:47565795 G T 0.905933 -1.1014e-05
2:47567329 A G 0.343074 -1.3821e-05
2:47567821 G A 0.070321 -2.2912e-05
2:47570653 G C 0.023471 4.9585e-06
2:47571419 A G 0.022620 9.7936e-06
2:47572160 A G 0.098907 1.1505e-05
2:47572363 C G 0.338900 -1.2375e-05
2:47572836 A G 0.256927 4.9294e-05
2:47573290 A G 0.121855 1.2147e-05
2:47575613 A G 0.086323 -3.5737e-05
2:47583964 A G 1.645260 -1.0098e-04
2:47584666 G A 0.083109 -1.7594e-05
2:47588337 T C 0.038226 1.2410e-06
2:47591523 T G 0.175771 2.5242e-05
2:47594047 G C 0.113951 -2.8379e-06
2:47601106 C T 0.877503 2.7393e-05
2:47602789 G A 0.228681 3.0620e-05
2:47606683 C T 0.153700 1.2882e-05
2:47616087 C T 0.202413 -2.1100e-05
2:47616643 G C 0.088932 1.0183e-05
2:47618678 T C 0.768926 2.7453e-05
2:47658091 G A 0.238240 1.4025e-06
2:47658224 G A 0.074092 1.6620e-05
2:47676217 C T 0.039060 -1.2562e-05
2:47677308 T G 0.034458 -6.4609e-06
2:47679135 C G 0.062907 2.4837e-05
2:47680998 C A 0.065416 1.0963e-05
2:47689920 A G 0.070555 9.7723e-06
2:47694037 C T 0.083457 -1.0402e-05
2:47698308 G A 0.539219 -5.5228e-07
2:47698702 G A 0.202195 -3.9182e-05
2:47702102 A G 0.069763 1.9454e-05
2:47704027 C G 1.756320 -1.0313e-04
2:47708589 G A 0.044250 -2.0687e-05
2:47710541 A G 0.022510 -2.9488e-05
2:47713674 G T 0.038246 -2.4310e-06
2:47734025 T C 0.260283 4.7716e-05
2:47739551 G A 0.731431 -6.8367e-07
2:47740198 T G 0.741937 5.1850e-06
2:47750227 T C 1.095651 -1.7712e-05
2:47750419 T C 0.948476 -2.6346e-05
2:47750632 A G 0.106466 -2.4076e-05
2:47762866 C A 0.036746 -1.1971e-05
2:47763019 C T 0.181899 -4.8861e-05
2:47763275 T G 0.329487 4.8705e-05
2:47763895 C T 0.836667 5.0020e-06
2:47766906 T C 0.042748 -1.1056e-07
2:47767105 T C 0.067179 2.2819e-05
2:47770371 T C 0.156358 9.3694e-06
2:47770693 A G 0.080088 -1.5944e-05
2:47773540 G A 1.254934 1.9976e-05
2:47777458 C T 0.166910 3.3690e-05
2:47778096 T G 0.815906 -1.2612e-05
2:47778244 A G 0.049661 -6.9121e-06
2:47779201 A G 0.620206 -9.9766e-06
2:47780684 T C 0.102383 -8.2131e-06
2:47781334 G A 0.141346 -2.8843e-05
2:47782555 T C 0.245586 -1.5872e-05
2:47785260 C T 1.597170 -1.1638e-05
2:47786807 C A 0.025301 -2.2509e-05
2:47787257 C T 0.266236 1.7981e-05
2:47789775 G A 0.200196 -1.8601e-05
2:47790258 G T 0.021237 -1.2493e-05
2:47791779 T C 0.203981 -2.6527e-06
2:47794960 C T 0.245790 -4.0727e-06
2:47796227 A G 0.935629 -1.4708e-06
2:47798433 G A 0.362286 1.4074e-05
2:47800231 T C 0.087790 1.8014e-06
2:47803366 T C 0.047431 5.4770e-05
2:47804294 T C 0.290654 -4.7987e-05
2:47807224 G A 0.076903 -1.1470e-05
2:47807493 C T 0.492791 -2.3022e-06
2:47808094 G T 0.138000 -3.7297e-05
2:47808430 G A 0.120748 -5.8327e-06
2:47808854 C T 0.077082 8.0453e-06
2:47809803 T G 0.079007 -1.2865e-05
2:47811078 G T 0.329555 -4.1116e-05
2:47811618 A G 0.180169 1.9663e-05
2:47821281 A G 1.285396 -2.8264e-05
2:47823263 C T 0.070064 2.3465e-07
2:47823379 T C 0.993142 8.3920e-06
2:47826016 C T 0.688443 1.2536e-05
2:47834109 A C 0.053777 -8.7782e-06
2:47836070 C T 1.381238 -2.4480e-05
2:47837986 A C 0.633209 -2.0655e-05
2:47838342 T C 0.383855 -1.5751e-05
2:47845136 C A 0.113344 -1.2997e-05
2:47847622 A G 0.460300 -1.2540e-05
2:47849036 C A 0.065127 3.2013e-06
2:47851077 A G 0.168348 3.4410e-06
2:47852288 C G 0.475280 -3.4918e-07
2:47853280 G C 0.792705 -2.4433e-05
2:47854692 T C 1.283838 -1.2879e-06
2:47855543 T C 0.047866 -1.4858e-05
2:47857090 T C 0.027794 -2.0726e-05
2:47858845 G A 0.147396 1.1627e-05
2:47868693 G A 0.721657 2.0861e-05
2:47868979 C A 1.304235 1.9544e-07
2:47870255 A C 0.134987 -1.5055e-05
2:47871967 C T 0.836157 1.6729e-05
2:47871998 T C 0.255894 -2.2577e-05
2:47874945 A G 0.044737 6.9541e-06
2:47882212 A G 0.029014 -6.7943e-06
2:47882983 C G 0.028914 1.8959e-06
2:47885476 T G 1.260435 1.5879e-06
2:47886543 C T 0.342990 -2.4882e-05
2:47886786 A C 0.031686 -3.3357e-05
2:47902785 A C 1.467607 -4.2301e-05
2:47904023 T C 0.110231 7.2528e-06
2:47907242 T C 0.058006 3.9465e-06
2:47907476 G A 1.195097 -5.1980e-05
2:47908674 G C 0.046074 7.9817e-07
2:47910657 A G 0.275217 3.7005e-05
2:47912883 T C 0.038586 -1.7327e-05
2:47914014 C G 0.187657 -2.3743e-05
2:47914049 C T 0.299655 3.9306e-05
2:47916065 T C 0.135043 2.9900e-06
2:47916875 A C 0.100523 1.0883e-05
2:47918963 G A 0.082772 -4.0629e-05
2:47926064 A C 0.058013 -5.8270e-05
2:47934650 T C 0.108651 -2.4713e-05
2:47934681 A G 0.120521 -5.1667e-06
2:47935584 A C 0.082360 6.6816e-06
2:47941142 G A 0.043582 8.4037e-06
2:47942825 G A 0.893839 -2.3425e-05
2:47948853 A G 1.495508 2.7918e-05
2:47955589 T C 0.098105 -9.1701e-06
2:47961223 T A 0.040200 1.0634e-05
2:47962528 C T 0.030566 -1.6283e-05
2:47966677 C A 0.157578 -3.0107e-05
2:47979637 T C 0.547759 3.7752e-05
2:47979687 G A 1.582093 6.2288e-06
2:47987324 A C 0.594619 -1.4084e-05
2:47992949 C T 0.611569 -1.0205e-05
2:48000931 C G 0.336550 2.3448e-05
2:48009816 G T 0.747699 -1.2248e-05
2:48011933 G A 0.049632 -3.3319e-05
2:48017845 C A 0.046049 -1.6045e-05
2:48018030 G A 0.127710 1.8706e-05
2:48018479 T G 0.386964 -8.5327e-06
2:48019485 C T 0.306967 1.6799e-05
2:48024196 T C 0.029644 -7.3477e-08
2:48024402 C T 0.223783 -2.6406e-06
2:48024876 T C 1.173850 2.5451e-05
2:48040253 G A 0.028362 1.0589e-05
2:48040285 C A 0.161499 3.2304e-05
2:48053809 C T 0.246066 -4.4078e-06
2:48075966 T C 0.074437 -2.6971e-05
2:48076548 G A 0.049048 1.8485e-05
2:48077499 C A 0.030193 -5.9143e-06
2:48078327 A G 0.111650 1.1035e-05
2:48093472 T C 0.210651 -9.7602e-07
2:48104438 C A 0.214088 -1.4731e-05
2:48107608 C G 0.069367 -4.1187e-06
2:48119446 C A 0.141486 1.4166e-05
2:48120088 C T 0.395445 6.7215e-06
2:48126739 G T 0.354246 1.4003e-06
2:48127321 C T 0.030615 -4.1418e-06
2:48131936 C T 0.508371 -1.5036e-05
2:48164933 T C 0.234242 -3.4365e-06
2:48165656 T C 0.109579 -1.9124e-05
2:48179497 C T 0.704484 4.8787e-06
2:48180625 C T 0.229766 -1.0473e-05
2:48191406 A T 0.124500 9.0071e-06
2:48198145 T C 0.041715 9.0499e-06
2:48229684 A G 0.113649 1.4666e-05
2:48230978 T C 0.048126 -3.4795e-06
2:48242946 T C 0.258916 6.3685e-07
2:48247062 A C 0.055903 -1.3817e-06
2:48247418 C T 0.218340 -7.7243e-06
2:48253268 G A 1.097414 1.2119e-05
2:48269410 A C 0.295185 -7.4675e-06
2:48272061 G T 0.131871 -6.1592e-06
2:48290936 A C 0.322963 -1.0996e-05
2:48292697 C T 1.356028 1.1922e-06
2:48292863 C T 0.522711 -2.2029e-05
2:48298991 G T 0.261393 -1.5757e-05
2:48328146 C T 0.029242 2.0247e-05
2:48332640 G A 0.045620 3.4025e-06
2:48334915 A C 0.035785 4.4496e-06
2:48341035 T C 0.065955 -5.0204e-07
2:48342164 A G 0.068854 5.3094e-05
2:48347053 C G 0.078620 4.9907e-06
2:48357729 C G 0.055569 3.0713e-06
2:48358188 A G 0.057406 7.1212e-05
2:48361852 G A 0.277229 2.9420e-06
2:48372254 G C 1.357680 -3.6700e-06
2:48391639 T C 0.024068 -4.9567e-06
2:48405043 T C 0.112000 -2.2095e-06
2:48414735 T C 1.245294 -6.5131e-06
2:48417832 A G 0.068357 3.8244e-06
2:48422733 A C 0.059126 1.2242e-06
2:48425992 T C 0.048587 -2.0847e-05
2:48432921 C T 0.265950 -2.7890e-05
2:48441550 T C 1.253561 5.7836e-06
2:48446078 T C 0.023055 4.4326e-06
2:48454553 C G 0.035629 2.6320e-05
2:48455309 T C 0.056448 2.4891e-05
2:48507140 C G 0.309860 1.7113e-05
2:48507492 C T 0.045536 -5.6447e-06
2:48513575 A C 0.949190 -4.4979e-05
2:48521024 C T 0.132654 3.5881e-06
2:48534487 T C 0.445451 -1.1231e-05
2:48554955 A G 0.248098 4.9431e-05
2:48555292 A G 0.170526 -2.5415e-05
2:48573048 A G 0.187781 -1.3026e-05
2:48573875 G A 0.024412 -6.3590e-06
2:48573895 C G 0.247546 4.9831e-05
2:48576979 A G 0.081000 1.9658e-05
2:48579442 T C 0.105577 -1.9101e-07
2:48585451 A G 0.090357 3.2419e-05
2:48587741 G A 0.263915 2.5919e-05
2:48618428 T G 0.039567 3.4290e-05
2:48632455 T G 0.634702 -2.0359e-05
2:48633406 A C 0.046247 4.0052e-05
2:48641792 T C 0.052290 4.2917e-05
2:48646493 C T 1.072200 3.2887e-05
2:48651595 G A 0.352630 4.3818e-06
2:48661238 T C 0.030400 1.9471e-05
2:48668290 T C 0.107060 1.0149e-05
2:48674726 G A 0.034646 -1.0238e-05
2:48681868 G C 0.245664 -3.7420e-05
2:48683760 G A 0.083853 -1.5521e-05
2:48687120 T A 0.100835 5.5653e-06
2:48689929 G C 0.043978 -2.3135e-05
2:48690202 G C 0.545231 -4.1837e-05
2:48695591 G A 0.066270 -2.7190e-05
2:48702182 G T 0.427647 3.5971e-06
2:48704719 G C 0.282621 3.7337e-05
2:48708645 C G 0.162966 -2.8249e-05
2:48712041 G A 0.079562 7.2771e-06
2:48722670 A G 0.112039 2.2014e-05
2:48726786 C A 0.037726 4.8019e-06
2:48728310 G A 0.266628 4.0995e-06
2:48753779 A C 0.322771 -1.9880e-05
2:48755160 C T 0.441582 -5.8622e-06
2:48755968 T C 0.240542 -3.1484e-05
2:48756682 G C 0.351925 1.6684e-05
2:48761751 A G 1.914038 2.4117e-05
2:48773295 G T 0.355298 -7.6829e-06
2:48774852 C T 0.053673 -1.1761e-05
2:48776217 G A 0.258640 -4.4624e-06
2:48778865 T G 0.476546 2.2962e-05
2:48781162 T G 0.094875 8.3947e-05
2:48786743 C T 0.645725 4.4771e-07
2:48787324 T C 0.289933 -1.5959e-05
2:48790348 T C 0.025080 1.1035e-06
2:48795407 C T 0.037087 1.4299e-05
2:48807869 A G 0.026700 -1.2419e-05
2:48808152 C G 0.659026 -4.0258e-06
2:48808594 T C 0.986754 -1.9815e-05
2:48808898 T C 0.641229 -2.3153e-06
2:48809593 T G 1.007832 -2.0546e-05
2:48809629 T G 0.207756 -4.0380e-05
2:48814032 C G 0.072044 2.5194e-05
2:48815306 G C 0.053034 2.0904e-05
2:48818752 T C 0.035126 -1.6180e-05
2:48822381 A G 1.088238 -2.7431e-05
2:48824650 A G 0.585252 -2.4735e-05
2:48827497 C T 1.124903 -2.9664e-05
2:48829510 T C 0.746670 9.4458e-06
2:48860616 G C 0.221878 -2.5240e-05
2:48864180 G A 0.082730 1.6550e-05
2:48864219 T G 0.227071 -1.8400e-05
2:48864516 A G 1.938618 -2.1435e-06
2:48870206 G A 0.434717 1.9654e-05
2:48871833 T C 0.054812 2.1287e-05
2:48873662 C T 0.132998 2.1266e-05
2:48873925 G A 0.133154 2.6621e-05
2:48873978 G A 0.558668 -1.0778e-05
2:48875108 A G 0.054494 2.7945e-06
2:48876239 G A 1.880440 2.3972e-05
2:48889967 G A 0.118560 1.2113e-05
2:48896897 G A 0.045610 -1.3693e-06
2:48898798 A T 1.943542 3.4394e-06
2:48904550 C T 0.579351 3.6713e-05
2:48907131 A G 0.091253 2.9349e-05
2:48920263 T C 1.804962 -1.8397e-06
2:48925691 G C 0.216854 2.1664e-05
2:48926788 C A 0.227338 -7.6761e-06
2:48935291 A G 0.120073 6.0912e-05
2:48936006 A G 0.246361 -1.5156e-05
2:48937113 A G 0.269946 4.5464e-06
2:48937614 A C 0.817536 2.7943e-05
2:48938255 A G 0.042507 -1.4624e-06
2:48938838 T C 0.051102 2.9945e-05
2:48941428 T C 1.448885 -3.8114e-06
2:48943007 T C 0.135604 -8.1315e-06
2:48948856 G A 0.368077 1.9342e-06
2:48950044 T C 0.087988 -4.8510e-07
2:48951955 C T 0.094067 -2.0751e-05
2:48952574 T C 0.931416 -3.1501e-05
2:48953209 T C 1.820723 1.0330e-05
2:48954842 G A 0.535688 -1.5031e-05
2:48956431 A T 1.016411 -2.3931e-05
2:48958595 G A 0.459739 3.3070e-05
2:48958747 T C 0.082327 -2.4535e-05
2:48960032 A G 0.356612 1.4692e-05
2:48965232 G A 0.045708 -1.6966e-05
2:48975387 A C 0.033705 1.1913e-05
2:48976068 C T 0.030533 -1.1786e-05
2:48976210 A G 1.469603 1.8983e-05
2:48976306 T C 0.041267 7.6412e-06
2:48978109 T C 0.170984 -3.5899e-05
2:48978159 G A 0.092321 -9.0117e-05
2:48983592 G C 0.038103 2.7175e-06
2:48983863 T C 0.020108 -3.7395e-05
2:48996644 G T 0.028823 8.2085e-06
2:48999834 T C 0.231155 9.1874e-06
2:49002428 G C 0.235988 -1.1498e-05
2:49002755 T C 0.057402 -1.4514e-05
2:49003681 A C 0.060431 -8.4029e-06
2:49006403 G C 0.099994 4.6545e-05
2:49007289 T G 1.328361 1.6289e-05
2:49007857 T C 0.965821 2.5262e-05
2:49011274 G A 0.183717 2.4381e-07
2:49013655 C T 1.285892 1.4047e-05
2:49022868 T G 0.073823 2.0077e-05
2:49030540 G C 0.042923 4.5815e-05
2:49034921 C T 0.042183 -1.1719e-05
2:49035123 G T 0.531361 5.7823e-06
2:49037240 C A 0.218577 1.8753e-05
2:49040916 T C 0.048538 -1.5711e-05
2:49042243 G C 0.036993 5.2067e-06
2:49042485 G A 0.367486 3.1737e-05
2:49046065 T A 0.025668 -2.8036e-05
2:49050411 A G 0.031342 4.1300e-06
2:49052740 T C 0.143556 6.4906e-06
2:49055686 A G 0.183266 9.8136e-06
2:49070715 C T 0.137980 2.4864e-05
2:49075109 G A 0.056159 1.8440e-05
2:49076156 G A 0.251217 6.1162e-05
2:49078012 G A 0.147987 2.0471e-05
2:49081698 G A 0.039979 -1.4123e-05
2:49084744 C A 0.663560 1.9255e-06
2:49089076 C T 0.022208 1.5165e-05
2:49090394 T C 0.111588 -7.2013e-06
2:49090726 T C 0.275376 -1.7873e-05
2:49092915 A G 0.020796 -1.9057e-05
2:49098794 G T 1.794211 2.4855e-05
2:49101292 G A 0.386711 -4.3788e-06
2:49103144 A C 1.864363 1.0523e-05
2:49108293 A G 0.073073 -2.9103e-05
2:49110481 A G 0.019929 3.1814e-05
2:49114231 C T 0.685875 1.7460e-05
2:49115371 A G 0.052345 -2.8797e-05
2:49116039 T C 0.057000 9.1428e-06
2:49116124 A G 0.443218 -2.3114e-05
2:49119557 T G 0.317653 -1.5673e-05
2:49119792 C T 0.114195 2.1938e-06
2:49121258 G A 0.092013 8.9001e-06
2:49125508 T C 0.071067 4.6805e-06
2:49128198 G A 0.147740 -1.7770e-06
2:49130334 T C 0.981901 4.5981e-06
2:49135725 A G 0.033296 -1.3115e-05
2:49138080 C T 0.102513 -2.9051e-05
2:49138361 A G 0.575680 -4.1500e-08
2:49140007 A G 0.024100 -8.7610e-06
2:49140983 G A 1.899512 -3.4604e-05
2:49141838 G A 0.208759 1.6225e-07
2:49149087 A C 0.123085 5.3935e-05
2:49153675 C T 0.511273 9.7377e-07
2:49155400 G T 0.130242 2.0547e-05
2:49157785 G C 0.106703 -5.5915e-05
2:49159230 T C 0.046133 1.5039e-05
2:49165092 A G 0.949537 -3.2714e-05
2:49170577 G A 0.129090 5.6699e-06
2:49175884 A G 0.085304 -1.0789e-05
2:49176579 T C 0.090120 1.5851e-05
2:49177601 T C 1.611851 -3.0339e-05
2:49184491 G A 1.208418 -6.4244e-05
2:49189921 T C 1.101932 -5.5920e-05
2:49191041 T C 1.101507 -5.3333e-05
2:49191665 T C 0.082489 -1.4397e-05
2:49201328 G A 0.274340 -7.9307e-06
2:49201612 T C 1.285902 2.1741e-05
2:49209108 C T 0.332898 -4.9079e-06
2:49217994 G T 1.319711 1.2044e-05
2:49223006 T C 0.023152 -3.2323e-06
2:49232414 T G 0.056828 1.9561e-05
2:49233510 C T 1.553641 6.6387e-06
2:49240732 A G 1.543491 1.7352e-05
2:49241042 A G 0.030397 -5.7775e-06
2:49241849 A G 1.248773 -1.1781e-06
2:49243814 C G 0.956652 5.6614e-06
2:49245850 G C 1.234650 -1.2212e-05
2:49247151 T C 0.051573 -1.7959e-06
2:49247737 G T 0.801287 -3.1869e-05
2:49250821 C T 0.787892 -2.6513e-05
2:49266321 G C 0.050294 4.2195e-05
2:49268280 A G 0.108680 5.7662e-06
2:49269471 G A 0.074696 -7.4902e-06
2:49270091 G T 0.107817 -3.4782e-06
2:49275834 T C 0.053378 -1.3603e-05
2:49292561 A G 0.800830 -6.6436e-06
2:49315654 T G 0.456435 -3.6289e-05
2:49317952 G A 0.921918 -1.6753e-05
2:49319146 T C 0.393978 1.2193e-05
2:49342804 A C 0.464289 -4.1496e-05
2:49344853 C T 0.757452 -9.5018e-06
2:49358409 C A 0.297499 1.8961e-05
2:49366284 C T 0.033705 2.3263e-05
2:49368172 A G 0.067056 2.8249e-05
2:49375656 T C 0.055114 -3.1478e-05
2:49377607 T C 0.559840 -9.9203e-06
2:49398977 C A 0.067971 1.7693e-05
2:49403846 G A 1.012376 -3.1042e-05
2:49416106 C T 0.306942 1.7455e-05
2:49423191 G A 0.295458 -2.7450e-05
2:49431785 A G 0.795179 -2.4355e-05
2:49436191 C G 1.003544 3.3286e-05
2:49451009 G A 0.036055 -2.0893e-07
2:49466339 C T 0.057458 -1.4732e-05
2:49469442 C T 0.585255 -5.0127e-06
2:49470148 T C 0.067909 -2.5725e-05
2:49475483 A C 0.037587 -2.9747e-05
2:49475902 C T 0.051813 5.6929e-05
2:49478108 A G 0.028554 -1.9132e-05
2:49482807 T C 0.162032 -2.5376e-05
2:49485496 G A 0.191445 -7.6376e-06
2:49494697 A G 0.032932 -4.3418e-06
2:49496176 A G 0.036970 -1.7724e-05
2:49500617 G A 0.567507 -1.5065e-05
2:49507531 A G 0.077974 1.0263e-05
2:49514008 G A 0.850484 -8.0422e-06
2:49517207 T C 1.020040 -2.2405e-05
2:49525349 A G 0.543491 -8.6593e-06
2:49552033 G A 0.074037 -1.5056e-05
2:49557587 A C 0.192266 -4.1402e-05
2:49558827 A G 1.139194 -2.1001e-05
2:49559363 A G 0.176816 -5.2867e-05
2:49560530 G A 0.913317 -1.6962e-05
2:49561960 A G 0.069123 -1.0000e-05
2:49562864 A G 0.373085 1.6986e-05
2:49563687 G A 0.059571 -9.0192e-06
2:49564319 T G 0.657864 -8.4119e-06
2:49567204 C T 0.091798 1.1031e-05
2:49567629 A G 0.187563 5.3701e-06
2:49567853 G A 0.025451 -3.8764e-05
2:49568675 A C 0.077692 -1.5763e-05
2:49569016 G A 1.432536 -3.6835e-05
2:49569649 A G 0.130346 -3.3551e-06
2:49569911 C A 0.222657 -5.3440e-07
2:49571948 A G 1.575452 6.4808e-06
2:49572669 C T 1.390830 -3.5308e-05
2:49575829 G T 0.235793 4.7462e-05
2:49576963 C A 0.069776 -5.5071e-06
2:49589171 C T 0.380502 2.9722e-05
2:49601381 T C 0.199287 4.7909e-05
2:49609881 A C 0.064839 3.7449e-05
2:49614791 G A 0.029995 1.0902e-05
2:49623139 G C 0.203818 -1.2567e-05
2:49625787 C T 0.136390 1.3893e-05
2:49628568 A C 0.117272 -1.1224e-06
2:49629786 T A 1.797762 -2.1536e-05
2:49640594 G A 0.059999 2.1820e-05
2:49641080 A G 1.272584 -2.5666e-05
2:49641556 A G 0.288570 -1.9667e-05
2:49646785 A G 0.398221 2.5904e-05
2:49653672 T C 0.601701 1.3710e-05
2:49655414 C T 0.051995 -1.5328e-05
2:49676328 G A 1.234758 -3.9641e-05
2:49676338 A C 0.024571 -1.6138e-05
2:49687659 G T 0.198232 -2.8708e-05
2:49693142 C G 0.106908 -3.8724e-06
2:49693615 T C 0.105392 6.8411e-06
2:49696142 A G 1.927050 -2.8140e-05
2:49696714 T C 0.120164 -8.8276e-05
2:49701071 C T 0.943610 -1.2430e-05
2:49703312 C T 0.031192 -2.7433e-05
2:49707922 C G 0.034659 4.9737e-06
2:49716202 T C 0.160733 2.8565e-05
2:49717811 G A 1.579698 3.9608e-05
2:49726348 C T 1.435281 2.6789e-05
2:49727334 C T 0.152174 2.0240e-05
2:49740348 A G 0.056296 -7.5111e-06
2:49741242 C T 0.165719 -2.1137e-05
2:49743079 A C 0.126535 -4.5104e-05
2:49745950 T C 1.463777 -5.6152e-05
2:49749035 T C 0.083827 -3.9880e-06
2:49758140 G C 0.025334 -1.2829e-05
2:49779726 T G 0.111491 2.3311e-05
2:49783498 C T 0.058350 3.5967e-06
2:49791600 A G 0.083927 -1.3351e-05
2:49792431 C T 0.043880 1.4366e-05
2:49793362 A G 0.046759 1.6658e-05
2:49793483 C T 0.086803 -2.2233e-06
2:49793864 A G 0.045455 -6.7237e-06
2:49801288 A G 0.031338 4.2610e-06
2:49802519 G A 0.072992 2.0512e-05
2:49806744 T G 0.204231 2.9415e-05
2:49811212 C T 0.127016 3.1426e-05
2:49819552 A G 0.109939 4.4327e-05
2:49829630 G A 0.678456 -4.4634e-06
2:49830087 A G 0.021689 -7.3242e-06
2:49835794 C A 0.214617 4.1898e-05
2:49846260 T G 0.124124 1.0654e-05
2:49846850 A G 0.032036 -4.1265e-05
2:49854540 T C 0.035269 -3.0743e-05
2:49854593 T C 1.632017 -1.3886e-05
2:49863173 T C 0.168504 3.7631e-05
2:49872334 C T 0.225387 2.0288e-05
2:49876591 C A 0.513340 8.2520e-06
2:49883610 T G 0.147455 -1.6880e-05
2:49890160 C T 0.690228 1.9135e-05
2:49904397 T C 0.042222 -2.2429e-05
2:49906795 T C 0.242220 2.4449e-05
2:49926935 T C 0.046565 1.1099e-05
2:49927612 A G 1.971943 -7.2905e-08
2:49931115 T G 0.020095 4.1012e-07
2:49934373 G C 0.031637 -1.7846e-05
2:49936055 C G 0.041865 1.9937e-05
2:49936864 G A 0.380567 -8.5978e-06
2:49941022 A C 0.096158 -4.1999e-05
2:49950661 C T 0.064524 1.1635e-05
2:49952622 G T 0.778310 1.8162e-05
2:49954513 G C 0.076335 -1.3588e-05
2:49955497 A C 0.206100 2.1435e-05
2:49966481 C G 0.101786 1.0749e-05
2:49973952 C T 0.055530 -4.5587e-05
2:49983995 G A 0.103107 -5.6730e-06
2:49990017 G A 0.652252 -5.0201e-06
2:49990368 T C 1.789735 -3.5621e-05
2:49992926 G A 0.115204 -2.2749e-05
2:49996118 G A 0.030037 2.6780e-05
2:50006207 A C 0.132748 1.9648e-06
2:50011939 A G 0.092058 1.9352e-05
2:50019018 C T 0.022166 7.9911e-06
2:50021720 G A 0.601380 7.1592e-06
2:50022072 C T 0.020627 -3.7451e-05
2:50022173 C A 0.096197 1.1747e-05
2:50022788 C T 0.497118 4.0728e-05
2:50023593 C T 0.210368 9.0159e-07
2:50028214 C A 0.571928 -1.3455e-05
2:50036388 A C 0.029261 -3.4317e-05
2:50039921 A G 0.059311 1.4643e-06
2:50054089 G A 0.344142 -1.9104e-05
2:50055822 G A 0.040099 2.4424e-06
2:50056246 T C 0.117220 3.8089e-06
2:50056279 A G 0.307932 -2.6325e-06
2:50061043 G A 0.430332 9.7839e-06
2:50061428 G T 0.028670 -5.4662e-06
2:50076895 A C 0.070587 5.4596e-06
2:50097433 C T 0.056325 -1.3117e-05
2:50123457 G T 0.040576 1.2965e-05
2:50127258 T C 0.232158 -2.1141e-05
2:50129326 T C 0.342451 6.9366e-06
2:50135353 G A 0.029423 -2.2960e-05
2:50137790 C T 0.949609 -3.3620e-06
2:50148972 T C 0.320830 6.8552e-06
2:50154815 G A 0.356622 2.4452e-06
2:50163575 G A 0.040089 -1.0929e-06
2:50176213 C G 1.560294 1.2676e-05
2:50179035 G T 0.025610 -2.6179e-05
2:50182346 T C 0.116710 -1.4433e-06
2:50184592 A G 0.039135 1.6161e-05
2:50185536 C T 0.052569 -1.7432e-05
2:50186877 A C 0.058074 3.8561e-05
2:50189738 C T 0.720018 2.8437e-05
2:50217515 G A 0.046487 1.6501e-05
2:50221656 A G 1.056101 -1.9129e-05
2:50222214 T C 0.032851 -1.6897e-05
2:50225289 G A 0.028982 -4.4048e-05
2:50226335 C T 1.068292 -2.2233e-05
2:50228459 C T 1.671354 -2.7763e-05
2:50235079 A C 0.028635 -1.4088e-05
2:50243006 A G 0.020325 -3.9686e-06
2:50248519 G T 1.411233 -8.0388e-07
2:50256574 G A 0.034597 2.1183e-05
2:50267142 C T 0.843629 1.4774e-05
2:50267757 A G 0.036697 1.3717e-05
2:50284519 G A 1.229279 -8.8465e-05
2:50284876 G A 0.122274 4.2388e-05
2:50294023 C A 0.032517 -3.0464e-05
2:50314590 G A 1.764321 -7.0700e-06
2:50315307 T C 0.263795 3.5071e-05
2:50322063 A C 0.489594 -9.0106e-05
2:50339429 C T 0.029225 9.3234e-06
2:50343748 G A 0.578640 -8.8178e-05
2:50357692 T C 0.024178 -3.7744e-06
2:50383632 T G 0.038879 1.3321e-05
2:50398902 G A 0.288495 -1.5811e-05
2:50402936 A C 0.220703 -8.6085e-06
2:50408684 A G 0.030981 1.3993e-05
2:50421580 T C 0.152638 -1.6901e-05
2:50425516 A G 0.039466 -1.1498e-06
2:50425842 A G 0.285188 -2.3120e-05
2:50439540 C T 0.175005 3.4755e-05
2:50440043 C T 0.231229 3.5974e-05
2:50442052 C T 0.150022 -7.2239e-06
2:50447755 G A 0.053641 1.4989e-05
2:50453936 T C 0.055117 3.1588e-06
2:50472648 C T 0.486712 2.2813e-05
2:50483743 C T 0.040209 5.2297e-06
2:50489963 A G 0.216636 3.6794e-06
2:50492260 A G 0.060294 1.6110e-07
2:50494022 T C 1.199975 -5.6941e-06
2:50516018 C T 1.621293 -7.1713e-06
2:50516587 A C 0.508059 -1.5397e-05
2:50516620 A G 0.320103 6.8064e-06
2:50521839 T C 0.056857 -4.7810e-06
2:50522966 A C 0.116288 1.8610e-05
2:50530191 C T 0.036197 -5.2000e-06
2:50533547 G A 1.665057 1.8520e-07
2:50535000 A G 0.202877 -1.8944e-05
2:50538672 C T 0.317650 6.8040e-05
2:50549362 A G 0.193656 -1.8286e-05
2:50562960 G T 0.677092 3.6526e-05
2:50599937 C T 0.282867 -3.6752e-05
2:50605940 C G 0.034529 -1.5543e-05
2:50608299 A G 0.833820 -1.7098e-05
2:50610101 C G 0.037850 5.4954e-06
2:50612632 C T 0.046740 3.6310e-06
2:50617028 G T 0.115503 -1.2502e-05
2:50619022 C T 0.033968 -7.3756e-06
2:50630155 C T 0.045211 -6.2950e-06
2:50633802 T C 0.100020 -2.5183e-06
2:50640192 C A 0.440670 9.1230e-06
2:50647642 T C 0.166300 -9.3660e-06
2:50655671 T C 0.050262 -1.3580e-05
2:50660101 A G 0.031241 8.4427e-06
2:50673185 A G 0.692354 -1.6409e-05
2:50675756 G C 0.041037 -7.6329e-06
2:50682224 C G 0.167287 -8.9339e-06
2:50683396 T C 0.223017 -1.6192e-05
2:50685345 T C 0.093285 -1.6637e-05
2:50687013 A C 0.579458 -6.2828e-06
2:50690879 G C 0.865831 3.9111e-05
2:50693952 A G 1.175697 -2.8397e-05
2:50700594 C G 1.838374 1.1617e-06
2:50701299 G A 0.048363 1.7863e-05
2:50701557 C T 1.107671 -2.4247e-05
2:50711015 T C 0.061239 -6.0455e-06
2:50713012 A G 1.032815 -5.5776e-05
2:50717596 C T 0.093606 1.2181e-05
2:50727325 G A 0.279930 5.5056e-05
2:50741932 T C 1.710735 4.4692e-06
2:50744774 T C 0.724520 -4.0111e-05
2:50744940 T G 0.112325 7.3879e-06
2:50745190 C T 0.027427 -3.2032e-07
2:50746478 C T 0.078049 -7.0736e-06
2:50748990 A G 0.070477 5.8249e-05
2:50754090 T C 0.080756 -1.8201e-05
2:50756362 T C 0.042952 6.2610e-06
2:50763141 G A 0.210154 -5.8891e-07
2:50763211 A G 0.077254 -1.3769e-06
2:50763261 A G 0.451913 2.5488e-05
2:50768689 C A 0.108021 6.2088e-06
2:50780565 G T 0.082970 -6.1890e-06
2:50782666 T C 0.359771 -2.6831e-05
2:50784324 A G 0.082295 -3.2411e-06
2:50790004 T C 0.537580 -1.9731e-05
2:50792026 G A 0.050093 -3.2988e-05
2:50795203 A C 0.031549 3.1738e-05
2:50797059 C G 0.034075 2.1232e-05
2:50797993 A G 0.165063 -3.7992e-05
2:50804980 G T 0.083015 -3.0952e-05
2:50809998 A G 0.681357 -3.7158e-07
2:50812086 T C 0.082772 -8.6156e-06
2:50813803 T C 0.071973 -1.5589e-05
2:50813933 C G 0.930614 2.4406e-06
2:50816879 C T 1.872692 3.5361e-05
2:50817152 C A 0.609891 8.7832e-06
2:50817203 C T 1.069393 1.6474e-05
2:50817595 T C 1.535367 -1.4632e-06
2:50822050 G T 0.137441 -1.1528e-05
2:50822799 G A 0.064592 2.5916e-05
2:50824331 A G 0.530212 -3.4070e-06
2:50826828 G A 0.502908 -2.1544e-05
2:50828633 A C 1.472109 -2.8738e-05
2:50838595 C T 0.044046 3.3909e-06
2:50841822 T C 0.512948 6.2301e-06
2:50842734 A G 0.044130 -2.8533e-05
2:50851835 C T 1.154024 -2.9874e-05
2:50852477 A G 0.168867 -3.1026e-05
2:50860757 C T 0.031053 1.0441e-05
2:50863005 G T 0.112731 -6.0437e-06
2:50870735 A G 0.033607 -7.1068e-06
2:50876855 C T 0.026674 -9.3751e-06
2:50877396 C T 0.280381 -2.2657e-05
2:50880025 T C 0.855441 1.3600e-04
2:50882468 A G 1.632706 2.1617e-06
2:50883300 C T 0.470791 3.5739e-05
2:50889959 G A 0.983794 1.6631e-05
2:50891944 C T 0.056341 3.0718e-05
2:50901796 T C 0.233904 2.0168e-04
2:50902931 A G 1.786139 1.7427e-05
2:50904242 A G 0.029628 -5.3805e-06
2:50906467 C A 0.268018 1.3553e-05
2:50906611 A G 0.152775 5.2716e-05
2:50906725 T G 0.111406 -3.2777e-06
2:50913811 C T 0.059068 -1.7598e-05
2:50922444 T C 1.548811 -5.4703e-05
2:50932288 G T 0.074485 -4.2270e-05
2:50932942 G A 0.486111 -2.0640e-06
2:50935495 T C 0.118505 1.5730e-05
2:50944481 A G 0.028443 -7.7882e-06
2:50946373 G A 0.052524 9.5876e-06
2:50967140 A C 0.110881 3.8428e-08
2:50972890 T C 0.048382 2.9820e-06
2:50975185 G A 0.548431 3.7725e-05
2:50980560 T C 0.071045 -2.0464e-05
2:50986054 G A 0.046165 8.6699e-06
2:50990348 T C 0.082408 -2.7248e-06
2:50999842 G T 0.043488 1.5246e-06
2:51008959 T C 0.051404 -9.4335e-06
2:51016137 C T 0.179871 9.1816e-06
2:51016770 T C 0.197249 -4.6926e-05
2:51018977 C T 0.228821 -7.3369e-05
2:51021488 C T 0.430922 3.0082e-05
2:51034650 T C 0.102802 1.2913e-05
2:51043854 T G 0.047694 4.6670e-06
2:51059233 A G 0.143952 4.1663e-05
2:51063883 G T 0.170403 6.1431e-05
2:51073449 T C 0.357872 1.3772e-04
2:51075167 A G 0.093152 2.6101e-05
2:51079482 C T 1.126636 -8.9532e-06
2:51089715 A C 0.051589 9.3809e-06
2:51090450 T C 0.021679 1.0498e-06
2:51091254 A G 0.050479 3.1819e-05
2:51106285 T C 1.945295 -3.1727e-06
2:51107113 A G 1.345057 8.1885e-06
2:51114449 G T 0.045773 -2.4548e-05
2:51124634 T C 0.052784 1.3996e-05
2:51131195 T C 0.098943 -5.7497e-06
2:51131666 T C 1.828896 1.6354e-05
2:51135474 T C 0.658344 4.7879e-05
2:51141041 G A 0.184444 -4.4055e-05
2:51146285 T C 0.188138 -4.0911e-05
2:51146447 A G 0.039213 -1.1090e-05
2:51172968 T C 1.524039 2.9528e-05
2:51200243 C G 0.052436 1.8995e-05
2:51201006 A G 0.162804 -8.5474e-06
2:51202113 G T 0.083574 -1.1651e-05
2:51204750 C T 0.026437 -4.4852e-06
2:51227012 C A 1.137415 1.8503e-05
2:51236356 C T 0.059048 -2.1675e-05
2:51236680 A C 0.033085 -1.8206e-05
2:51258241 A C 0.023156 1.3350e-05
2:51260436 T G 0.592860 5.1471e-06
2:51272244 G A 0.162048 2.1878e-05
2:51280121 G A 0.092652 1.9581e-06
2:51294663 A G 0.035993 -6.3408e-05
2:51296045 C T 0.027424 3.7205e-05
2:51307995 C G 1.433366 4.0498e-05
2:51318000 G T 0.347063 2.5684e-05
2:51318523 T G 0.274938 3.7372e-05
2:51319962 A G 0.043478 -3.1808e-05
2:51321126 T C 0.032656 2.4021e-06
2:51325148 A G 0.034701 -8.1483e-06
2:51334488 G A 0.092139 1.5472e-05
2:51334559 G A 0.308376 -7.7630e-06
2:51352853 G T 0.051443 1.8449e-05
2:51355911 A G 1.421727 9.6544e-05
2:51355931 G A 0.047720 4.0472e-05
2:51365614 T G 0.041160 2.0530e-06
2:51383069 T C 0.033526 -6.7060e-06
2:51384339 C T 0.459677 3.7657e-05
2:51391972 C T 0.039641 -1.8370e-05
2:51394817 A C 0.806182 2.7807e-05
2:51394910 A G 0.029449 -4.7541e-06
2:51421749 T C 0.029018 -7.8934e-06
2:51426304 A G 0.024499 1.4219e-05
2:51432680 G T 0.131972 1.7011e-05
2:51435908 G A 0.317127 -8.2777e-06
2:51438757 C G 0.100815 -4.6075e-06
2:51453952 A G 0.061628 -1.0827e-05
2:51456987 A G 0.030764 2.6360e-05
2:51458570 G A 1.458119 1.1892e-04
2:51483528 G A 0.155735 1.3750e-05
2:51491947 A G 0.199274 -3.5401e-05
2:51497617 C T 0.024019 -1.7288e-05
2:51499179 C A 0.118356 6.4246e-05
2:51499271 G T 0.452371 -4.7446e-06
2:51503572 G A 0.207168 1.4264e-05
2:51504687 T C 0.049028 -2.0389e-05
2:51509630 T G 0.087816 1.5518e-05
2:51513533 A C 1.419659 1.4244e-04
2:51520394 T C 0.060363 -3.5452e-06
2:51532050 C T 0.518706 -1.6031e-05
2:51533256 G A 0.073171 5.5762e-05
2:51534381 C T 0.717435 -9.2607e-06
2:51548930 T A 0.040686 2.5050e-05
2:51549991 G A 0.031361 1.3308e-05
2:51554288 A G 1.407978 6.1185e-05
2:51555911 T G 0.186135 7.4456e-06
2:51563145 A G 1.437252 -1.9772e-05
2:51564436 T C 1.078510 6.4097e-05
2:51567867 G A 0.718675 3.5171e-05
2:51572228 T C 0.055633 -6.4510e-06
2:51580730 T C 0.057094 4.0623e-05
2:51585984 T C 0.198586 -4.7819e-05
2:51600260 T C 0.408059 4.4725e-05
2:51600917 T C 0.167144 7.3690e-06
2:51604274 T G 0.035341 1.7341e-06
2:51615580 G C 0.171857 4.1658e-05
2:51626627 T G 0.021870 -1.4472e-05
2:51631595 A G 0.100536 6.7333e-05
2:51633618 T C 1.138766 6.8724e-05
2:51636370 C A 0.020728 -4.2238e-05
2:51639646 T C 0.431766 4.0225e-05
2:51647759 C G 0.042884 9.8340e-06
2:51648270 G A 0.327767 3.0044e-06
2:51655154 C A 0.361981 5.5685e-05
2:51665216 A G 0.072457 -6.6820e-06
2:51667739 A C 0.043556 -5.3635e-05
2:51672433 G A 0.047603 -1.6840e-05
2:51676355 C T 0.352597 -1.2505e-05
2:51681732 A C 0.300122 -7.0505e-06
2:51683574 G T 0.088624 5.3019e-06
2:51687671 T C 0.039424 -4.9068e-05
2:51688988 T G 0.034192 1.7411e-05
2:51689898 A C 0.126629 -9.4169e-06
2:51696575 A C 0.117479 3.6411e-06
2:51698628 C A 0.077760 1.8983e-05
2:51706432 A G 0.074511 3.2499e-06
2:51711823 G A 0.321207 -1.2939e-05
2:51718820 T C 0.024116 1.0560e-05
2:51719524 A G 0.248091 -2.1885e-05
2:51736994 T C 0.377876 -3.1429e-05
2:51745293 T C 0.335589 -1.1125e-05
2:51745804 C A 0.022539 5.9075e-06
2:51752089 C T 0.437012 -3.0864e-05
2:51761876 C T 1.549233 1.2740e-05
2:51763254 G C 0.089137 -1.5340e-05
2:51765855 G A 0.886075 -1.2153e-05
2:51766768 T C 0.060525 1.2374e-05
2:51786520 A G 0.910139 -7.3649e-06
2:51789203 G A 0.070331 -1.2087e-05
2:51795799 A G 0.028988 -2.7207e-07
2:51799322 G C 0.038681 -1.1312e-05
2:51810439 A G 0.745462 5.3493e-06
2:51818521 G A 0.056471 1.0447e-06
2:51819167 A G 0.031335 1.8972e-05
2:51820664 C T 0.576563 7.5037e-08
2:51825370 G T 0.028109 1.0447e-05
2:51825942 G A 0.075430 2.2259e-05
2:51844635 A G 0.183529 1.9036e-05
2:51851017 G A 0.661850 1.0075e-05
2:51851591 C T 0.034617 -1.9231e-05
2:51871521 G A 1.669922 2.7795e-05
2:51876140 G A 0.068467 -1.5262e-05
2:51883456 G A 0.052008 -3.3678e-05
2:51885396 G A 0.051930 6.3540e-06
2:51890395 G A 0.030394 1.9308e-05
2:51896214 G A 0.051209 8.6114e-06
2:51899205 T C 1.589942 2.9760e-05
2:51899229 A C 0.055919 6.9620e-06
2:51901577 T C 0.121845 -6.6916e-06
2:51906470 G C 0.058795 -4.0231e-07
2:51908838 G A 0.171480 -2.7000e-06
2:51925062 G A 0.188284 1.7841e-05
2:51935657 T C 0.052086 -9.8792e-06
2:51947065 T C 1.629814 1.0133e-05
2:51947324 A G 0.036892 -1.5620e-05
2:51949114 A G 1.500188 8.9549e-06
2:51953396 G T 0.059778 4.1306e-06
2:51959367 C T 0.080198 -2.1846e-05
2:51965791 T C 0.495349 -1.7461e-05
2:51989400 C T 0.031024 -7.9247e-06
2:51990638 G C 0.040550 9.9956e-06
2:51995832 C T 0.309207 1.0698e-05
2:52004166 G T 1.423532 1.6715e-05
2:52005866 G A 0.027392 8.7445e-06
2:52009683 G A 0.055046 4.6297e-06
2:52016261 G A 0.050336 -5.5121e-05
2:52026581 T C 0.027603 -7.6617e-06
2:52028104 G A 0.523643 1.7564e-05
2:52029283 A G 0.066293 7.3200e-06
2:52030498 T C 0.380249 2.0735e-05
2:52030983 T C 0.203409 1.3594e-05
2:52030996 T G 1.498481 9.3784e-06
2:52034651 G T 0.378398 -5.8833e-06
2:52036654 T C 0.115133 2.6105e-05
2:52036763 A G 0.096868 -2.7509e-06
2:52040189 C T 0.397357 2.7729e-06
2:52041066 T C 0.042754 2.0658e-05
2:52041737 C T 0.289489 1.2908e-05
2:52048553 G A 0.426735 2.1125e-05
2:52052881 A G 0.436226 4.2030e-06
2:52057526 G T 0.074836 1.8388e-05
2:52059594 T C 0.151304 -9.5049e-06
2:52067497 G T 1.017326 -6.0438e-06
2:52068045 T A 0.036227 -1.0805e-05
2:52068946 A G 0.420162 -1.7123e-05
2:52072303 T C 1.618560 2.8342e-06
2:52074452 T G 0.395455 -5.1033e-07
2:52083566 T C 0.706551 -1.9080e-06
2:52085161 G T 1.605467 6.9255e-06
2:52090172 C T 0.090935 3.7322e-05
2:52097855 A T 0.064852 -2.3555e-05
2:52098998 G A 0.730249 -6.5693e-06
2:52112992 T C 0.052420 2.4682e-05
2:52113833 G A 0.055627 4.0410e-05
2:52118032 C T 0.027375 1.6757e-05
2:52126781 C T 0.293150 2.5296e-05
2:52147979 T C 0.868882 1.0335e-05
2:52157684 A G 0.129346 -2.1541e-05
2:52166060 G C 0.089763 5.1099e-06
2:52169692 A G 0.082087 3.4827e-05
2:52177311 G A 0.155822 9.1649e-07
2:52183857 C T 0.107489 2.3779e-05
2:52194134 C T 0.353967 -1.3388e-05
2:52198271 A G 0.527580 -5.9661e-06
2:52198434 T C 0.057078 2.2948e-05
2:52200476 T C 0.444827 -2.2376e-05
2:52215130 G A 0.047639 -1.7944e-05
2:52215559 G A 0.281553 2.9106e-05
2:52220867 G A 0.083314 -3.4759e-06
2:52223965 T C 0.169679 1.5940e-05
2:52227539 G T 0.084275 -5.5600e-05
2:52237663 G C 0.318140 5.2762e-05
2:52257509 A G 0.441491 6.8493e-05
2:52273536 A G 0.052485 -4.3467e-05
2:52274829 G A 1.496972 1.3994e-05
2:52284435 C A 0.707236 -7.6574e-07
2:52286155 G A 0.733112 -1.2437e-06
2:52300359 A G 0.078289 4.6664e-05
2:52308356 G A 0.038466 4.0630e-05
2:52311667 A G 0.574826 -2.0347e-05
2:52320786 A C 0.098738 -5.2237e-05
2:52324475 G A 0.138623 2.6386e-05
2:52324593 T C 0.366668 8.2910e-05
2:52327826 A G 1.088663 1.3733e-05
2:52332426 C T 0.438891 5.4886e-06
2:52335664 G A 1.029634 2.7332e-06
2:52338550 A G 0.026940 -1.1760e-05
2:52346688 A G 0.231427 2.5268e-05
2:52351701 C T 0.141226 -6.2843e-05
2:52352115 T G 0.367859 -3.5080e-05
2:52360577 G A 0.840831 -7.1982e-05
2:52369737 C A 0.222307 3.0955e-05
2:52386355 T C 0.770884 -5.7121e-06
2:52389302 T G 0.055010 -4.6705e-06
2:52389624 C G 0.177264 1.1179e-05
2:52389887 G A 0.025554 -8.1024e-06
2:52390169 T C 0.125409 -8.5193e-07
2:52398395 C T 0.031663 -9.6375e-06
2:52401347 A C 0.045341 4.4392e-06
2:52404308 A G 1.060346 -7.8994e-06
2:52412944 G C 0.430007 8.5069e-06
2:52416406 A G 1.202338 -2.1717e-05
2:52418245 C T 0.034792 -4.2123e-08
2:52420457 A G 0.026486 7.6442e-06
2:52425368 C T 0.058431 6.7529e-06
2:52427639 T C 0.045558 -1.9855e-06
2:52443586 C T 0.144387 2.4961e-05
2:52451381 T G 0.100419 -5.7701e-05
2:52456406 C T 0.059087 1.1697e-05
2:52457693 T C 1.175226 -1.9520e-05
2:52475669 G T 0.048282 -1.7852e-05
2:52477224 G A 0.065601 -1.2480e-06
2:52478587 G A 0.114477 -2.1450e-05
2:52484282 A G 1.735520 9.6290e-07
2:52485526 C T 0.154589 -5.9979e-06
2:52490535 A G 1.017625 -3.0224e-06
2:52492700 T C 0.132842 -5.2336e-05
2:52493961 G C 0.058921 -3.3782e-06
2:52495647 T C 0.352984 -2.8809e-05
2:52499651 T C 0.096291 -4.2996e-06
2:52503489 C T 0.062343 2.1272e-05
2:52508314 A G 0.657020 -1.6085e-05
2:52510783 C T 0.718976 -4.8661e-06
2:52510908 C T 0.049694 -3.0295e-05
2:52519964 C T 0.038414 -1.6310e-05
2:52527512 C T 0.027012 -8.1682e-06
2:52535933 C T 0.327601 -1.2532e-05
2:52540500 T C 0.043705 1.0038e-06
2:52563135 A G 0.179689 -1.9050e-05
2:52568933 G T 0.074686 -3.0523e-05
2:52581126 T C 0.242242 2.4246e-05
2:52593592 T C 0.025574 5.8980e-06
2:52607363 C A 0.049359 1.2778e-05
2:52617748 C T 0.046130 3.5976e-07
2:52618054 T C 0.557763 5.4920e-05
2:52618422 G T 0.031114 2.6588e-05
2:52627014 A G 0.023289 -1.0599e-05
2:52640494 A C 0.149863 -1.0068e-06
2:52641537 T C 0.108417 5.5511e-05
2:52641956 T C 0.026194 -7.9368e-06
2:52643808 G A 0.160600 -4.2774e-05
2:52646336 C A 0.605804 1.9262e-06
2:52646390 C T 0.138597 -7.5086e-05
2:52653507 C T 0.127554 -1.5557e-05
2:52656980 A G 0.436710 1.4747e-05
2:52662683 G A 0.042218 7.3102e-06
2:52664154 C T 0.065085 1.6641e-05
2:52667944 C A 0.467302 7.3067e-05
2:52683797 G A 0.170315 -6.1598e-05
2:52689447 G A 0.096190 2.1298e-05
2:52689497 G T 0.049593 -2.3255e-05
2:52696451 T C 1.211745 3.7094e-05
2:52703590 A G 1.006888 6.9932e-05
2:52705008 A C 0.041005 -2.9870e-05
2:52708182 T C 0.581253 1.2313e-04
2:52709008 C A 1.267489 2.7042e-05
2:52713917 G A 0.102633 1.2916e-05
2:52714177 G A 0.604272 -1.7318e-05
2:52714731 C T 0.077338 -2.0463e-05
2:52724331 G A 0.716747 8.7529e-05
2:52735762 T C 0.053283 -9.8155e-06
2:52738473 C G 0.027203 -1.9976e-05
2:52742206 T C 0.045185 -6.3660e-07
2:52795888 A G 0.115233 2.6639e-05
2:52799733 T C 0.148406 2.2793e-05
2:52812857 C T 1.156936 9.0770e-05
2:52823488 C A 0.065965 1.3506e-06
2:52826401 G A 0.613864 5.8742e-05
2:52830171 C T 0.023013 -2.9339e-05
2:52833188 C A 0.032014 -2.4481e-05
2:52836357 G A 0.097148 2.5210e-05
2:52838747 G A 0.064336 4.2266e-06
2:52843466 C T 0.067312 -1.5235e-05
2:52847059 A G 0.350754 4.4714e-06
2:52853564 C A 1.472985 4.1458e-05
2:52855689 A G 0.098832 -5.6185e-06
2:52858270 C G 0.442013 2.3120e-05
2:52863457 G T 0.111780 3.2947e-05
2:52866377 T C 0.027619 1.3893e-05
2:52870277 T C 1.295549 2.3834e-05
2:52876745 A C 0.026181 1.4795e-05
2:52887277 A G 0.047668 1.2897e-06
2:52892025 G A 1.350552 1.8368e-05
2:52896902 A G 0.054653 9.5896e-06
2:52899873 C A 0.427524 -2.0507e-05
2:52901133 C T 0.038840 -1.6527e-05
2:52917512 T C 0.376139 -6.8825e-06
2:52925489 C T 0.047753 -6.7442e-06
2:52926004 T C 0.051859 -3.9409e-05
2:52926231 A C 0.121011 -3.9356e-05
2:52930481 A G 0.031261 -1.7083e-05
2:52932067 C T 0.870774 -7.2011e-06
2:52946556 A G 0.242859 2.5509e-05
2:52948622 T C 0.074599 -2.8809e-05
2:52950475 C T 0.195925 2.5582e-06
2:52951701 G A 0.544945 -3.6856e-05
2:52956457 A C 0.078052 -1.5951e-05
2:52961642 G A 0.204948 -4.2834e-06
2:52962663 A G 0.026736 2.5180e-05
2:52962747 C T 1.227714 -1.7803e-06
2:52968753 C A 0.244502 2.2414e-05
2:52969859 C T 0.046110 -2.0553e-05
2:53002653 C T 1.222268 -2.8681e-06
2:53016783 C T 0.038947 -7.4094e-05
2:53027475 A C 0.032328 4.2480e-06
2:53050565 G A 1.915631 -3.2969e-04
2:53057019 A C 1.698385 -5.7053e-05
2:53065852 G T 0.238354 2.1835e-05
2:53087260 T C 0.852101 -8.3816e-05
2:53088011 A C 0.274474 2.3947e-05
2:53089764 A C 0.028531 1.9304e-05
2:53099243 T C 0.050437 -2.7743e-05
2:53099977 G A 0.046393 1.0792e-05
2:53122836 C T 0.053183 -3.8306e-05
2:53141068 T C 0.022938 -1.3839e-06
2:53146776 C T 0.038161 -8.3622e-07
2:53163987 C A 1.848189 3.3835e-07
2:53181893 A G 0.531053 -2.3712e-05
2:53189172 T G 0.031491 -5.7619e-06
2:53189640 T C 0.447135 -1.4478e-05
2:53192269 G A 0.079068 -1.9100e-05
2:53210464 G A 0.026395 -1.5562e-05
2:53214032 T C 0.426278 2.9388e-05
2:53217244 A C 0.428384 1.9471e-05
2:53229371 C T 0.347475 3.7331e-05
2:53236165 G A 0.219778 2.3629e-05
2:53237320 C G 1.216458 5.7531e-05
2:53248062 T C 0.772240 8.2114e-05
2:53248656 G A 0.053514 2.3448e-06
2:53258024 T C 0.046675 -1.7615e-05
2:53261700 C A 0.055968 -2.7990e-07
2:53266129 T C 1.177070 8.3094e-05
2:53277312 A C 0.047668 -4.3708e-05
2:53290223 C T 0.022130 2.3269e-05
2:53292581 A G 0.297327 5.0636e-05
2:53302809 C T 0.038580 1.2771e-05
2:53304333 C T 0.037285 -7.7615e-05
2:53314388 A G 0.206383 3.5106e-05
2:53325326 C T 0.079928 -2.5235e-05
2:53328799 T C 0.040712 1.4562e-05
2:53335738 A G 0.253038 7.3076e-07
2:53341648 C A 0.036561 1.2083e-05
2:53353054 C T 0.715052 2.4517e-05
2:53355222 G A 0.036645 -2.9248e-05
2:53355627 T G 1.141982 1.7709e-05
2:53356999 T C 0.400188 -1.0301e-05
2:53358680 G T 0.161860 -3.6482e-06
2:53359345 A C 0.340292 -4.4561e-05
2:53368717 C T 0.221719 1.5894e-05
2:53370268 C T 0.080432 -6.8086e-06
2:53375283 C T 0.143754 -1.9962e-05
2:53379988 C T 1.130901 -1.3657e-05
2:53380757 T C 0.083759 1.8406e-05
2:53380974 A G 1.770725 2.1498e-05
2:53381925 T C 1.840260 8.8422e-06
2:53385578 C T 0.049950 -2.8488e-05
2:53388238 C T 0.035454 1.9082e-05
2:53389260 A C 0.158221 2.5612e-05
2:53395138 C T 0.164995 2.2602e-05
2:53402205 G C 0.472174 4.1134e-06
2:53403913 G A 0.025710 -6.1498e-06
2:53410001 C T 0.060931 5.8287e-06
2:53412753 A C 1.519748 -1.1137e-05
2:53421015 A G 1.250724 -1.5488e-05
2:53423530 G A 0.193880 -7.8785e-06
2:53428100 C T 1.497592 1.6240e-06
2:53429024 C T 0.601270 2.3306e-05
2:53429758 C A 0.180091 2.1247e-06
2:53430034 C G 0.239925 3.5723e-06
2:53453048 G T 0.039122 -8.1374e-06
2:53453844 G A 0.191647 3.3571e-06
2:53454229 T G 0.234190 -1.0364e-05
2:53467440 C A 0.063518 1.8596e-05
2:53473426 C T 0.329565 7.5239e-05
2:53479949 G A 0.486260 3.4920e-05
2:53483010 C T 0.066348 -2.8567e-05
2:53488703 G T 0.429790 4.0591e-05
2:53488880 A C 0.020342 1.5252e-05
2:53492378 T C 0.610368 -1.1724e-05
2:53493030 C G 0.022403 -2.9049e-05
2:53493297 A T 0.090442 -8.5596e-06
2:53493642 T A 0.590805 1.8783e-05
2:53502453 T C 0.036314 -1.9975e-05
2:53503161 G A 0.325686 3.9711e-05
2:53504370 A C 0.052031 -2.9127e-05
2:53504431 G A 0.186041 -1.4991e-05
2:53506164 C A 0.032306 1.8415e-07
2:53507256 G A 0.081100 -2.0959e-05
2:53507604 C A 0.441319 -2.8253e-05
2:53508118 C A 0.106668 -9.9208e-05
2:53508452 C T 0.056679 -1.3210e-05
2:53508689 G T 0.638308 1.6278e-06
2:53511388 C A 0.311904 -1.3990e-05
2:53517136 G A 0.126853 -3.6128e-05
2:53519535 C A 0.196321 -1.8177e-05
2:53520152 G A 0.069097 1.8404e-05
2:53520199 C T 0.030176 -5.7013e-06
2:53522077 T C 1.067296 -1.5724e-05
2:53529766 G T 1.261997 -3.5869e-05
2:53531224 A G 1.963579 2.1649e-06
2:53531829 A C 0.194295 -2.1205e-05
2:53532456 G A 0.382066 -3.9862e-05
2:53537829 C T 0.187248 6.8144e-06
2:53538638 C T 1.268972 -3.8890e-05
2:53540600 C T 0.690579 7.3570e-06
2:53543805 C T 0.022049 -4.2392e-05
2:53545029 C G 0.330045 -1.4055e-06
2:53545876 C T 0.089293 -3.1528e-05
2:53547825 T G 1.081577 -3.4749e-05
2:53549521 C T 0.420558 -1.6530e-05
2:53551263 G A 0.068938 1.4793e-05
2:53556481 C T 0.359186 -4.1353e-05
2:53577948 G A 0.081990 3.6354e-05
2:53588427 T C 0.038375 8.5400e-06
2:53605210 A G 0.031449 1.1623e-05
2:53607715 C T 0.069737 -2.1438e-05
2:53613167 A G 0.107239 -2.3729e-05
2:53619334 C T 0.038291 1.1138e-05
2:53619655 C T 0.028028 -1.7361e-05
2:53621813 C A 0.052514 -2.1558e-05
2:53623161 A G 0.414846 -2.8743e-05
2:53628263 A G 0.041988 1.5530e-05
2:53628335 T C 0.127162 -1.4522e-05
2:53633289 G A 0.440676 -4.4732e-05
2:53633492 C T 0.352046 -3.4245e-06
2:53634890 T C 0.098822 1.3293e-05
2:53635827 G T 0.024857 2.3452e-05
2:53636149 T C 0.829812 2.1471e-05
2:53636324 A C 0.731353 -2.9166e-05
2:53642030 A G 0.065186 6.6169e-05
2:53643895 A G 1.759017 1.1358e-05
2:53647051 T G 0.070473 -2.9140e-05
2:53649083 T C 1.915514 8.7412e-06
2:53650968 A C 0.434447 1.1023e-05
2:53656304 C T 0.066098 -2.5161e-06
2:53656677 G A 0.038807 1.1024e-05
2:53658184 C T 0.079370 -1.5124e-05
2:53663691 C T 0.191455 -7.4571e-06
2:53666834 T C 0.025291 -4.2321e-06
2:53667984 T G 0.564761 -9.3375e-06
2:53675250 C T 0.090195 -2.2454e-05
2:53676884 C T 0.135318 -2.9269e-05
2:53680030 G A 0.038567 1.1438e-05
2:53691289 A G 0.895036 -1.3133e-05
2:53693487 A C 0.033179 -2.8216e-05
2:53702798 G A 0.091591 2.8427e-05
2:53705382 C T 0.067997 -2.5554e-05
2:53718705 G A 0.072194 1.9782e-05
2:53720073 T C 0.089095 3.7296e-05
2:53725767 C T 0.947054 5.9956e-06
2:53726818 A G 0.048992 -9.1869e-06
2:53731063 C T 0.053634 9.2312e-07
2:53732738 A G 0.041306 1.0589e-05
2:53736783 G A 0.743391 -2.6057e-06
2:53749408 C T 0.090513 -5.2087e-06
2:53753164 C T 0.226286 3.4245e-05
2:53758980 G T 0.096518 3.3675e-05
2:53767897 A G 0.035143 -1.7317e-05
2:53768251 T C 0.067130 -3.1543e-05
2:53769839 A G 0.673278 -1.5289e-05
2:53775031 C A 0.046899 3.7207e-05
2:53777979 A G 0.020416 1.2918e-05
2:53778909 A C 0.257225 -1.0878e-05
2:53782559 T C 0.094976 5.1903e-06
2:53783875 T C 0.041219 1.5232e-05
2:53791702 C A 0.091691 4.1255e-06
2:53792592 G A 0.354843 -4.1932e-05
2:53792994 T C 1.758212 -9.8777e-06
2:53796674 A T 0.041417 2.8672e-05
2:53799432 A G 0.141310 1.0113e-05
2:53799915 C G 0.100705 -1.6966e-05
2:53801491 A G 1.664628 -4.1448e-05
2:53805483 T C 0.033036 2.3506e-05
2:53807215 A G 0.373958 3.4741e-05
2:53813293 T C 0.564660 -1.9997e-04
2:53820777 C T 0.384556 4.9034e-05
2:53824470 A G 0.047581 -8.2252e-06
2:53826778 C A 0.894900 -3.9485e-05
2:53828410 C T 1.120014 -1.4020e-05
2:53828849 T C 0.064189 3.1577e-05
2:53829044 G C 1.740594 -7.8778e-06
2:53835083 A G 0.395082 -2.2666e-05
2:53836482 G A 0.088858 1.4080e-05
2:53837432 T C 0.091876 9.0008e-06
2:53838078 T C 1.182376 -1.6957e-05
2:53839551 G A 0.052121 -1.4815e-05
2:53842082 A G 0.067731 -2.3036e-05
2:53846489 A G 0.243181 4.0218e-06
2:53846547 T C 1.373591 -1.0193e-05
2:53847735 G C 0.472339 2.8894e-05
2:53847886 C T 0.095314 -4.2404e-06
2:53850139 G A 0.291056 -2.6441e-05
2:53850382 C T 0.308165 -2.3861e-05
2:53850774 G A 0.768547 3.0537e-05
2:53851812 T C 0.034273 -2.2509e-05
2:53852682 G A 0.478811 -1.5509e-05
2:53856049 G T 0.454743 -5.0175e-08
2:53857398 C T 1.134260 -1.0590e-06
2:53862741 T A 0.128295 -6.0442e-06
2:53896364 T C 0.074936 -2.3258e-06
2:53896767 C G 0.134351 2.2708e-05
2:53897251 G A 0.217152 -1.4122e-05
2:53901973 G A 0.955331 -1.8534e-05
2:53904878 A G 0.033857 -1.8698e-05
2:53918603 A G 0.034266 -1.5918e-05
2:53921754 A G 0.057256 1.2932e-05
2:53921891 G A 0.263925 1.0632e-05
2:53926906 G T 0.022500 -1.3864e-06
2:53936577 G T 0.297386 6.6695e-07
2:53954123 G A 0.417751 -6.9181e-06
2:53955513 C A 0.428660 -3.4615e-05
2:53955850 T C 0.366678 -2.9357e-05
2:53955982 A T 0.124669 -5.2060e-06
2:53957346 T C 0.062985 3.5218e-05
2:53965261 T G 0.033747 6.4014e-06
2:53976203 C G 0.045033 -4.0883e-06
2:53989471 A G 0.048756 1.3907e-05
2:53992593 T A 0.048723 -3.1032e-06
2:53992622 C G 0.036869 -6.5229e-06
2:53993246 C T 0.051547 -2.7844e-05
2:53994820 T C 0.120066 -2.1725e-05
2:53994929 A G 0.119982 -2.2284e-05
2:53995733 G T 0.204818 -1.5255e-06
2:54012113 A G 0.024120 1.9650e-05
2:54035508 C G 0.127077 1.0796e-05
2:54039813 T C 0.309399 -7.3910e-06
2:54041934 T G 0.044364 1.0751e-04
2:54059290 A G 0.057019 2.6772e-05
2:54067274 G C 0.104357 6.3138e-06
2:54069947 T C 0.370566 -4.5433e-05
2:54081548 T C 0.070061 -1.8484e-05
2:54085437 G C 0.031851 -2.3916e-05
2:54088024 T C 0.060359 -3.6453e-06
2:54090198 T C 0.103230 4.3940e-06
2:54093956 A G 0.120378 -1.7020e-05
2:54111824 T C 0.025509 6.8065e-06
2:54112612 G T 0.099812 4.5327e-05
2:54114864 C T 0.119865 2.0086e-05
2:54115904 G A 0.615159 -3.9456e-05
2:54119870 C T 0.110365 -3.6971e-06
2:54120025 T A 0.590942 -5.1232e-05
2:54120820 A G 0.828705 -4.8190e-05
2:54125258 C T 0.817857 -5.3800e-05
2:54127041 T C 0.966130 -4.9222e-05
2:54130152 A G 0.028459 -1.4717e-05
2:54133744 C T 0.551209 -4.5463e-05
2:54145082 C T 0.102484 2.6235e-06
2:54152585 T C 0.069363 1.4435e-05
2:54153284 G A 0.084658 -4.7940e-06
2:54173533 C T 0.047042 -1.6525e-05
2:54174258 G A 0.149392 1.2732e-05
2:54178909 C T 0.981093 -4.4156e-05
2:54180399 C T 0.025746 -3.1712e-06
2:54197829 A C 0.079980 3.9141e-05
2:54202478 T C 0.071272 4.2249e-05
2:54203249 A G 0.056808 -6.9193e-06
2:54209345 C T 0.317877 1.5502e-04
2:54212896 A G 0.162603 3.9704e-06
2:54216349 A G 0.996654 -6.1876e-05
2:54240105 T C 0.120686 -2.3009e-05
2:54284441 A G 0.221197 -1.9296e-05
2:54284584 A G 0.211482 -4.5852e-05
2:54289362 A G 0.025214 -7.8840e-08
2:54296962 C A 0.044773 1.1029e-05
2:54303813 A G 0.049330 1.8332e-05
2:54304024 C T 0.061502 9.4477e-06
2:54308763 A G 0.058788 -1.1848e-05
2:54312153 T A 1.058720 -5.7666e-05
2:54315666 G A 0.771685 -1.6301e-04
2:54319673 A C 0.031919 1.8370e-05
2:54331574 A G 0.028252 1.0784e-04
2:54339633 T C 0.411545 1.9104e-05
2:54353344 A G 0.021851 6.8860e-08
2:54353453 G A 0.025428 4.4309e-07
2:54355294 C G 0.057114 2.7775e-05
2:54358895 C T 0.446437 -9.9426e-06
2:54362975 C T 0.171604 -8.5129e-05
2:54370506 T C 0.105376 -8.5793e-05
2:54373525 G A 0.116055 -3.0563e-05
2:54385123 G A 0.385520 -7.4190e-08
2:54387859 C T 0.151457 -8.3559e-05
2:54408196 G A 0.073508 1.8611e-06
2:54411930 G T 0.485459 5.2300e-05
2:54418977 A G 0.050106 4.2270e-06
2:54427305 C A 0.081266 -2.5561e-06
2:54434832 C A 0.525369 1.3737e-05
2:54435590 T G 0.561963 -2.1122e-05
2:54454013 T C 0.066312 3.7117e-06
2:54459093 G A 0.190192 9.2071e-06
2:54480882 T C 0.058334 3.2528e-06
2:54482553 A G 0.050661 -6.0988e-06
2:54482964 T C 0.518800 8.6388e-06
2:54482989 T C 0.293656 -3.1226e-06
2:54483272 A C 0.197879 5.7350e-05
2:54486149 A C 0.077640 -3.1861e-05
2:54492661 T G 0.043387 -1.9068e-05
2:54502060 C T 1.333677 1.9365e-05
2:54505456 C T 0.341776 4.4864e-05
2:54508110 G A 0.787256 -3.1085e-07
2:54521245 T C 0.055435 2.4253e-05
2:54521738 A G 0.150038 -3.3696e-05
2:54527866 C T 0.163379 1.3278e-05
2:54528018 C A 0.042715 6.8040e-07
2:54535363 A G 0.062586 4.0271e-06
2:54535788 G A 0.040436 -2.2111e-05
2:54537429 C A 0.028498 -6.1187e-05
2:54540970 C T 1.351818 1.6727e-06
2:54545431 T C 0.041848 -6.4480e-06
2:54545593 C T 1.118265 -3.2057e-05
2:54547724 G A 0.187378 1.1464e-05
2:54551880 C T 0.316296 7.3256e-05
2:54556550 C T 1.200222 -1.1869e-05
2:54559391 G A 0.771617 7.2483e-06
2:54559447 G C 0.037457 -2.0754e-06
2:54561109 A G 0.035918 -1.0375e-05
2:54561638 T G 0.192620 5.2491e-05
2:54562012 A C 0.704753 -3.0780e-06
2:54574532 C A 0.444321 -2.8178e-05
2:54580075 C T 0.057795 2.4609e-05
2:54585354 C G 0.050778 2.8775e-06
2:54587302 A G 0.023357 -4.0446e-05
2:54587378 G C 0.193292 4.7760e-05
2:54587647 T C 0.028222 1.5961e-05
2:54587659 C G 0.443068 -2.1049e-05
2:54592669 G A 0.390139 -1.8285e-05
2:54593980 T G 0.038590 2.0374e-06
2:54594875 A G 1.602889 -2.6309e-05
2:54596016 T C 1.158390 -1.2462e-07
2:54599272 G A 0.194704 4.1211e-05
2:54599685 G A 1.800395 1.2538e-05
2:54602815 G T 0.354973 -1.1231e-06
2:54607847 C T 0.088446 -5.6215e-05
2:54609774 C T 0.187674 3.4434e-05
2:54611513 A G 0.412587 -1.9295e-05
2:54614156 T C 0.155102 5.1739e-05
2:54615464 A G 0.059814 1.0905e-05
2:54617396 C T 0.054968 -3.3914e-06
2:54617544 G A 0.210670 3.4953e-05
2:54619077 A C 0.034571 -2.0567e-05
2:54620184 A C 0.515278 -4.5729e-05
2:54631056 C T 1.290673 -5.8039e-05
2:54631603 T C 0.147990 -2.8901e-05
2:54649932 C T 0.069701 -1.9021e-05
2:54658502 G T 0.028794 -9.1472e-06
2:54660456 A G 0.330905 -4.4559e-05
2:54666650 A G 0.874253 -6.4166e-05
2:54668200 T C 0.533607 -2.2650e-05
2:54670790 C T 0.125919 4.0116e-05
2:54671431 C T 0.485144 -3.2500e-05
2:54684557 G A 1.279281 -9.1159e-05
2:54690748 G A 0.046204 2.3353e-06
2:54699021 C T 0.331198 -9.2923e-06
2:54699651 G T 0.651749 -3.5325e-05
2:54700265 T G 0.074005 2.6582e-07
2:54700884 A G 0.045211 -3.5212e-06
2:54710694 A G 1.957106 2.3697e-05
2:54715749 C A 0.084447 2.3711e-05
2:54717072 A T 0.030280 2.0905e-06
2:54718181 C T 0.997484 -6.1454e-05
2:54724992 T C 0.084846 -6.3114e-06
2:54728859 T G 0.091983 9.7166e-06
2:54738209 A C 0.092000 -6.1696e-06
2:54748355 G A 0.368278 1.1950e-05
2:54757402 C A 0.037833 3.8219e-06
2:54779278 G T 1.455610 4.2362e-05
2:54792104 A G 0.144407 -2.3136e-05
2:54799559 T C 0.597170 -3.2788e-05
2:54816588 G C 0.080565 2.1897e-06
2:54820213 C T 0.075628 -2.0710e-05
2:54838859 G T 0.415589 5.7493e-06
2:54839518 G A 0.024344 1.4772e-05
2:54844790 T C 0.286837 7.8972e-05
2:54845081 T C 0.034993 -1.4505e-05
2:54846533 A G 0.073339 3.1194e-05
2:54858193 C G 0.024360 -2.9038e-06
2:54858214 G A 0.146319 -1.8746e-05
2:54858511 T C 0.611303 -1.7439e-05
2:54858664 T C 0.377814 4.7655e-06
2:54858727 G C 0.051609 -1.8854e-05
2:54862003 A G 0.935340 3.0401e-05
2:54871277 A T 1.398633 4.0968e-05
2:54871519 T C 0.024094 6.6119e-06
2:54878169 T G 0.196022 5.0853e-05
2:54882291 A C 0.091672 -5.3885e-06
2:54883785 T C 0.215448 -4.9966e-05
2:54886347 A G 0.647023 -1.1658e-05
2:54888075 A G 0.502905 2.2787e-06
2:54891399 A G 0.023613 4.0906e-06
2:54898115 T C 0.106768 3.9500e-05
2:54904060 G A 0.078770 1.3685e-05
2:54928655 G A 0.190007 6.6213e-05
2:54932638 A C 0.027603 3.3279e-06
2:54934253 G A 1.353529 5.3199e-05
2:54946278 T C 0.038814 -5.2528e-06
2:54946324 T C 0.159523 2.8043e-05
2:54948825 G A 0.292692 1.0059e-05
2:54954824 A G 0.777921 1.3763e-05
2:54970943 A G 1.783241 1.7281e-05
2:54991585 T C 0.097404 -3.8091e-06
2:54998713 A G 0.070249 -1.8455e-05
2:55008482 C A 0.515703 2.4003e-05
2:55010334 G C 0.075427 5.0566e-05
2:55013241 T C 0.140210 -1.0894e-05
2:55017296 C T 1.788044 -4.4147e-05
2:55022134 C T 0.072255 7.4566e-06
2:55024596 C A 0.036723 -6.1356e-06
2:55026843 G A 1.712822 -2.7770e-05
2:55027912 T C 0.820055 2.2671e-05
2:55031674 T C 1.637230 -1.6339e-06
2:55035349 C T 0.093149 2.7238e-05
2:55036539 G A 0.061119 -1.6473e-05
2:55046595 T C 0.045623 -1.2838e-05
2:55056076 T C 1.342155 -4.3426e-06
2:55060035 G T 0.020637 -2.5820e-05
2:55063536 T G 0.365522 -7.8905e-06
2:55064191 T C 0.037869 -2.9264e-05
2:55069823 G A 0.082227 5.2381e-06
2:55075732 G A 0.023396 1.7444e-05
2:55077061 G A 1.003006 5.6749e-06
2:55079839 G A 0.166793 -3.4809e-05
2:55081376 T C 0.520679 4.4678e-07
2:55084751 A G 0.123994 3.4262e-05
2:55089608 G T 0.353334 3.7854e-05
2:55091375 A G 0.566195 -2.6472e-05
2:55093013 G A 0.129278 2.9288e-06
2:55095373 T G 0.095281 -2.0094e-05
2:55096717 C G 0.088384 8.1799e-05
2:55115690 G A 0.044789 1.0238e-05
2:55122589 G A 0.832723 2.0199e-05
2:55126056 A C 1.783367 -1.3392e-05
2:55127771 T C 0.041355 -3.6089e-06
2:55128640 C G 0.041803 -2.2211e-05
2:55131343 G A 0.042069 -5.0552e-06
2:55154398 A G 0.033533 -1.0436e-05
2:55156024 A G 0.034971 1.3050e-05
2:55156630 A G 0.559882 9.5200e-06
2:55157783 G A 0.746274 -6.9682e-06
2:55168513 C T 0.031222 -1.1193e-05
2:55179125 G A 0.036012 7.7898e-06
2:55179512 A C 0.160883 -1.1680e-06
2:55179848 A G 0.065702 -3.9428e-05
2:55181707 A G 0.044007 1.1062e-05
2:55182968 A C 1.475624 3.2072e-06
2:55189685 T C 0.139496 6.6570e-06
2:55191321 A G 0.054397 2.8950e-06
2:55191897 T G 0.147974 2.7217e-06
2:55193888 G C 0.058889 -4.4569e-05
2:55195330 G A 0.046172 5.1696e-06
2:55197610 T G 0.040514 4.9998e-05
2:55208844 C A 0.065549 4.3640e-05
2:55211446 A G 1.675645 -7.1505e-06
2:55216545 A C 0.785750 5.5174e-06
2:55223638 A G 0.219535 1.4606e-05
2:55245220 G A 1.514723 1.2895e-06
2:55254165 A T 0.048132 -2.6867e-05
2:55254721 C T 0.212806 -1.4707e-05
2:55300557 A G 0.047126 7.9193e-05
2:55307811 T C 0.801031 5.8426e-06
2:55307865 T C 1.139145 6.1949e-06
2:55309085 G A 0.167439 3.0251e-06
2:55316801 C T 0.083759 -2.0261e-05
2:55321517 A G 0.078728 -8.3507e-06
2:55321615 A G 0.067542 1.4377e-05
2:55325001 A G 0.044133 -3.1731e-05
2:55325927 A G 0.229288 4.7406e-05
2:55349760 A C 0.576235 -3.0553e-05
2:55355402 G A 0.191225 -2.5205e-06
2:55360013 G A 0.586654 3.3088e-05
2:55361360 C T 0.031202 2.5350e-05
2:55365532 A G 0.183100 5.3992e-05
2:55373936 T C 1.628142 4.0941e-06
2:55375662 G A 0.025214 -1.2887e-06
2:55385294 T C 0.039372 1.7047e-05
2:55386983 T C 0.083733 -1.4827e-05
2:55390204 C T 0.033266 2.1701e-05
2:55391294 A C 0.260812 8.2051e-06
2:55393919 A G 0.138136 -4.1998e-05
2:55395249 C T 0.128801 1.3287e-05
2:55404883 C T 0.102403 -2.4553e-05
2:55407644 T A 0.026116 -5.3988e-06
2:55407754 T C 1.952131 3.0166e-05
2:55436934 A G 0.467902 1.0802e-05
2:55443592 G A 0.943026 -2.8998e-05
2:55446900 A G 0.156134 -5.7186e-06
2:55449412 A C 0.075550 -4.4305e-05
2:55449464 C T 0.418510 -1.5964e-06
2:55452266 T G 0.066380 -1.6288e-05
2:55457569 C T 0.591402 3.9999e-05
2:55458432 T C 0.037820 -8.8317e-06
2:55459373 G T 0.320704 8.7937e-06
2:55463576 C A 0.358797 2.2595e-06
2:55467780 T C 0.134611 4.0238e-05
2:55469949 G A 0.214893 1.7871e-05
2:55476591 A G 0.098696 1.0085e-05
2:55490788 C T 0.106885 -2.2321e-05
2:55491330 A G 1.562612 7.7885e-06
2:55500529 G A 0.192951 -6.2435e-06
2:55504559 C T 0.081571 -2.1043e-05
2:55507810 T C 0.228535 -4.5356e-05
2:55509306 T G 0.067250 1.0619e-06
2:55516723 T C 1.914992 1.0732e-05
2:55518742 C T 1.911259 1.8902e-05
2:55529534 C T 0.036577 1.0156e-05
2:55533647 G A 0.032023 5.6250e-06
2:55544736 C T 0.030790 1.0239e-06
2:55550146 A G 1.906192 4.1463e-06
2:55561944 A T 0.025652 -4.5941e-06
2:55562577 C A 0.025765 3.3863e-06
2:55565387 T C 0.590834 2.9559e-06
2:55591984 C T 0.027969 3.8236e-06
2:55605264 G A 1.791683 5.5420e-05
2:55619131 C A 1.173902 3.2966e-05
2:55624100 C A 0.077867 -2.6974e-05
2:55625398 T C 1.790790 5.9800e-05
2:55630251 C T 0.101169 -6.6657e-06
2:55631013 C T 0.413252 3.5003e-05
2:55636064 A C 0.059749 1.1685e-05
2:55639339 T C 0.035315 -3.7431e-07
2:55640649 A G 1.764454 7.6228e-05
2:55648437 A G 0.041228 -1.2562e-05
2:55652477 G A 0.188982 7.7572e-06
2:55658147 A G 1.760007 7.1089e-05
2:55660508 C T 0.622741 2.2470e-05
2:55681461 C T 0.100439 2.0099e-05
2:55684494 T C 1.753025 -3.1755e-05
2:55687618 C T 1.315601 -8.6916e-06
2:55688713 T C 1.767297 -3.5307e-05
2:55696124 G A 1.666641 -4.8627e-05
2:55702894 C A 0.050778 -9.4125e-06
2:55716270 C T 0.086732 -2.6125e-06
2:55730675 T G 0.067490 -1.4669e-05
2:55733511 G T 0.027281 -1.6394e-05
2:55735105 G T 1.800580 -1.3731e-05
2:55741922 G A 0.060428 2.5847e-06
2:55742399 C T 0.099027 2.0011e-05
2:55749492 G C 0.056302 4.2840e-06
2:55756586 T G 0.046915 -1.6930e-05
2:55758021 C T 0.088653 -9.1394e-07
2:55762306 G A 0.082820 -6.6706e-06
2:55764990 C T 0.251704 -1.8835e-05
2:55769851 A C 0.052057 1.4961e-05
2:55771169 T A 0.108846 -4.3150e-06
2:55785408 C T 0.028190 9.2002e-06
2:55802547 C T 0.098430 1.8687e-05
2:55805440 C T 1.956337 6.1786e-08
2:55805584 G A 0.067951 4.7766e-05
2:55812061 G A 0.867415 -3.5144e-05
2:55812201 C G 0.022386 -7.4311e-06
2:55843052 G A 0.037333 7.3458e-06
2:55843294 C T 1.018897 3.5628e-05
2:55850333 T C 0.104951 -3.3500e-06
2:55863589 C T 0.030722 -7.7102e-06
2:55866517 C G 0.088816 1.2002e-05
2:55872538 C T 0.108729 -9.8141e-06
2:55876609 T C 0.071866 -3.3271e-06
2:55884864 A G 0.118226 -6.2282e-06
2:55897700 C T 1.088371 4.0619e-05
2:55901317 C T 1.813157 -5.5471e-06
2:55905375 G C 0.028018 1.0961e-05
2:55907482 T C 0.140720 1.6615e-05
2:55908128 G C 0.044280 -2.0934e-06
2:55908629 G T 1.883809 -9.4683e-06
2:55912120 C T 0.986436 2.5923e-05
2:55939235 T C 0.456204 4.7628e-05
2:55939646 C A 0.245128 -1.3870e-05
2:55940449 C G 0.049401 -3.8465e-06
2:55945517 C T 0.108459 -7.7975e-05
2:55963418 C T 0.316108 2.6947e-05
2:55970143 C T 0.201053 -2.0779e-05
2:55970893 G A 0.048989 -3.0636e-05
2:55978911 T C 0.080529 1.6353e-05
2:55980425 A G 0.023779 -2.1783e-05
2:55987068 G A 0.609813 1.3021e-05
2:55988870 G A 0.101929 2.3823e-05
2:55993809 A G 0.125789 -1.2617e-05
2:56008904 C T 0.824998 -2.0731e-05
2:56012859 T G 0.128707 -2.0805e-05
2:56035925 T C 0.087251 3.0082e-06
2:56036619 C A 0.026525 1.4724e-05
2:56038729 G T 0.107018 -3.2107e-05
2:56040099 C T 0.269890 -1.4514e-05
2:56053353 C T 0.822453 -5.8332e-07
2:56055436 G T 1.134952 -2.2767e-05
2:56055869 C T 0.865298 -1.0041e-05
2:56067567 C T 0.245024 -5.9860e-05
2:56078344 G A 0.035642 7.7666e-06
2:56084328 G T 0.077007 2.9525e-06
2:56085261 C T 0.185973 1.0372e-05
2:56089540 G A 1.135192 -2.0766e-05
2:56095104 G T 0.769095 -7.6931e-06
2:56096892 G A 0.450650 1.0702e-05
2:56111309 T C 0.465266 9.3971e-06
2:56119413 T G 0.052005 1.1745e-05
2:56123331 T C 0.961540 -1.3630e-05
2:56131147 G A 0.593856 -4.6997e-05
2:56134800 G C 0.130914 -8.8945e-06
2:56140531 G A 0.443993 -5.2610e-05
2:56144930 C T 0.048129 -3.2551e-06
2:56145541 C T 0.140810 -1.3006e-05
2:56150349 C T 0.155702 2.7127e-05
2:56158834 A C 0.021091 -1.9369e-05
2:56161869 T C 0.239337 -3.6054e-05
2:56169597 T C 0.026090 -9.5187e-06
2:56182665 T C 0.107437 -1.1056e-05
2:56184748 A C 0.695882 -2.0479e-05
2:56186380 T C 0.045117 7.3229e-06
2:56188581 T G 0.027706 2.7017e-05
2:56189500 T C 1.247160 -1.3006e-07
2:56192479 G C 0.047701 1.2580e-05
2:56199556 G A 1.224115 4.8732e-06
2:56203569 T C 1.598297 2.7170e-05
2:56210398 G A 0.444065 1.2996e-05
2:56212850 G T 0.155663 5.8504e-06
2:56217834 A G 0.530004 4.6713e-05
2:56222179 C A 0.189598 3.2381e-05
2:56229384 T C 0.187567 2.2724e-06
2:56252929 G A 0.185070 1.9450e-05
2:56254767 C A 0.751772 3.5383e-06
2:56256180 C T 0.614581 -2.6601e-06
2:56266197 A G 1.019170 2.7550e-05
2:56266397 C T 0.034419 1.0637e-05
2:56269642 A C 0.033010 3.6643e-06
2:56277475 T C 0.085816 7.0131e-07
2:56295532 C A 1.951205 1.9431e-05
2:56297205 C T 0.365480 -1.9380e-05
2:56300200 T C 0.102549 7.8486e-06
2:56304327 T C 0.049742 -3.1577e-05
2:56310623 T G 0.027836 -1.9169e-05
2:56313809 C T 0.046354 4.7136e-05
2:56314205 A C 0.848202 -9.7681e-06
2:56316881 A G 0.084521 -2.6758e-05
2:56317948 G A 0.162178 3.1700e-05
2:56330812 T C 0.045792 -8.5005e-06
2:56331626 A G 0.135247 1.0650e-05
2:56332270 T C 0.032828 3.0476e-05
2:56333578 G T 0.055218 -4.3511e-05
2:56334870 G T 0.027986 -2.0385e-05
2:56336167 G A 0.036366 -3.2079e-06
2:56338393 T C 0.377214 -1.4526e-05
2:56339722 G A 1.963530 6.9222e-06
2:56340630 T C 0.142641 3.5579e-05
2:56344745 A G 0.042971 1.1760e-05
2:56350884 A G 0.029709 -8.0840e-06
2:56351058 G C 0.071321 -1.0708e-05
2:56363377 C T 0.900928 -1.7499e-05
2:56382978 A G 0.334875 -1.7401e-05
2:56388746 C T 1.674752 1.5656e-05
2:56394879 G A 0.542283 -2.4108e-05
2:56395391 A G 1.072025 1.1492e-05
2:56395924 C T 0.107953 5.8954e-05
2:56396433 T C 0.748796 -4.8498e-05
2:56398513 G C 1.584677 -1.1260e-05
2:56402848 T C 1.337524 -3.2837e-05
2:56403955 G A 0.821428 -3.2828e-05
2:56407010 C T 0.137600 -4.0263e-05
2:56408179 C T 1.805588 7.2898e-06
2:56410545 G C 0.451527 2.2677e-05
2:56413281 T C 0.474390 1.4075e-05
2:56414284 A G 0.959206 -1.1907e-05
2:56420296 T C 0.136578 -3.0838e-05
2:56433289 T C 0.050028 -1.9014e-05
2:56435657 T G 0.282663 6.4300e-05
2:56438782 A C 0.138649 -5.4536e-06
2:56446420 G A 0.810574 2.4894e-05
2:56446466 A C 0.061671 -8.0874e-07
2:56449261 G A 0.037379 -2.1512e-06
2:56456736 A G 1.731320 -1.6017e-05
2:56463347 G C 0.102218 -1.5883e-05
2:56464559 G T 0.517021 -1.4519e-05
2:56466868 A G 0.298337 5.9376e-05
2:56473896 T C 0.067156 -4.9305e-07
2:56475106 G A 0.049593 8.1212e-06
2:56475235 A G 1.951692 -1.9271e-05
2:56484164 T C 0.506359 -8.3523e-06
2:56486455 T G 0.076199 1.7406e-05
2:56489815 C G 0.190329 -2.1540e-05
2:56492112 C T 0.615532 3.2221e-05
2:56493830 G A 0.053916 7.6563e-08
2:56502042 G A 0.080490 2.4915e-05
2:56502380 T C 0.067409 -3.4478e-05
2:56503029 C A 1.246712 1.7340e-05
2:56507299 C T 0.631690 2.3270e-05
2:56514262 T C 0.102292 -2.4700e-05
2:56516100 C A 0.119521 -5.7713e-05
2:56524178 A G 0.227334 8.0053e-06
2:56524334 C T 1.537252 1.0597e-05
2:56526808 A G 0.244339 1.9904e-06
2:56527010 T C 0.034269 -1.0203e-05
2:56530602 G A 0.217130 5.8528e-05
2:56531106 G C 0.150240 3.7880e-05
2:56536549 C T 0.240749 4.6814e-05
2:56536654 C A 0.103282 3.0752e-05
2:56538780 T G 0.334713 -4.2614e-05
2:56545845 C A 0.494813 4.2370e-05
2:56555396 A G 0.038035 -1.4161e-05
2:56559672 G A 1.963822 1.1105e-05
2:56566768 T G 0.072554 9.2224e-05
2:56574432 G A 0.604204 2.2302e-05
2:56574487 A G 0.028362 -6.0366e-06
2:56575973 C T 0.122283 2.1480e-05
2:56576352 G A 1.015252 -3.7097e-05
2:56579460 C T 0.033828 -3.5683e-05
2:56585274 A G 1.732781 -6.4330e-05
2:56591709 A G 0.346768 8.2903e-06
2:56592083 G A 0.337858 1.5804e-05
2:56592153 T C 0.031449 -1.4204e-05
2:56594346 T G 0.087047 1.2095e-05
2:56594487 C T 1.744933 -5.0274e-05
2:56594576 G A 0.225033 -7.1847e-05
2:56597516 A G 0.095453 -1.1963e-05
2:56606179 A G 0.081409 3.3134e-05
2:56607552 G A 0.199657 1.0620e-04
2:56607821 G T 0.368943 1.7295e-05
2:56608408 G A 0.082106 -2.3048e-06
2:56608620 T G 0.110923 -4.6950e-05
2:56609288 T C 0.114467 -1.8365e-05
2:56610679 A G 0.068036 3.5542e-07
2:56614299 C G 0.595992 1.8633e-05
2:56615699 A G 0.067562 3.8414e-06
2:56617402 A G 0.089900 1.7124e-05
2:56626717 A G 0.138188 -2.7923e-07
2:56627865 A G 0.036554 1.1147e-06
2:56638856 T C 0.947885 5.7091e-05
2:56640627 G A 0.064417 -5.9374e-06
2:56646997 T C 0.068614 6.3633e-05
2:56656900 T C 0.043046 -4.2669e-06
2:56656956 C T 0.321243 -2.4287e-05
2:56657047 A G 0.876168 8.8500e-05
2:56658508 A G 0.116197 -1.6955e-05
2:56664281 G A 0.072898 -2.2752e-06
2:56679291 A C 0.048243 1.1508e-05
2:56684554 T C 0.100562 -4.7931e-05
2:56687254 G C 1.949826 2.0304e-05
2:56688622 A G 0.047928 2.5769e-05
2:56701657 C T 0.880703 8.8829e-05
2:56727941 G T 0.044500 5.0069e-05
2:56747482 A G 1.048045 4.3932e-05
2:56751574 T C 1.132449 3.6141e-05
2:56754915 T C 0.281127 1.1916e-05
2:56760170 G A 0.026707 -2.4174e-06
2:56763314 A C 1.052813 2.7900e-05
2:56763315 T C 0.101916 -5.4693e-06
2:56791901 T G 1.050359 3.1628e-05
2:56793743 A G 1.052910 3.3452e-05
2:56799739 T C 0.068669 -2.6201e-06
2:56814058 A G 0.095450 -5.5074e-06
2:56817679 C A 0.519877 3.4994e-05
2:56819786 A G 1.734975 1.1321e-05
2:56820098 G A 0.057055 1.5170e-06
2:56822731 A G 0.068665 6.7108e-07
2:56837664 G A 1.037441 2.7911e-05
2:56841968 C T 0.373023 4.6059e-06
2:56843001 T C 1.034928 2.6936e-05
2:56849161 A G 1.037045 3.3550e-05
2:56854346 C A 1.047042 3.2958e-05
2:56856260 G A 0.045688 1.2094e-05
2:56857049 G A 0.576303 1.1618e-05
2:56857320 G A 0.131190 -3.5794e-05
2:56865495 A G 0.062177 1.1063e-06
2:56867214 G A 0.026012 -3.9662e-05
2:56869337 T G 0.072956 4.9591e-05
2:56875624 A G 0.057578 4.7790e-05
2:56884142 C T 0.086569 -4.7065e-06
2:56912770 A G 0.084716 -1.4468e-05
2:56926935 T C 1.056773 3.9031e-05
2:56942421 C T 0.048415 1.2647e-06
2:56945251 T C 0.072904 -3.6238e-05
2:56960157 A G 0.071820 4.9683e-05
2:56962898 G A 0.024428 -3.5230e-05
2:56963766 G T 0.137224 5.2118e-06
2:56974359 A G 0.056646 -1.0996e-05
2:56976111 A G 0.041232 -1.0388e-05
2:56979180 T C 1.616236 2.8377e-05
2:56981259 T C 0.027609 1.3444e-06
2:57000848 G A 0.056993 -2.2261e-05
2:57010689 G C 0.058782 3.5391e-05
2:57015222 A G 1.059392 5.9546e-05
2:57022927 G A 0.050132 -1.0072e-06
2:57037545 C T 0.046941 7.5944e-05
2:57050007 T G 0.342977 -1.2117e-05
2:57051996 A G 1.814683 4.7810e-07
2:57054832 G T 0.099267 -2.0433e-05
2:57057524 T C 0.056786 4.8583e-05
2:57057637 G A 0.066354 -6.0825e-06
2:57063075 T C 0.140846 4.8680e-06
2:57068656 C T 0.871163 -7.5701e-05
2:57077993 T C 1.737114 -1.0055e-04
2:57093359 T G 0.995823 3.3303e-05
2:57102048 G A 0.375029 -4.8854e-05
2:57108252 T C 0.426995 -5.8423e-05
2:57113957 C G 0.049453 -1.5846e-05
2:57116553 T C 0.040742 -5.0168e-06
2:57123146 G A 0.035535 -1.9176e-05
2:57126362 G C 0.112033 -7.1926e-06
2:57128280 T C 1.023948 2.0793e-05
2:57134038 C T 0.257300 -5.4021e-06
2:57135651 T C 0.315897 -1.9088e-05
2:57137182 C A 0.073859 -2.1164e-05
2:57139767 A G 0.032306 -1.2391e-05
2:57193085 G C 0.040190 -9.3544e-06
2:57193344 G A 0.579558 -1.5660e-05
2:57205658 T G 1.952725 -4.3043e-05
2:57210369 A G 0.069999 -2.4763e-05
2:57224771 A G 1.393319 -7.2155e-06
2:57232308 G T 1.915758 -4.1013e-05
2:57242902 G A 1.003155 -6.4019e-07
2:57262343 T C 0.797840 -1.0223e-04
2:57265666 G T 0.065835 9.5485e-06
2:57273562 G A 0.713919 3.4390e-05
2:57278857 A G 0.063819 -7.0141e-06
2:57289282 T C 0.270007 -2.1499e-05
2:57299129 G A 1.454373 -6.3419e-05
2:57308581 A G 0.044296 -9.1285e-06
2:57310592 T C 0.078416 1.0716e-06
2:57333362 T C 0.083548 -1.9742e-05
2:57333827 C A 0.133936 -3.9601e-05
2:57343677 A G 0.039239 2.1393e-05
2:57352324 A G 0.060976 7.0353e-05
2:57353399 A G 0.096836 3.8497e-05
2:57356639 G A 0.028846 -4.4714e-07
2:57356774 G A 0.729941 3.3583e-05
2:57369222 C T 0.512415 -2.4506e-05
2:57385366 T C 0.020556 1.9209e-05
2:57393382 C T 0.537632 -3.0396e-05
2:57397423 C T 1.591406 -3.6033e-05
2:57398769 A G 0.070996 -1.4461e-05
2:57404328 A G 0.105174 3.6535e-05
2:57407382 G A 0.063076 -3.1012e-05
2:57415111 T C 0.276304 -7.8581e-05
2:57426608 C T 0.581603 -1.6889e-04
2:57428060 T C 1.744115 -2.6331e-05
2:57429035 C A 0.638185 -7.5071e-05
2:57429607 G T 0.104347 1.8078e-05
2:57436278 G A 0.362955 2.0846e-05
2:57437263 A G 0.174746 6.0775e-06
2:57441415 T C 0.105642 6.2811e-06
2:57441643 T G 0.518407 -1.6935e-05
2:57441700 A C 0.097615 -5.2568e-05
2:57452921 G A 0.190871 -1.4048e-05
2:57470611 A G 0.061953 -4.9383e-05
2:57475914 C T 1.492421 7.1035e-05
2:57485772 A G 0.315816 -1.2842e-05
2:57489688 T C 0.037606 3.1417e-05
2:57495197 G T 1.316822 1.2228e-05
2:57514968 A G 0.162898 1.7285e-05
2:57515489 A G 0.021179 2.8107e-05
2:57515546 A G 0.030491 9.1917e-06
2:57520101 A G 0.362432 1.6488e-05
2:57529358 A C 0.062605 -3.7619e-05
2:57560017 T C 0.121277 -1.6381e-05
2:57584877 C T 0.164534 1.7241e-05
2:57585967 C T 0.113870 -6.0374e-05
2:57586375 T A 0.105632 2.6260e-05
2:57595408 G A 0.286827 1.8433e-06
2:57601174 A G 0.220038 1.0423e-07
2:57618446 C T 0.955772 9.6901e-06
2:57634174 T C 0.382904 1.5103e-05
2:57634470 A G 0.026022 -3.5265e-06
2:57644813 A G 0.030060 3.6783e-06
2:57655064 A C 0.246404 -1.8963e-05
2:57656582 C T 0.043173 3.0851e-06
2:57658764 T C 1.171720 4.3955e-06
2:57665702 G A 0.275661 -9.7886e-06
2:57666723 G T 0.049580 1.1591e-06
2:57673796 T C 1.716961 5.5889e-05
2:57694030 C T 0.205058 -1.5718e-05
2:57703467 T C 1.242103 5.8610e-05
2:57706880 C T 0.164511 8.6584e-06
2:57716125 A G 0.145062 1.6154e-04
2:57717504 A G 0.031942 8.0720e-06
2:57723162 G A 0.203744 3.2172e-04
2:57728868 G A 0.826666 1.2086e-05
2:57730190 G T 0.134105 -1.9555e-05
2:57742642 C T 0.394183 2.1708e-06
2:57746633 T C 0.048765 5.2494e-06
2:57747323 G T 0.121170 -5.1563e-06
2:57752580 T G 0.112030 3.1890e-05
2:57769819 T C 1.516226 -7.4943e-05
2:57769988 G T 0.372871 -2.6354e-05
2:57770406 A G 0.051579 -9.1324e-06
2:57771591 G T 0.321145 -1.2869e-05
2:57772432 A G 0.226883 -4.3403e-06
2:57772455 A G 1.476179 -1.0186e-04
2:57780988 C T 0.308467 -2.1514e-05
2:57794837 A G 1.738941 -2.4709e-05
2:57798587 C T 0.067211 1.8003e-05
2:57806504 T C 0.047749 -9.3476e-07
2:57819818 G C 0.523195 2.2548e-05
2:57823993 A G 0.175450 3.4253e-05
2:57826372 T G 1.956694 -1.8960e-05
2:57835509 A C 0.023227 3.9871e-05
2:57859168 A G 0.066900 -3.0742e-05
2:57859351 C T 0.812950 -2.8336e-05
2:57863670 A G 0.124851 2.3612e-05
2:57869554 T A 0.047324 -3.2981e-06
2:57881477 C T 0.789372 3.4193e-06
2:57889500 A C 0.163151 4.2849e-05
2:57895438 C T 0.145196 -3.3935e-05
2:57898234 C T 0.108443 1.2638e-05
2:57901344 A G 0.759445 -2.7851e-05
2:57901385 G A 0.132553 2.2919e-05
2:57907600 C T 0.478211 2.2556e-05
2:57909478 T G 0.031523 -1.2586e-05
2:57921446 C T 0.075764 1.3870e-05
2:57927107 T C 0.044406 5.1463e-07
2:57929951 C T 0.083888 3.8768e-07
2:57933881 A G 0.164531 8.1002e-05
2:57934055 T C 0.822700 -2.2918e-05
2:57936560 C T 1.923752 -2.3527e-05
2:57938350 T C 0.999036 -1.2886e-06
2:57940769 G A 0.243505 8.4289e-05
2:57941185 T C 0.864636 2.6795e-06
2:57941515 T C 0.046285 -1.8305e-05
2:57942021 A G 0.037564 1.3324e-05
2:57943078 G A 0.102292 -2.7316e-05
2:57943233 C G 0.061671 2.3166e-05
2:57945275 T C 0.093068 -1.9558e-05
2:57954477 C G 0.047993 1.6690e-05
2:57959287 T C 0.149194 2.2270e-06
2:57961424 G T 0.031189 1.0399e-06
2:57962055 C T 0.210956 -2.3147e-05
2:57971060 G A 0.082947 -3.2836e-05
2:57985001 G A 0.032104 7.3657e-06
2:57992635 A G 0.114078 -8.2166e-06
2:58003851 T C 0.024766 4.7508e-06
2:58014831 T C 1.253622 -1.2924e-05
2:58026655 C A 0.360825 -3.0683e-05
2:58071593 A C 0.133027 -1.1207e-05
2:58094873 C A 1.221511 -2.0822e-05
2:58095028 C A 0.100621 -3.4538e-05
2:58116640 C T 0.770653 3.2603e-05
2:58125702 T C 0.038901 -2.5011e-05
2:58133918 G A 0.049570 4.2280e-07
2:58137755 T G 1.196314 -1.0660e-05
2:58145973 A G 1.889418 -2.9756e-05
2:58164435 T C 1.206499 -3.5319e-06
2:58168710 C T 0.043478 1.8878e-05
2:58169002 T C 0.103931 -9.6404e-06
2:58173974 C A 0.076072 -1.5205e-05
2:58177454 A G 0.065527 -2.1394e-05
2:58186797 T C 0.056072 1.2934e-05
2:58210291 A G 0.191319 -3.4234e-05
2:58222928 C T 1.236877 -1.0665e-05
2:58223236 A G 0.188962 -1.5578e-05
2:58228031 A G 0.085719 -8.1689e-06
2:58237066 C T 0.029638 1.2986e-05
2:58268266 A G 0.149405 -3.9575e-06
2:58279448 G A 0.091107 -1.1672e-05
2:58293031 G T 0.171087 1.1891e-05
2:58302152 A G 0.052131 2.0586e-05
2:58310279 T C 0.185090 -1.8487e-05
2:58311684 C T 1.329620 -9.9554e-06
2:58316814 G A 0.794539 4.1481e-05
2:58350504 G A 1.861176 -3.8064e-05
2:58359411 T C 0.040953 1.0411e-05
2:58363444 A G 0.038963 6.7664e-05
2:58372175 G C 0.193769 -2.4751e-05
2:58387258 G A 0.044581 1.7143e-05
2:58393836 T C 0.443659 -4.4442e-05
2:58425614 C T 0.052183 -1.2780e-05
2:58427786 C A 0.065919 1.5249e-06
2:58429839 A C 0.062898 1.1640e-05
2:58442977 T C 0.023295 -3.6050e-05
2:58443548 C T 0.163174 -5.2831e-05
2:58445910 C T 0.677677 5.8480e-06
2:58456755 G A 0.196213 -2.4929e-05
2:58457732 G A 0.155660 -4.6647e-05
2:58458319 G A 0.046149 8.2498e-06
2:58467305 C G 0.111793 -5.5790e-05
2:58474280 A G 0.351137 -4.1281e-05
2:58475148 A G 0.155030 -2.7270e-05
2:58486224 A G 0.059330 -9.6445e-06
2:58492576 C A 0.075099 1.7371e-05
2:58501047 A G 0.914619 1.5053e-05
2:58502233 A G 0.856242 6.1923e-06
2:58506644 G A 0.042543 1.2020e-05
2:58507528 C T 0.161490 1.8070e-05
2:58508092 A G 0.028498 -1.3300e-05
2:58521209 C T 0.252655 -2.3063e-05
2:58523256 T C 0.068351 -2.9581e-05
2:58523459 A G 0.367736 -1.4251e-05
2:58530458 G T 0.050479 -1.3180e-05
2:58549047 C A 0.026716 2.6803e-05
2:58552641 C T 0.054345 -2.0945e-05
2:58568421 G A 0.380430 2.5623e-05
2:58576846 T C 0.065868 3.1725e-06
2:58588434 G A 0.050427 -1.0424e-05
2:58592685 A C 0.753012 -3.2572e-05
2:58596206 C T 0.257037 5.1875e-06
2:58616336 T C 0.968142 -1.3282e-05
2:58624664 A G 0.031345 -9.3412e-06
2:58625505 C G 0.031916 1.7362e-05
2:58656604 G A 0.251513 -6.4557e-06
2:58658842 T C 0.400847 1.7412e-05
2:58665605 G A 0.039109 -3.2549e-05
2:58668148 A G 0.032260 3.9988e-05
2:58673886 C T 0.030813 2.1423e-05
2:58684939 G A 0.509565 -1.4769e-05
2:58685318 A C 0.252188 1.0006e-05
2:58710624 A G 0.090150 -4.4013e-06
2:58711865 C T 0.020637 1.4303e-05
2:58712420 C T 0.066656 -1.2815e-07
2:58719478 C T 0.056292 -9.6713e-06
2:58721780 C T 0.028430 3.3491e-05
2:58724823 A G 0.102831 -2.3883e-05
2:58725711 T C 0.030741 1.0543e-05
2:58750906 T G 0.025963 -2.4978e-05
2:58768261 A G 0.058428 -3.1169e-05
2:58771207 T C 0.024801 2.7654e-05
2:58782733 T C 0.334314 5.1515e-06
2:58794648 C A 0.071499 2.3269e-05
2:58802507 C T 0.866363 1.7553e-05
2:58803596 A G 0.030715 4.8756e-06
2:58807544 C T 0.284591 -8.5029e-06
2:58809489 T C 0.054624 -4.4067e-05
2:58824738 A C 1.076819 8.1223e-05
2:58826360 T C 0.029836 5.5948e-06
2:58827154 T C 0.413797 -3.8361e-06
2:58827398 C A 0.031475 1.4928e-05
2:58828603 A G 0.409633 1.0396e-04
2:58828927 T C 0.032906 -3.3234e-05
2:58842418 C A 0.774474 -2.1913e-05
2:58849989 A G 0.775814 1.2461e-05
2:58852390 T C 0.055130 1.8340e-05
2:58854574 G A 1.477714 9.9184e-06
2:58857026 C A 0.057195 -2.7089e-05
2:58863000 G A 0.049843 -1.6558e-06
2:58874854 C T 0.106074 2.1866e-05
2:58880226 T C 0.046159 -1.6326e-05
2:58887347 G T 0.312700 -2.1226e-05
2:58899745 T C 0.279475 8.8664e-06
2:58901913 A T 0.071970 5.5393e-06
2:58905394 G C 0.262802 1.6668e-05
2:58913361 T C 0.127941 -1.8453e-05
2:58923091 G T 1.720385 2.9158e-05
2:58927781 A G 0.077799 3.6249e-05
2:58929278 T C 0.071544 -3.9919e-05
2:58943232 C A 0.028041 1.1891e-05
2:58943336 T C 0.052982 -9.2631e-06
2:58950628 A G 0.058967 -7.6746e-05
2:58967888 G A 0.063372 -4.3690e-06
2:58971603 G A 0.023256 -1.3307e-05
2:58976863 T C 0.274899 -5.9097e-07
2:58982607 G A 0.175142 -4.7557e-05
2:58994651 G T 0.400360 1.5683e-06
2:59004083 T C 1.948203 2.1376e-05
2:59015458 G A 0.050417 2.8820e-06
2:59026222 C A 0.149172 -1.1330e-05
2:59036916 C A 1.172798 2.0337e-06
2:59039998 C T 1.188268 4.0479e-06
2:59042847 A G 1.327364 -1.1974e-05
2:59047054 T G 0.121030 5.1732e-06
2:59048826 T G 1.331902 -1.8826e-05
2:59059164 G C 0.261013 -3.7318e-05
2:59059447 G A 0.053082 -1.7091e-05
2:59061421 A C 0.045500 -2.6838e-05
2:59064150 T C 0.111851 -2.5482e-05
2:59064621 T C 0.052248 1.0331e-05
2:59065808 A G 0.202445 -7.9346e-06
2:59067070 T C 1.896913 -3.3887e-05
2:59072969 T C 0.786986 -1.1728e-05
2:59073595 C T 0.031277 2.5727e-06
2:59074838 C G 0.068153 -1.2424e-05
2:59075329 C G 0.111221 4.3235e-05
2:59076793 A C 0.155991 -5.9253e-06
2:59087526 T C 0.020234 2.2029e-05
2:59092109 G C 0.101208 2.5673e-05
2:59094227 G A 0.051635 3.1918e-06
2:59094746 T C 0.161090 -1.3400e-05
2:59099013 G A 0.059986 -7.6038e-06
2:59100543 A G 0.861660 2.5607e-05
2:59105422 A G 1.531449 -1.3232e-05
2:59113045 A G 1.648133 2.0712e-05
2:59116234 G A 0.140070 -2.2838e-05
2:59120824 G T 0.132839 4.9747e-06
2:59125534 T C 0.201926 3.6150e-05
2:59126710 C T 0.046915 -1.2362e-05
2:59130692 G A 0.205357 -3.5030e-05
2:59132154 A G 0.044851 -3.6255e-06
2:59143236 G A 0.336900 7.2781e-06
2:59144793 G A 0.041478 2.3669e-05
2:59145840 G A 0.428955 2.1736e-06
2:59146423 A G 0.853607 -3.7105e-05
2:59147994 C T 0.513230 3.9281e-06
2:59157203 C A 0.149623 -5.8581e-05
2:59157370 A G 0.866207 -7.1219e-05
2:59158433 G A 0.079721 -2.0677e-05
2:59159097 G A 0.110465 3.9706e-05
2:59163160 A G 0.996420 1.6906e-05
2:59173523 C T 0.238325 -8.3411e-05
2:59180880 T C 0.307331 1.9396e-05
2:59187838 C G 0.024337 1.6443e-05
2:59193664 T C 0.158958 1.1663e-05
2:59194864 G A 0.022945 -1.7334e-05
2:59200011 T C 0.221037 -1.2079e-05
2:59207274 G A 0.925924 -1.5080e-05
2:59208296 A C 0.257527 -1.4207e-05
2:59210216 C G 0.025152 -1.0455e-05
2:59220650 T G 0.694685 2.0064e-05
2:59224465 A G 0.929254 -6.9001e-06
2:59228502 T C 0.122660 -6.7327e-06
2:59232062 A G 0.190543 3.8672e-05
2:59232583 G A 1.844703 -7.8311e-06
2:59232759 C T 1.087154 -8.7834e-05
2:59239040 A C 0.924096 8.1121e-05
2:59239670 T C 0.054400 3.2225e-05
2:59241284 A G 0.032296 2.1494e-05
2:59243447 T G 0.062203 -1.5230e-05
2:59257567 C T 0.760786 -4.7284e-05
2:59259119 T C 0.092078 -4.1971e-06
2:59260221 C G 0.129586 -1.5693e-05
2:59260568 G A 1.151762 -1.2934e-05
2:59262730 T A 0.376873 -8.7437e-06
2:59262954 G T 0.183415 1.0322e-05
2:59266958 C T 0.235520 -1.2427e-05
2:59267497 C A 0.026093 1.3596e-05
2:59267597 G C 0.152489 7.2174e-05
2:59267800 C G 0.021341 -4.9273e-06
2:59271729 C T 0.096031 3.0028e-05
2:59271782 C A 1.664976 2.4888e-05
2:59274895 A C 0.089289 -6.9098e-06
2:59282591 C T 0.897597 1.9936e-05
2:59292075 C T 0.043403 1.6718e-05
2:59292510 A G 1.803154 6.5386e-05
2:59294558 C T 1.207470 1.3991e-05
2:59297140 A G 0.392755 1.0008e-05
2:59302877 C T 1.405134 2.4608e-05
2:59302938 C A 0.198778 2.0264e-05
2:59304229 C G 0.039933 1.0018e-05
2:59304887 A G 0.037522 1.0276e-06
2:59306093 T C 0.057665 -3.2180e-06
2:59308308 C A 0.042069 -1.6895e-05
2:59323809 A C 0.071859 -1.7620e-05
2:59328816 T C 0.667507 -1.4609e-05
2:59334047 A G 0.028635 -1.3712e-06
2:59342117 A G 0.033279 5.0227e-05
2:59346450 T C 0.041144 1.9669e-05
2:59347123 C T 0.052829 5.5121e-06
2:59348944 C T 0.038853 2.6607e-06
2:59355127 T C 1.306201 2.6472e-05
2:59359802 G A 0.043166 3.7104e-05
2:59361538 C T 0.584320 6.9172e-05
2:59364237 G A 0.041774 3.2918e-06
2:59366008 G C 0.070577 -2.1277e-05
2:59367068 T C 0.197820 -3.8282e-05
2:59372971 G A 1.279427 2.9898e-05
2:59373057 G A 0.030611 8.3662e-06
2:59375987 C G 0.032049 7.3655e-06
2:59390510 T G 0.038551 5.0936e-05
2:59391471 G A 0.039576 3.4408e-06
2:59394483 T A 0.048265 2.3653e-05
2:59394634 A G 0.043948 1.6819e-05
2:59394998 A G 1.251571 7.1018e-05
2:59396234 C T 0.140645 -2.0959e-05
2:59407134 T C 0.057983 4.5110e-06
2:59414393 A C 0.033507 5.8186e-05
2:59415306 A C 0.022403 -4.8642e-06
2:59422756 T G 0.140976 -1.2951e-05
2:59424801 G T 0.073424 1.5523e-05
2:59433022 T C 1.630615 3.7958e-05
2:59434759 C G 0.021517 4.3991e-06
2:59434775 T C 0.299074 -5.1677e-05
2:59442233 T C 0.032182 5.3342e-05
2:59442381 T G 0.536493 3.5043e-05
2:59453954 G A 0.558415 -2.4704e-05
2:59463913 A G 0.036678 -4.1029e-06
2:59470345 C A 0.053634 3.7446e-05
2:59478988 T C 1.279644 3.5894e-05
2:59479832 C T 0.086005 -9.2773e-06
2:59499347 C A 0.236601 -4.0815e-06
2:59499724 C A 0.035951 -2.6024e-06
2:59516825 T C 0.092639 -5.2066e-06
2:59522795 G A 0.908977 -1.4258e-05
2:59533232 G C 0.122890 4.2927e-06
2:59535326 T G 0.034175 -4.9711e-06
2:59549773 A G 0.035513 -6.8948e-06
2:59550719 G A 0.039820 2.8603e-05
2:59551491 C T 0.050843 2.3832e-05
2:59553375 G A 1.505274 9.9056e-06
2:59560414 C T 0.664067 3.2424e-05
2:59568660 C T 1.638551 4.0596e-05
2:59569739 A G 0.050482 -9.6495e-06
2:59575755 G C 1.105236 1.3410e-05
2:59579910 G A 0.066260 5.5952e-06
2:59580689 T C 0.119161 -3.7439e-06
2:59581942 G A 0.023062 2.5480e-06
2:59588656 C T 0.754817 1.1470e-05
2:59592691 A G 0.029238 -3.3118e-05
2:59596676 A G 0.063527 -1.3369e-05
2:59605724 T G 1.785607 2.0322e-05
2:59610563 A G 0.071009 -1.0207e-05
2:59612521 T C 0.021267 -4.4603e-06
2:59612917 C T 0.552287 -6.5498e-07
2:59620014 T C 0.034123 -1.6539e-06
2:59623077 G A 0.613020 -1.5632e-05
2:59642567 A G 0.084606 -2.4351e-05
2:59643717 G A 1.700047 9.2030e-06
2:59644761 T C 0.025029 -2.7292e-05
2:59645667 A G 0.030469 -1.9476e-05
2:59649424 C A 0.998001 1.6127e-05
2:59653661 T C 0.062904 3.6976e-06
2:59656639 T C 0.046987 -3.0248e-05
2:59665197 G A 0.091078 -7.1905e-06
2:59672858 C T 0.044461 8.0269e-06
2:59673658 C T 0.063190 -4.2172e-05
2:59681659 T C 0.029485 -4.6887e-05
2:59682424 C T 0.069250 3.9636e-05
2:59682471 A G 0.038658 1.1023e-05
2:59686346 G T 0.594671 -1.6709e-05
2:59688011 G T 0.077841 -1.1522e-06
2:59690063 A G 1.962167 2.3192e-05
2:59691884 T C 1.698362 1.3276e-05
2:59694749 T C 0.800375 2.9391e-05
2:59700964 T C 0.069441 -4.5643e-05
2:59744766 G A 1.872011 2.7437e-05
2:59745190 C A 0.189238 -1.0151e-05
2:59747036 C T 0.064761 2.7963e-05
2:59747869 T C 0.920344 -1.2125e-06
2:59748751 G A 0.140911 -7.4781e-06
2:59757514 A G 0.062037 1.7174e-05
2:59761076 T C 0.071609 2.1491e-05
2:59761338 T C 1.710388 1.5606e-05
2:59762371 T C 0.619492 -4.8141e-06
2:59772609 A G 0.156089 2.0889e-05
2:59780472 A C 0.201926 -5.1590e-06
2:59789145 T C 0.048119 -6.2874e-05
2:59790316 T G 1.155384 -4.7752e-05
2:59790629 A G 0.039408 -3.4090e-06
2:59790812 A C 0.268806 1.3271e-05
2:59790889 T C 0.367862 4.6063e-05
2:59791233 T C 0.434522 1.7487e-06
2:59792492 A C 1.772140 -2.3013e-05
2:59793800 C T 0.654868 -1.6581e-05
2:59795171 G C 0.081120 -1.4910e-07
2:59796487 T C 0.281835 9.8064e-07
2:59798353 G T 0.324437 2.6507e-05
2:59799246 C T 0.319178 -4.2382e-06
2:59800327 T G 0.386234 1.1342e-06
2:59801184 T C 0.242415 1.5891e-05
2:59805887 A G 0.040790 1.0702e-05
2:59807652 C T 0.090205 -1.5596e-05
2:59809202 A C 0.082730 -3.0667e-05
2:59810284 T C 0.335631 3.2379e-05
2:59812464 G A 0.910477 4.8677e-06
2:59819588 T C 1.178576 2.9866e-06
2:59825607 T C 0.093567 -2.9774e-05
2:59837395 G A 0.024396 -6.4006e-06
2:59840723 G T 0.495063 1.0228e-04
2:59853322 G T 1.158130 1.0510e-05
2:59856900 G A 0.108680 1.4462e-04
2:59878259 C T 0.364643 -4.1938e-06
2:59878898 T C 0.037629 1.9857e-05
2:59878983 C T 0.045974 -3.1359e-05
2:59886357 C T 1.539937 3.3308e-05
2:59891444 A G 0.053361 -6.6917e-05
2:59901491 C T 0.407390 5.1177e-06
2:59902206 A G 0.039054 3.7306e-05
2:59903052 G A 1.167543 1.8892e-05
2:59904565 A G 0.061807 -2.2501e-05
2:59919277 G T 1.335102 6.3754e-05
2:59945462 C T 0.056795 -7.9061e-06
2:59945789 A G 0.095317 5.2237e-06
2:59948633 C G 0.056955 -2.1317e-06
2:59953668 C G 0.057097 -1.6601e-06
2:59961296 T C 0.478691 -1.7497e-05
2:59961339 A G 0.090695 -2.1276e-05
2:59962684 G T 1.013684 -5.7764e-05
2:59969145 A G 0.042952 3.9490e-05
2:59970460 G A 0.026463 -1.2853e-06
2:59976545 T C 0.128324 -1.2251e-05
2:59982359 C G 0.317338 1.8244e-04
2:59983136 G A 0.037557 -3.2817e-06
2:59986838 C T 0.268504 1.5466e-05
2:59987410 G A 1.133803 -1.0561e-05
2:59987774 C T 0.326358 1.6657e-05
2:59992507 A G 0.060233 -7.8455e-06
2:59996939 A G 0.064894 9.9714e-05
2:59997337 A G 0.084060 2.9060e-05
2:60005190 G A 0.295490 1.6701e-05
2:60012638 G A 0.064608 3.5948e-05
2:60023273 G A 0.034909 9.6627e-06
2:60031166 G A 0.026320 -3.8773e-05
2:60031255 C A 0.219298 8.0053e-05
2:60046254 T C 0.068639 3.1549e-08
2:60052844 G A 0.145403 -9.4529e-06
2:60053727 G A 1.310856 4.1961e-05
2:60070877 G A 0.206542 1.2415e-06
2:60071277 C T 0.910733 -2.2538e-05
2:60080209 T C 0.324573 -5.1690e-06
2:60082777 C G 0.390262 -1.1552e-05
2:60086504 T C 0.022542 1.5379e-05
2:60091708 G T 0.535805 -9.3039e-06
2:60096269 T G 0.025976 -3.8334e-05
2:60097447 C T 1.198362 -6.3025e-05
2:60105275 G A 0.542666 6.6899e-07
2:60106395 G A 0.077303 -4.3942e-05
2:60109988 C A 0.044559 5.4182e-05
2:60111439 T C 0.087131 3.6314e-05
2:60118138 A G 1.266398 6.2934e-05
2:60125363 C T 0.059571 4.0100e-05
2:60133425 T C 0.274568 -1.9467e-05
2:60135937 T C 1.419351 1.2774e-05
2:60138687 T C 0.070574 -2.2275e-05
2:60171757 A G 1.520140 4.5420e-05
2:60179973 C T 0.307302 9.4543e-06
2:60187703 C T 0.740457 1.5227e-06
2:60194916 T G 0.063453 5.7027e-05
2:60200525 G C 0.114552 3.6230e-06
2:60211897 A C 0.724536 2.5382e-05
2:60222017 T C 1.151356 6.3282e-05
2:60230735 C T 0.548087 -1.0781e-05
2:60231298 C G 0.048704 -2.2025e-06
2:60235049 G A 0.064209 1.3019e-05
2:60235600 G A 0.276476 2.3383e-05
2:60240412 T C 0.021082 -1.4994e-05
2:60245125 G A 0.042108 -4.4422e-06
2:60252604 C A 0.024334 2.5577e-05
2:60255976 T G 0.674028 3.8497e-07
2:60260765 C T 0.150253 6.6393e-05
2:60260984 T C 0.069451 -1.1976e-05
2:60269774 T C 0.043303 -3.2736e-06
2:60281608 C G 1.005842 2.9994e-05
2:60281737 A G 0.020439 -6.3500e-07
2:60282058 T C 1.898454 1.2227e-05
2:60283233 G A 0.548775 7.4813e-06
2:60285100 C T 0.497121 3.0925e-05
2:60288904 C T 0.111991 -3.4192e-06
2:60289424 C T 1.188349 -4.3062e-06
2:60289536 A T 0.487721 -3.6312e-05
2:60296223 T C 0.672029 -2.8120e-05
2:60299530 A G 0.110812 3.3361e-06
2:60302746 G A 0.711923 -4.8725e-05
2:60308702 C T 0.033588 3.7144e-05
2:60309906 C T 0.114691 -4.3825e-05
2:60318058 A G 1.937193 9.1060e-06
2:60323975 T C 0.622669 -3.3125e-05
2:60332593 T C 0.048272 -5.9648e-09
2:60335811 T G 0.565881 1.7341e-06
2:60337563 G A 0.418728 -2.2234e-05
2:60338227 A G 0.258059 -2.7029e-05
2:60347878 C T 0.255472 7.0724e-05
2:60350652 C G 0.378606 -7.3398e-06
2:60351132 C T 0.267865 -2.6751e-05
2:60352719 G A 0.157306 2.5663e-05
2:60352976 T C 0.055088 1.4250e-05
2:60353857 C T 0.285156 -1.1463e-05
2:60355540 C T 0.286538 -5.5710e-06
2:60364924 G C 1.374354 -2.2303e-05
2:60388051 G T 0.137694 1.4315e-05
2:60392324 G A 0.220616 2.6160e-06
2:60402172 A G 0.198563 -1.8076e-05
2:60411629 C T 0.049194 -6.5670e-06
2:60444356 C T 0.180838 -1.9551e-05
2:60449687 A G 0.042543 2.9695e-05
2:60449710 G A 0.292640 1.8434e-05
2:60472107 G A 0.257592 9.0552e-06
2:60480973 T G 1.272260 1.0720e-05
2:60485161 C A 1.095333 -6.7927e-06
2:60485299 C T 0.040333 2.6120e-05
2:60486154 G A 0.086735 -2.8050e-06
2:60488331 C T 1.940829 -1.2500e-05
2:60500144 A T 1.038190 -3.3778e-06
2:60500359 A G 0.037551 -1.3215e-05
2:60500439 T C 0.039044 -2.6542e-06
2:60501973 A G 0.055656 -3.7898e-05
2:60509080 T C 1.171399 1.5349e-06
2:60517252 A C 0.047954 6.0615e-06
2:60517707 G A 0.160097 -5.3993e-05
2:60523452 G A 0.041157 8.2578e-06
2:60529659 T G 0.123747 -2.3401e-05
2:60532752 G A 0.063183 2.3946e-05
2:60533240 C T 0.135539 -2.5497e-05
2:60534455 G A 0.514175 -9.6423e-06
2:60538889 G A 0.537376 1.4801e-05
2:60539860 C T 0.155313 -1.5601e-05
2:60541441 C A 0.105973 -1.3535e-05
2:60541853 T C 1.120355 -2.1369e-05
2:60546719 C T 0.028816 1.6547e-06
2:60551462 C T 1.138308 -3.7366e-06
2:60559735 C G 0.062167 4.1946e-07
2:60560555 A G 0.079422 4.3442e-05
2:60562648 T C 0.057919 2.2012e-05
2:60565568 C T 0.901444 4.0988e-05
2:60566438 G T 0.255784 -2.0694e-05
2:60575895 C T 0.170516 -5.9575e-06
2:60577960 C G 0.045325 -3.1630e-06
2:60579771 C T 0.140330 1.0828e-06
2:60580831 G A 0.910454 -1.3050e-05
2:60583370 G A 0.055237 7.9216e-06
2:60584819 A G 0.913505 2.9414e-05
2:60587342 C G 0.142128 -1.9992e-06
2:60587805 T C 0.045172 5.6673e-05
2:60588947 C G 0.140288 -1.1439e-05
2:60589020 G A 0.207551 -4.9683e-05
2:60593634 T C 1.358534 -3.2897e-04
2:60594004 A G 0.070824 -8.4498e-06
2:60597260 G A 0.720414 -4.4472e-05
2:60600421 T C 0.230434 -3.3733e-05
2:60601868 A G 0.037960 -2.1337e-06
2:60602892 T C 1.237734 -8.9756e-05
2:60605030 A G 0.075527 1.5023e-05
2:60606562 G T 0.021523 -9.4468e-08
2:60608759 C T 0.817481 -1.7422e-04
2:60623795 G A 0.072590 1.3657e-05
2:60624939 A G 0.347092 7.1079e-06
2:60634916 A G 0.020517 -1.7759e-06
2:60643568 C T 0.390145 7.6237e-06
2:60655408 C A 0.021838 -1.1159e-05
2:60655551 T C 0.174473 -6.6582e-05
2:60660308 C T 0.581486 -6.2451e-05
2:60661935 C T 0.024720 -1.0463e-05
2:60668720 C T 0.143972 1.0124e-04
2:60687959 G A 1.243875 -3.5078e-05
2:60689522 A G 0.059558 1.3283e-05
2:60702766 C T 0.244995 -1.1627e-04
2:60710772 T C 1.952942 -9.2396e-07
2:60713235 G A 0.865431 4.8834e-05
2:60715179 T C 1.083054 3.8199e-06
2:60718043 G T 1.694724 1.5693e-05
2:60718347 T C 0.853568 4.6678e-05
2:60719918 G A 0.076969 -2.0523e-05
2:60721347 A G 1.394387 -2.4536e-05
2:60722120 C T 0.115074 1.1541e-05
2:60722241 G A 0.575608 8.5372e-06
2:60723266 A G 0.531764 1.1907e-05
2:60723672 C T 1.074015 -1.2129e-06
2:60724087 T G 1.708440 7.4112e-06
2:60725451 C G 0.863373 -3.8169e-05
2:60727629 A G 0.656971 -1.6568e-05
2:60728571 G A 0.187248 -3.1957e-05
2:60730622 A C 0.059136 2.4079e-06
2:60745396 T C 0.791806 2.8531e-05
2:60748531 C T 0.021536 8.3902e-07
2:60749162 T G 0.044435 1.6627e-05
2:60750560 C T 1.414911 4.3454e-05
2:60755763 A G 0.341019 -2.5856e-05
2:60762502 G T 1.687197 2.7985e-06
2:60771729 C G 0.118745 -2.8075e-05
2:60784394 A G 0.092613 -5.3903e-06
2:60785937 G A 0.938706 -1.4457e-05
2:60788459 T G 0.021429 4.0527e-05
2:60788481 G C 0.256453 1.7194e-05
2:60795300 A C 0.095917 3.6019e-05
2:60800641 C T 0.877694 -2.1822e-05
2:60810195 G A 1.250101 -2.2219e-06
2:60811670 A G 0.043833 1.3399e-06
2:60821147 C T 0.021338 1.2005e-05
2:60822323 C A 0.922736 -3.2092e-05
2:60826802 C A 1.299087 -4.7975e-05
2:60831419 A G 0.810548 -8.6814e-05
2:60832368 G C 0.376652 -8.7714e-06
2:60834777 C T 0.021231 -2.0625e-05
2:60838611 G A 0.031634 -2.9621e-05
2:60851349 C A 0.972884 -1.1077e-05
2:60852117 G A 0.306922 -2.4665e-05
2:60861105 A G 0.067961 -1.1978e-05
2:60861670 G A 0.299067 1.6069e-05
2:60868779 G A 0.633287 1.1650e-06
2:60878133 C T 0.401132 3.6232e-05
2:60888699 A C 0.061823 -1.0167e-05
2:60897986 G A 0.066789 -1.5255e-05
2:60899756 T C 0.132339 1.4808e-04
2:60902165 T C 1.043208 2.8566e-05
2:60914729 C T 0.423671 -3.6947e-05
2:60915895 A G 1.277258 3.3492e-06
2:60920795 T G 0.904910 -4.2245e-05
2:60928367 A G 0.410844 2.3537e-05
2:60932141 T C 0.041988 1.5659e-06
2:60932600 A G 0.175826 -3.7241e-05
2:60933007 C T 0.109050 2.5290e-05
2:60951334 C T 0.073748 2.9864e-06
2:60955544 G A 0.067205 -2.0453e-05
2:60957311 C A 0.036970 -1.5375e-06
2:60961830 A G 0.064741 3.9437e-05
2:60966197 T C 0.975153 -1.5159e-05
2:60984155 G A 0.029514 -5.5421e-06
2:60995218 C T 0.957463 -2.2022e-05
2:61002427 G A 0.072317 -4.2474e-06
2:61008112 G A 0.081457 -1.0866e-05
2:61015384 T G 0.421776 -1.9272e-05
2:61015779 A G 0.045974 -3.4263e-05
2:61016004 C T 0.197749 -1.3484e-05
2:61017705 C T 0.096930 6.3756e-06
2:61030705 T C 1.780543 1.4662e-06
2:61041377 G A 0.518453 -1.0393e-05
2:61043834 G A 0.313858 3.3184e-06
2:61057016 T C 0.145874 -1.9133e-05
2:61065579 A G 0.051885 -1.8214e-05
2:61066666 A G 1.198531 5.0735e-06
2:61080839 C G 0.044779 -1.4671e-06
2:61081542 T C 0.859566 -1.3684e-07
2:61088295 G C 0.142979 -3.4292e-05
2:61091950 A G 0.870667 -2.4905e-06
2:61105077 C T 0.061213 -2.3654e-05
2:61111923 G A 0.044656 -1.2476e-05
2:61126664 G A 0.463562 -2.1656e-05
2:61136013 A G 0.294792 5.3304e-06
2:61136129 T G 0.738364 7.4521e-06
2:61157720 A G 0.055059 2.7202e-05
2:61164331 A G 0.736478 7.1420e-06
2:61183657 G A 0.494784 -1.5283e-05
2:61191975 G A 0.026356 2.7310e-05
2:61194214 G A 0.030488 -4.7602e-06
2:61197395 A G 0.674729 -2.1429e-05
2:61204599 T C 1.880683 -4.1610e-07
2:61204856 G A 0.753512 -1.1981e-05
2:61206001 T C 0.094898 -2.8105e-06
2:61214344 C T 0.061612 -1.4806e-05
2:61216277 T C 0.052281 1.8207e-05
2:61217542 C T 1.032439 -9.5288e-06
2:61222736 A G 0.315855 -5.5352e-06
2:61224259 T C 0.811651 -9.3034e-06
2:61244410 G C 0.363370 -2.8553e-06
2:61272779 A G 0.050365 3.2522e-05
2:61275771 G C 0.085713 -8.8420e-06
2:61276263 A G 1.953017 2.4153e-06
2:61287445 T C 1.129457 -1.9940e-05
2:61289914 C A 0.112422 -1.1444e-05
2:61304271 G A 0.642748 -1.8591e-05
2:61307982 C T 0.398548 -6.4039e-06
2:61312235 G A 0.084875 -1.3208e-05
2:61336213 T G 0.052725 3.3813e-08
2:61336523 C T 0.211732 -3.9057e-06
2:61336718 C G 1.093191 -2.4723e-05
2:61344546 A G 0.036197 3.6848e-05
2:61352059 T C 0.113406 -1.0264e-05
2:61353256 C T 1.038632 -1.8234e-05
2:61356652 G A 0.096992 -3.9914e-05
2:61378019 G A 0.807123 -1.5139e-05
2:61393175 G A 0.903375 -1.7818e-05
2:61396766 G A 0.872481 -9.9941e-06
2:61400776 T C 0.135273 -1.1691e-05
2:61409595 A C 0.280167 -1.6833e-06
2:61416753 A G 0.247510 5.9635e-05
2:61416985 C T 0.020887 3.5205e-05
2:61425621 C T 1.230859 -3.6212e-06
2:61429580 T C 0.031134 -1.1360e-05
2:61435847 A G 1.795396 2.1222e-05
2:61458258 G A 0.130141 -1.9315e-06
2:61458401 C T 0.023824 3.0315e-05
2:61465504 T G 0.304812 -1.9724e-07
2:61472632 G A 0.247283 -2.6899e-05
2:61473148 C T 0.533039 1.2260e-05
2:61474248 T C 0.217944 4.3474e-05
2:61476053 T C 0.146594 8.8881e-05
2:61482261 A G 0.562122 1.7265e-05
2:61492260 G T 0.043627 2.0618e-05
2:61496816 C T 0.078409 -2.1728e-05
2:61514422 A G 0.266573 2.6863e-05
2:61522612 C A 0.060307 6.3518e-05
2:61531694 G A 0.046581 8.9365e-06
2:61545570 C T 0.208327 -1.3558e-05
2:61557164 T C 1.349923 2.5646e-05
2:61558194 T C 0.221872 -3.4147e-05
2:61560043 G A 0.064972 6.7071e-07
2:61575308 G A 1.966256 3.2767e-06
2:61581434 A G 0.027379 -2.2717e-05
2:61585663 G A 0.055195 -1.2371e-05
2:61617681 G A 0.055387 -1.5673e-05
2:61620600 A C 0.058399 5.9460e-05
2:61632807 A G 0.027823 2.8650e-05
2:61632918 C T 0.036227 -2.4065e-05
2:61642874 T C 0.076981 -3.9860e-06
2:61662095 A G 0.204935 -2.5729e-05
2:61670731 C T 1.217373 -3.6453e-06
2:61670871 T C 0.024522 -3.6515e-06
2:61683037 C T 0.047821 -1.3362e-05
2:61684564 A G 0.975828 -1.3896e-05
2:61685826 C T 0.248656 8.9350e-06
2:61695900 C A 0.045179 1.7812e-06
2:61710573 C A 0.737121 -8.9919e-06
2:61716677 C T 0.249088 2.2710e-05
2:61752250 C A 0.108018 -7.4569e-06
2:61763647 C T 0.052573 6.1167e-05
2:61764098 C A 0.330409 6.2546e-06
2:61767223 G A 0.040462 1.4583e-05
2:61772257 G A 1.206009 -6.2363e-06
2:61780200 A T 1.123692 8.8330e-06
2:61786579 C T 0.051164 3.0122e-09
2:61807078 C T 0.095531 -3.7335e-05
2:61812761 T C 0.046539 -2.1119e-05
2:61832387 G A 1.954331 3.8120e-06
2:61832519 G A 0.091552 -1.6006e-05
2:61840018 T C 1.184571 -1.3241e-06
2:61843183 C G 0.785487 8.9968e-06
2:61846622 G A 0.320957 2.6855e-05
2:61847242 T C 0.045039 -1.7441e-05
2:61847535 C T 0.457548 1.0187e-05
2:61853638 A G 0.410126 -2.0331e-06
2:61855070 T C 0.087478 2.9916e-06
2:61859089 C T 1.657338 1.9620e-05
2:61861269 C A 0.037217 -2.5429e-05
2:61863041 T C 0.025467 2.0454e-05
2:61869373 C T 0.489367 1.8616e-05
2:61873449 A G 0.485326 1.4606e-05
2:61881338 G A 0.650911 -3.4328e-06
2:61881862 T C 0.324067 -6.9961e-06
2:61910813 A C 1.967337 9.5285e-06
2:61920541 A G 0.415307 5.2346e-05
2:61929529 A G 0.204990 -4.4575e-05
2:61938117 A G 0.052297 1.9718e-05
2:61938725 G A 0.383082 1.2738e-05
2:61939264 A G 0.049609 1.0367e-05
2:61953674 G A 0.771186 4.6061e-05
2:61957995 A G 0.137711 1.5764e-05
2:61958426 C T 0.174165 8.9343e-06
2:61963138 T C 0.102919 -5.5769e-06
2:61970732 C G 0.283250 2.0965e-05
2:61982918 A G 0.622105 3.4515e-05
2:61987823 C T 0.049992 -4.3293e-05
2:61988050 C T 0.235884 1.7730e-05
2:61989536 T C 0.161259 2.8563e-05
2:61997569 G A 1.755625 -7.7982e-06
2:61997577 C T 0.387474 1.9375e-05
2:62013938 C T 0.401346 1.6245e-05
2:62019643 T C 0.339552 -2.8668e-05
2:62020774 T C 0.055010 -3.1866e-05
2:62026744 T C 0.478233 1.7833e-05
2:62029645 A G 0.276509 2.2734e-05
2:62043956 A G 0.463634 -8.1647e-06
2:62048108 A G 0.067078 4.8574e-05
2:62067433 C T 0.470463 -1.0646e-05
2:62069358 C T 0.390603 -2.3429e-06
2:62069528 T C 0.477166 -1.1261e-05
2:62070676 C T 0.108002 1.6255e-05
2:62071338 C T 0.300635 1.5192e-05
2:62078329 A G 1.279677 -4.0050e-06
2:62079895 C T 0.527927 -4.3173e-06
2:62089561 T G 0.025447 5.9021e-05
2:62098993 T C 0.649685 -1.0779e-05
2:62100380 T G 0.290161 2.3379e-05
2:62105986 T C 0.140859 1.3348e-05
2:62111137 G A 1.932743 -4.4977e-05
2:62125121 G A 0.665170 1.1547e-05
2:62133446 G A 0.049947 1.3795e-05
2:62176945 C T 0.112556 -3.1754e-05
2:62187592 T C 1.748828 -3.7544e-05
2:62191221 A G 0.051420 -2.3139e-05
2:62194320 T C 0.020923 -4.6655e-05
2:62195401 C T 0.356213 1.8713e-05
2:62202235 C T 0.056620 -1.1276e-05
2:62215011 T C 0.060723 1.6912e-05
2:62217099 G A 0.394303 4.9983e-06
2:62228180 G C 0.507667 -2.3992e-05
2:62255291 G A 0.053111 -3.4700e-05
2:62262243 G C 0.367759 -1.4288e-05
2:62267616 G A 0.046633 -1.7781e-05
2:62269110 T C 0.025285 1.9081e-06
2:62274123 A G 0.634092 3.3390e-05
2:62310302 A G 0.332986 2.8150e-06
2:62316087 A G 0.052232 -1.6789e-05
2:62334716 T C 0.072671 -1.0613e-05
2:62350070 G A 0.113954 2.5494e-05
2:62351623 C G 0.063712 -3.1089e-05
2:62364284 G A 0.030589 -1.6355e-05
2:62371236 G T 1.064008 -4.1494e-06
2:62376735 A C 1.966230 -3.2582e-06
2:62377309 A G 0.320246 6.3469e-06
2:62382395 A G 0.038278 -1.0186e-05
2:62394002 A G 0.096223 2.3928e-05
2:62394127 G A 0.689803 4.2914e-06
2:62408828 A G 0.101221 9.4179e-06
2:62409452 A G 0.039291 -1.7987e-06
2:62409504 C A 0.073313 2.4820e-05
2:62413794 T C 0.033059 2.2232e-07
2:62416450 T G 0.030024 -1.8063e-05
2:62419708 A C 0.564047 1.8453e-06
2:62420005 T C 0.064832 -1.5105e-05
2:62429195 T C 0.063057 1.4544e-05
2:62430208 G A 1.381888 -1.0681e-05
2:62430496 T C 1.394017 1.2355e-05
2:62430954 T G 0.044620 -1.9282e-05
2:62431069 C T 0.092035 2.9244e-05
2:62432306 A G 0.054024 -3.3516e-05
2:62436342 C T 0.295451 -3.7166e-05
2:62438681 A G 0.555484 7.4016e-06
2:62443146 T C 0.027570 -5.8154e-06
2:62446431 A G 1.809249 -9.5416e-06
2:62453594 C T 0.244930 -1.2146e-05
2:62465691 G C 0.454218 -4.0073e-06
2:62468323 T C 0.269332 1.6818e-05
2:62481051 C G 0.448765 3.0909e-05
2:62481458 G A 0.335453 3.8217e-06
2:62486136 T C 0.036714 -2.2862e-05
2:62486490 A G 0.376055 -6.9431e-05
2:62489753 G C 0.140437 3.0067e-06
2:62489874 T G 0.020153 2.1022e-06
2:62491575 A G 1.106057 1.4622e-05
2:62494085 C G 0.249438 -4.1730e-05
2:62498515 G T 0.106275 2.2966e-05
2:62500985 T G 0.068906 8.7811e-06
2:62503603 C T 0.654810 4.2861e-05
2:62503997 T G 1.017794 -3.2364e-05
2:62509361 A G 0.248267 -1.8016e-05
2:62521326 A G 0.096167 1.1987e-05
2:62524238 T G 0.106979 -5.3550e-05
2:62524895 G A 0.295967 -1.6109e-05
2:62529865 T C 0.102708 -2.4300e-05
2:62530788 T G 1.228266 -1.4989e-05
2:62533045 A G 0.187456 1.8338e-05
2:62541752 C T 1.226413 -1.5031e-05
2:62542078 G A 0.137659 -7.5625e-05
2:62547786 A G 0.061632 5.4321e-06
2:62551472 G A 1.255430 5.8753e-06
2:62561021 G A 0.830782 -6.1710e-06
2:62568535 G A 0.059058 -1.5440e-05
2:62579207 C T 0.051128 -2.5978e-05
2:62589536 A G 0.101929 -7.7184e-06
2:62592963 A G 0.043916 -3.4646e-05
2:62595111 G A 0.180958 -4.6811e-05
2:62608898 G A 1.009604 1.0397e-06
2:62612674 A G 0.438686 1.4611e-05
2:62625844 A G 1.063829 3.8778e-05
2:62632629 C G 1.124565 -1.2617e-05
2:62635367 C A 0.704821 -3.4037e-05
2:62643510 G A 1.714182 3.3013e-06
2:62644158 C G 0.132783 1.0711e-05
2:62644403 G A 0.582853 3.9396e-05
2:62644823 T C 0.238484 -2.4155e-05
2:62654225 A G 0.164115 -2.1741e-05
2:62666220 C T 0.870005 -1.8665e-05
2:62667262 A G 0.064400 -1.3919e-06
2:62667392 T G 0.197437 3.1695e-07
2:62669276 T G 0.028313 1.8110e-05
2:62672062 C G 0.051625 -4.2925e-05
2:62672367 A C 0.201465 -4.9398e-06
2:62678618 C T 0.396263 -7.5757e-06
2:62685481 G A 0.433405 6.9683e-06
2:62688769 T C 0.065309 -1.6775e-05
2:62688792 G A 1.790469 2.5514e-05
2:62689311 T C 0.072138 3.9668e-05
2:62691126 A C 0.248919 -3.2906e-06
2:62695127 T C 0.070788 -3.5685e-05
2:62695757 C T 1.573950 1.3636e-05
2:62698379 C T 0.143420 -3.9328e-05
2:62701750 T C 0.053861 -7.9883e-06
2:62705531 A G 0.080350 5.4973e-06
2:62708494 C T 0.045192 3.9960e-06
2:62710634 A C 0.153943 5.5475e-06
2:62713295 A G 0.763899 3.1669e-06
2:62713533 T C 0.444081 -2.4806e-05
2:62715566 G A 0.244813 -8.3102e-06
2:62716971 A G 0.757027 5.5900e-06
2:62717798 T C 0.039226 4.1511e-06
2:62719607 A G 1.688894 3.1889e-06
2:62721458 T C 0.124114 -8.4642e-05
2:62724210 C G 0.235475 4.9581e-06
2:62724367 G A 0.023847 1.9721e-05
2:62724809 T G 1.781751 1.9893e-05
2:62728046 A G 0.218642 6.0347e-05
2:62733189 T C 0.366574 7.9259e-06
2:62733201 T A 0.169896 -1.1546e-06
2:62733253 T C 0.751999 2.9043e-06
2:62734898 A G 0.713916 -3.1152e-05
2:62741150 G A 0.196431 1.9157e-05
2:62752798 T C 0.310327 -1.2323e-05
2:62754382 T C 1.779862 -3.4380e-05
2:62754391 G A 0.128116 1.1304e-05
2:62757555 A G 0.245086 4.2110e-06
2:62763977 A G 1.903242 -2.0784e-05
2:62765272 A G 0.294078 -2.9018e-06
2:62766127 A G 0.148720 -2.5116e-05
2:62773092 G T 0.234663 1.3235e-06
2:62775358 T C 0.028687 3.3708e-05
2:62775607 G A 0.050765 2.6670e-05
2:62776483 C T 0.030910 -6.5442e-06
2:62781499 T C 0.785493 2.2260e-05
2:62783449 T G 0.038898 -2.7021e-05
2:62783842 T C 0.082301 1.0342e-05
2:62787930 A G 0.385315 -1.6816e-06
2:62790805 A G 0.577277 -1.1871e-06
2:62796919 A G 0.109663 -5.5179e-05
2:62801078 T C 0.043348 7.8775e-06
2:62803044 C T 0.036369 4.1255e-05
2:62805622 T C 0.411003 1.9541e-05
2:62817678 A G 1.416151 -9.0769e-06
2:62831112 G A 0.145806 1.3030e-05
2:62831597 G A 0.241243 3.8845e-05
2:62838936 G A 0.882008 -4.4968e-05
2:62839670 A G 1.951637 6.2503e-06
2:62840987 A G 1.176553 -4.0750e-05
2:62867173 C G 0.083194 2.7415e-05
2:62871184 A C 1.380012 -2.6172e-05
2:62871225 C T 0.183662 3.1496e-05
2:62891680 T C 0.102169 7.0445e-06
2:62902637 C A 0.050917 1.3364e-05
2:62911256 A G 0.056503 4.2302e-05
2:62915083 T C 0.381725 -1.3249e-05
2:62918698 C T 0.096784 -5.0059e-06
2:62947492 A G 0.039495 8.8213e-06
2:62975450 A G 0.135241 -1.7751e-04
2:62982875 G A 0.031504 5.3659e-06
2:63020319 G T 0.059220 -4.7193e-07
2:63023836 C T 0.123293 1.9364e-05
2:63035975 T C 0.289492 -1.0148e-05
2:63078983 C T 0.037330 -1.6117e-05
2:63101170 A G 0.030339 2.7510e-05
2:63117850 C T 0.114211 -2.4186e-05
2:63121630 G A 0.041238 7.1157e-08
2:63131731 A G 0.397299 -5.0707e-05
2:63135100 T C 1.589315 1.3112e-05
2:63147172 A G 0.045799 2.1177e-05
2:63149557 A G 1.351007 -4.4858e-06
2:63151953 A G 0.093798 1.9657e-06
2:63176139 C A 0.286869 -3.3545e-07
2:63201634 C T 0.041478 -7.2930e-06
2:63208460 C T 1.375182 -1.3612e-05
2:63254056 C A 0.090812 2.7229e-05
2:63265068 G A 0.027340 -2.2960e-06
2:63275830 T C 0.043147 2.8494e-05
2:63289734 G T 0.246189 3.2311e-05
2:63292022 G T 0.410642 4.5334e-05
2:63301164 A G 0.966266 2.7005e-05
2:63306151 C T 0.048915 -1.5700e-05
2:63333526 T G 0.105226 4.5861e-06
2:63373995 A G 0.037778 1.1931e-06
2:63374205 A G 0.022695 1.6704e-05
2:63375893 G A 0.034308 1.7571e-05
2:63401820 C T 0.031351 -2.4331e-05
2:63414409 A G 0.035061 5.1305e-06
2:63415932 C T 0.491898 1.6922e-05
2:63416606 A G 0.436434 -3.5874e-05
2:63430056 T C 0.077802 -3.9948e-05
2:63449512 T C 1.825371 2.5622e-05
2:63454401 A C 0.463572 -1.5480e-05
2:63472250 C T 1.024853 6.3063e-06
2:63488208 T C 0.043507 1.9233e-05
2:63494304 C A 0.076777 1.1433e-05
2:63509795 T C 0.078870 2.7691e-05
2:63529861 G T 1.385202 -5.9165e-07
2:63537198 A G 0.024435 -3.5724e-06
2:63541960 T C 0.032066 7.2958e-06
2:63543188 A G 0.056247 1.4196e-05
2:63577041 A G 1.084499 1.1753e-05
2:63578504 G A 1.882160 -3.5896e-05
2:63596836 G A 0.225611 1.2037e-05
2:63601292 G A 1.116636 1.3193e-05
2:63606277 T G 0.095486 -9.1947e-06
2:63625519 C T 0.037762 -5.1179e-06
2:63633443 A G 0.842117 -3.4512e-05
2:63648795 A G 0.066215 -9.9744e-06
2:63649353 C T 0.199514 -3.0486e-05
2:63660902 T C 0.130180 4.5782e-06
2:63668876 C T 0.026577 5.7628e-06
2:63678069 C T 0.107375 1.0446e-05
2:63688917 T G 0.075245 -3.6063e-05
2:63709708 G T 0.184262 9.8791e-06
2:63709965 T G 0.029608 1.6266e-05
2:63720210 G A 1.415183 -2.1300e-05
2:63765121 T C 0.078176 -8.8668e-06
2:63781174 C A 0.039012 -2.5773e-06
2:63794888 T G 0.048447 3.7160e-05
2:63806970 A G 0.086696 3.0926e-05
2:63812148 A G 1.737296 -8.7431e-05
2:63813357 G T 0.025882 2.0752e-05
2:63815801 C A 0.507693 -1.5339e-05
2:63821117 A G 0.097122 -5.5096e-06
2:63822426 G A 0.031715 -3.8081e-05
2:63826834 T G 0.031222 1.2196e-05
2:63831325 G C 0.557704 3.3434e-06
2:63838485 A G 0.032403 2.8705e-05
2:63841859 G T 0.089461 6.6472e-06
2:63855334 G A 0.057626 -2.5544e-05
2:63889819 G A 0.053832 -4.4957e-06
2:63894064 G A 1.447408 -2.4763e-06
2:63895005 T C 0.045776 -5.1408e-06
2:63896251 C T 0.093233 -2.7297e-05
2:63922369 A G 0.719593 -4.3789e-05
2:63939417 C T 0.496313 -3.5552e-05
2:63943005 T C 0.028544 -3.4591e-05
2:63948750 C T 0.053605 1.1489e-06
2:63968655 A G 0.089085 -2.7746e-05
2:63980952 T C 0.087718 -2.9100e-05
2:63982690 A G 0.076718 6.6253e-06
2:64023194 G A 0.074196 -9.4702e-06
2:64031160 T C 0.426050 2.2375e-05
2:64067771 T C 0.103253 2.4894e-05
2:64068068 T C 0.049525 2.5286e-05
2:64079188 G A 0.028336 -3.8226e-05
2:64085405 G T 0.052099 1.1358e-05
2:64086107 A G 1.898357 -1.9104e-05
2:64093468 A G 0.069954 -9.3270e-06
2:64096806 C A 0.039070 -4.3891e-07
2:64103741 A G 1.624354 -2.9802e-05
2:64113956 G A 0.052173 2.1870e-05
2:64117649 C T 0.074453 -1.9462e-05
2:64131114 C G 0.053916 1.1636e-06
2:64146534 G T 0.479568 9.3654e-06
2:64149874 A C 0.080100 -3.4509e-05
2:64168232 A G 0.449745 -1.8998e-05
2:64172502 T C 0.098553 -2.0851e-05
2:64173312 A G 1.876652 4.2962e-06
2:64175373 A G 0.054611 4.5770e-06
2:64200119 C T 0.279816 3.7105e-05
2:64209661 C T 0.084862 2.3858e-05
2:64219057 G A 0.130145 1.4626e-05
2:64231812 G A 0.091798 -1.6086e-05
2:64235081 G T 0.036334 1.3753e-05
2:64245151 A G 0.028726 -4.4811e-05
2:64255570 G A 0.051674 -9.4336e-06
2:64258278 C A 0.028917 -4.1016e-05
2:64263369 T C 0.049590 2.6216e-05
2:64276197 G A 0.106424 6.8320e-06
2:64291431 G C 0.105704 -2.9095e-06
2:64292988 G A 0.458298 -2.5972e-05
2:64303417 C T 0.974991 1.4842e-05
2:64320746 A G 0.239617 -3.2046e-06
2:64333527 T C 0.078900 2.2858e-05
2:64335394 G A 0.096726 -2.0237e-05
2:64342439 T C 0.517057 -8.8309e-06
2:64346042 A C 0.033912 -8.3556e-06
2:64357206 A G 1.509712 -1.0254e-05
2:64357282 G A 0.105269 -6.3495e-07
2:64360433 A G 1.016726 -1.1221e-05
2:64371569 G A 0.607460 1.6280e-05
2:64378988 A G 0.215052 -6.2084e-06
2:64380178 T C 0.032737 -5.6741e-05
2:64384524 A G 1.465922 -6.4867e-06
2:64387688 G A 0.091883 7.3064e-05
2:64399313 T C 0.059152 -2.2184e-05
2:64400608 A G 0.875724 2.4710e-05
2:64401060 T C 0.510734 -2.7517e-05
2:64414041 T G 0.131660 -5.1245e-05
2:64415259 G A 1.203403 -9.8007e-06
2:64425949 T C 0.728496 -2.9912e-05
2:64426967 A G 0.041800 3.9869e-05
2:64446326 T C 0.945223 4.4025e-05
2:64449416 C G 0.020273 1.2636e-05
2:64455201 G A 0.063320 1.6401e-05
2:64457388 A G 0.078773 -1.0779e-05
2:64461118 C T 0.548220 -7.0610e-05
2:64463958 C T 0.292968 3.3040e-05
2:64466378 A G 0.030439 -1.5147e-05
2:64477349 T C 0.042582 2.9265e-05
2:64485195 A G 0.245845 -6.3120e-06
2:64489028 C G 0.022766 7.2516e-06
2:64489056 T A 0.144631 -2.0907e-06
2:64495627 A G 1.012250 -2.2275e-05
2:64509621 T C 0.651431 -7.5621e-06
2:64509954 G T 0.149392 -1.6935e-05
2:64516258 C T 0.060165 -6.8932e-05
2:64517384 T C 0.720093 2.1511e-05
2:64525486 A G 0.087225 2.1131e-05
2:64527674 C T 0.450751 1.6768e-05
2:64528233 A G 0.585200 3.0328e-07
2:64537710 A G 1.338601 1.4223e-05
2:64550651 A C 0.023552 3.2474e-05
2:64553440 C A 1.089806 4.5169e-06
2:64554571 C G 1.100757 5.0270e-06
2:64556555 A G 0.283766 1.1819e-06
2:64557654 G A 1.176953 1.9397e-05
2:64562895 G A 0.026236 -3.7817e-05
2:64567680 G T 0.567413 -1.0018e-07
2:64575409 T G 0.047947 5.4997e-06
2:64587952 G T 0.024483 3.1099e-05
2:64593459 A G 0.104295 -1.3539e-06
2:64594011 A C 1.463631 -9.1254e-06
2:64596035 C A 0.053180 1.7357e-05
2:64597034 A G 0.112598 -2.0826e-05
2:64600850 G A 0.771082 1.1890e-05
2:64606265 G T 1.618187 -2.7735e-06
2:64606299 G T 0.043617 4.7556e-06
2:64607835 C T 0.231090 1.6344e-05
2:64607880 T C 0.268660 -4.8695e-06
2:64608457 A G 0.040501 3.5514e-06
2:64609175 T G 0.057182 2.5967e-05
2:64623838 T C 0.057110 2.2618e-05
2:64630299 G A 0.709349 1.0262e-05
2:64632569 G A 0.097456 2.1218e-05
2:64640704 C T 0.087504 -3.3739e-05
2:64641736 C T 0.622812 2.9193e-05
2:64642419 T C 0.048278 -1.9644e-05
2:64642433 C T 0.067624 -1.3464e-05
2:64643871 T G 0.489828 -1.6948e-05
2:64651932 T C 0.034552 6.9665e-06
2:64661404 C T 1.425219 4.8926e-05
2:64661463 A G 0.046370 -3.5748e-05
2:64663169 T C 0.488201 -3.9772e-07
2:64667920 A G 0.255372 2.3815e-05
2:64682364 C A 1.078533 2.1291e-05
2:64682556 C G 0.047983 4.5217e-06
2:64684769 A C 0.034412 5.3832e-06
2:64685229 G A 0.157124 -1.7060e-05
2:64690627 A G 0.138116 5.5378e-06
2:64691032 T G 0.099942 1.6451e-05
2:64692041 C T 1.720986 2.5354e-05
2:64693084 T C 0.032650 7.7429e-06
2:64694317 T C 0.044922 6.4004e-06
2:64696502 C A 1.060463 -1.6081e-05
2:64696694 T C 1.036947 -3.3798e-05
2:64698397 A G 1.240412 -7.6823e-07
2:64698555 C T 0.118661 4.7821e-05
2:64698666 T C 0.072557 3.1231e-06
2:64700760 T C 0.248646 7.7763e-06
2:64703099 G A 1.153385 -4.8506e-05
2:64704236 C A 0.120985 -5.2953e-06
2:64719328 T C 1.234134 -4.5927e-05
2:64719410 C G 1.728847 4.1053e-05
2:64723761 C T 0.053342 -5.4010e-07
2:64730587 C T 0.717934 3.3987e-05
2:64731048 A G 0.037217 -4.7127e-05
2:64737575 A C 0.038570 3.6724e-06
2:64745712 C G 0.090877 1.2714e-05
2:64748935 A G 0.067643 1.3057e-06
2:64750639 A G 0.086134 -2.6643e-05
2:64751257 T C 0.136081 1.3506e-05
2:64765474 G T 0.750516 3.4905e-05
2:64765559 T C 0.644949 3.6915e-05
2:64768388 T C 0.040781 -6.3470e-06
2:64771275 T C 0.655245 3.4371e-05
2:64774456 C G 0.658020 3.7052e-05
2:64780144 G A 0.103513 -2.1570e-05
2:64782999 C T 0.031472 -3.2127e-05
2:64785153 C T 0.755086 2.5703e-05
2:64787267 G C 0.068906 8.6578e-06
2:64790171 A G 0.757871 3.3563e-05
2:64794437 C T 0.058818 7.3607e-06
2:64800452 T C 0.133416 1.8728e-05
2:64818317 T G 0.032481 -2.8186e-05
2:64818864 C T 0.203474 -4.8976e-06
2:64820733 T C 0.547191 4.0282e-05
2:64823848 T C 1.583255 -1.0820e-05
2:64824178 C T 0.320298 3.4056e-05
2:64826622 C T 0.381936 -1.5273e-06
2:64826712 A C 0.446447 1.6996e-06
2:64829465 G A 1.198693 1.8533e-05
2:64832222 T C 0.292709 -2.1488e-05
2:64839959 A G 0.779183 1.6327e-05
2:64843049 C G 0.354798 -1.0419e-05
2:64843727 C T 0.068084 -2.7217e-05
2:64843759 C T 0.021478 2.9204e-05
2:64844792 A C 0.176956 1.5581e-05
2:64845113 G A 1.897838 4.0565e-05
2:64846954 C T 0.779391 2.5594e-05
2:64847469 T C 0.524915 -6.5325e-08
2:64847880 G A 0.258514 4.1434e-05
2:64853119 C T 0.101961 2.2305e-05
2:64857836 C T 1.599053 -1.2634e-05
2:64860681 T C 0.052154 -3.3567e-06
2:64862055 G A 0.823336 -2.6265e-05
2:64864450 C T 0.036175 3.9569e-06
2:64865804 C T 0.911438 1.5908e-05
2:64876503 C T 0.102084 2.3988e-06
2:64878693 A G 0.324644 2.5069e-06
2:64879863 A G 1.819750 -4.1806e-05
2:64886606 A G 0.027252 -9.8178e-06
2:64892587 A G 0.165858 -2.2488e-06
2:64894699 A C 0.098926 -2.3350e-05
2:64895116 A G 0.091156 -6.7694e-05
2:64909444 C T 1.887688 -3.1858e-05
2:64913191 C G 0.064436 3.7061e-05
2:64918176 C T 0.051751 5.3771e-06
2:64926764 A G 1.399022 -5.8872e-06
2:64936472 G T 0.542588 -1.1070e-05
2:64946639 A G 0.514837 -1.1301e-05
2:64947375 T C 1.901681 -2.9879e-05
2:64956719 A G 0.028803 -2.8929e-05
2:64959331 G T 0.493223 -9.6339e-06
2:64964926 C T 0.033351 -1.2615e-05
2:64982415 G A 1.350484 -4.0219e-06
2:64987236 T G 0.074264 5.9111e-05
2:64992460 G A 0.112747 -1.9876e-05
2:64994903 C T 1.709823 -5.1297e-05
2:65001188 A G 0.511370 2.0547e-05
2:65004016 C T 0.055020 -1.1128e-04
2:65005530 C T 0.029878 2.2153e-05
2:65008100 T C 0.038005 -1.8873e-05
2:65008738 C A 0.623968 6.2694e-06
2:65008812 T C 0.486212 1.1315e-05
2:65009325 A G 0.041754 4.7464e-07
2:65010150 T C 0.072405 2.7705e-06
2:65014248 C T 1.970921 3.9884e-05
2:65016223 G A 0.513194 7.9777e-06
2:65032738 C T 0.528872 -2.4998e-06
2:65034095 T C 1.668715 4.7327e-06
2:65039700 T C 0.074034 4.9998e-05
2:65041484 A C 0.025847 3.6028e-05
2:65043656 T C 0.149094 -2.8960e-05
2:65046048 A G 1.769858 -1.7239e-05
2:65053216 T C 0.125906 -2.6195e-05
2:65054939 T G 1.090042 2.1163e-05
2:65056280 A G 1.974676 3.1021e-05
2:65056930 G A 0.247929 -1.0683e-05
2:65063410 A G 0.115042 -7.3531e-06
2:65066048 T C 1.775113 1.4932e-05
2:65066282 G A 0.098985 1.3613e-05
2:65067742 T C 0.049531 4.8683e-05
2:65071715 G A 0.053150 1.7988e-05
2:65074357 G T 0.033679 1.7507e-05
2:65074479 G C 0.185096 7.2974e-06
2:65076497 T G 0.118135 1.3253e-05
2:65079840 A G 0.058672 2.5146e-05
2:65082415 T C 0.269527 -6.3405e-06
2:65084207 C T 0.028901 -1.1819e-05
2:65086196 A G 1.116710 1.4564e-05
2:65086261 C T 0.245904 -7.9014e-06
2:65088945 C T 0.137535 -2.9082e-05
2:65090447 T C 0.068256 1.9903e-05
2:65091471 G A 0.099916 2.6600e-05
2:65092202 C T 0.295159 6.4801e-05
2:65093137 T A 0.964611 -1.5898e-05
2:65093357 G T 0.110270 -3.8844e-05
2:65093681 C A 0.300998 -3.6017e-07
2:65094497 T G 1.443854 -3.0062e-05
2:65095571 C A 0.206646 2.0351e-05
2:65095732 C T 0.048921 9.7144e-06
2:65096086 T C 0.133215 9.5703e-06
2:65096411 C T 0.228227 3.1657e-05
2:65096583 G A 0.044455 2.8436e-05
2:65097201 C T 0.228655 6.8179e-07
2:65097612 T C 0.137941 -4.5156e-06
2:65097855 C T 1.653777 1.0506e-04
2:65098144 A C 0.182221 -3.4884e-06
2:65102463 A G 0.149428 -2.2729e-05
2:65103814 G A 0.924031 -5.1008e-05
2:65108111 A G 0.090682 -1.8736e-05
2:65108508 G C 0.594726 9.2926e-05
2:65111660 G A 0.067043 -1.4460e-05
2:65113153 A G 0.564144 -2.3127e-05
2:65115038 T C 0.051537 -5.7479e-05
2:65125541 A G 0.217399 8.8519e-06
2:65128290 T C 0.528365 5.0583e-05
2:65129895 G C 1.359092 -2.3136e-05
2:65132708 C T 0.864746 -6.6665e-06
2:65134135 A G 0.079610 -8.6487e-06
2:65138454 A G 0.237497 -2.8009e-05
2:65139654 T G 0.041134 -1.2858e-05
2:65141933 T C 0.276911 -1.9984e-05
2:65142410 G A 0.033529 1.2640e-06
2:65146194 A G 0.193575 3.5515e-05
2:65150870 T C 0.735874 -1.7566e-06
2:65151324 A G 0.055218 4.8320e-05
2:65151969 C T 0.198148 -1.5068e-05
2:65155272 G A 0.459752 2.3448e-05
2:65155592 C A 0.264856 -1.3251e-05
2:65160233 G T 0.079432 4.4850e-05
2:65166627 A G 0.045468 1.9716e-07
2:65167461 A G 0.388616 2.1548e-05
2:65168390 T C 1.906650 4.6808e-05
2:65169568 C T 0.164044 2.3047e-05
2:65172970 C T 0.276892 -2.8259e-05
2:65180817 A G 0.430692 -6.2331e-06
2:65184334 G A 0.033341 1.9339e-05
2:65190286 T C 0.034308 1.5997e-05
2:65193391 T C 0.195233 -1.0486e-05
2:65199579 G A 0.025804 -3.8952e-05
2:65202736 C T 0.564637 -1.0583e-05
2:65204256 G A 0.023954 8.2573e-06
2:65204814 T C 0.158146 -4.7924e-05
2:65205008 A G 0.111059 6.1647e-05
2:65209484 C A 0.066708 5.1268e-06
2:65215257 T C 1.507702 2.4987e-05
2:65216817 A G 0.023691 -1.2337e-05
2:65219181 C T 0.304913 3.0849e-05
2:65220910 C T 0.855937 -2.3802e-07
2:65222105 C G 0.657500 1.7773e-05
2:65224757 T C 0.094054 -1.7324e-05
2:65226463 A G 0.288677 4.2558e-05
2:65228297 T C 0.024847 -4.2670e-05
2:65230959 A G 0.030196 1.2056e-05
2:65231245 G A 0.254762 -6.3077e-05
2:65232229 G A 0.031465 -1.0620e-05
2:65234115 T C 0.039411 -5.3928e-06
2:65234136 T C 0.029586 -6.7674e-06
2:65234580 T C 0.023208 -3.3857e-05
2:65234613 T C 1.747407 -2.7356e-05
2:65238050 A G 0.274990 -2.1504e-06
2:65238407 T G 0.357823 1.9317e-05
2:65243321 C T 0.406205 1.4957e-05
2:65245889 A G 0.025009 -1.6790e-05
2:65249014 T G 0.061843 1.8009e-05
2:65249922 A C 0.273065 -1.9219e-06
2:65255099 C T 0.651275 -1.4519e-05
2:65258569 C T 0.065014 1.3570e-05
2:65259339 C T 0.040021 6.7804e-06
2:65261429 A G 0.080318 -2.5313e-05
2:65264463 A G 0.038044 5.7913e-06
2:65270648 C A 0.279865 2.9360e-06
2:65272362 A G 1.022516 -1.6553e-05
2:65276312 A C 0.075219 1.3903e-05
2:65279414 G A 0.747215 -1.8269e-05
2:65283581 T C 0.145936 7.1010e-06
2:65287896 G A 0.722248 -3.9752e-05
2:65291334 C T 0.053034 -7.2814e-06
2:65291546 G A 0.827374 -6.3151e-06
2:65296798 A G 0.311680 2.4247e-06
2:65299298 A C 0.257400 -2.3485e-05
2:65299420 C T 0.037509 5.1668e-06
2:65299766 C T 0.106239 -3.1673e-05
2:65302017 T C 0.602036 -2.0309e-05
2:65307673 T C 0.054056 5.0477e-06
2:65315679 C T 0.033938 3.5471e-06
2:65324322 C T 0.028388 -1.5418e-05
2:65331659 G T 1.393310 2.4952e-05
2:65336033 A G 1.336313 2.3214e-05
2:65341374 C T 0.244962 1.0611e-05
2:65342570 C T 1.637886 4.8060e-05
2:65348069 T C 1.963046 2.9089e-06
2:65353872 G A 0.494924 -3.4548e-05
2:65362233 G A 0.339461 -4.8324e-05
2:65364615 G A 0.107589 4.0041e-05
2:65372396 T C 0.082450 2.3241e-06
2:65374127 A G 1.486286 6.4128e-06
2:65392277 T C 0.559726 5.7654e-06
2:65395946 G A 0.569237 -4.2454e-05
2:65398107 C T 0.072307 3.3955e-05
2:65402878 T G 1.479292 -5.3681e-05
2:65403249 A C 0.023045 -2.1472e-05
2:65408002 C G 0.685606 -1.2245e-05
2:65410316 A G 0.583483 -5.0009e-05
2:65417487 G A 0.220677 2.0453e-05
2:65418246 C T 0.131586 1.3986e-05
2:65431764 A G 0.023117 -2.5009e-05
2:65432486 A T 0.367265 -1.1263e-04
2:65441108 T C 0.070814 7.4926e-06
2:65463665 G A 0.607774 -4.9707e-05
2:65475252 T C 0.020251 -8.0465e-06
2:65480194 G A 0.200832 2.4894e-05
2:65489742 A G 1.688346 1.5426e-05
2:65496018 G C 0.560788 2.6463e-05
2:65498805 C T 0.521078 3.2531e-05
2:65505038 G T 0.052008 6.5132e-06
2:65521092 C G 0.537700 2.5100e-05
2:65524097 G A 1.652622 6.8283e-05
2:65527876 A C 0.072278 1.0818e-05
2:65531854 T C 0.076550 -4.3055e-05
2:65535936 A G 0.078695 2.8010e-05
2:65538467 T C 0.058006 -3.1522e-05
2:65538956 A G 0.039447 2.3781e-05
2:65539596 A G 0.349527 -2.4965e-05
2:65539641 T C 0.798895 2.3436e-05
2:65545068 C T 0.446921 6.2988e-05
2:65548507 C T 0.473589 -3.8256e-06
2:65555720 G A 0.368375 1.2289e-06
2:65581884 T C 0.066851 3.3537e-06
2:65586769 C A 0.104600 1.5123e-05
2:65595586 A G 0.984641 -1.0139e-05
2:65598866 T C 0.043708 1.8291e-06
2:65604767 A G 0.048499 -6.2015e-05
2:65607203 T C 0.162856 2.7545e-05
2:65608909 T C 0.910779 4.4058e-06
2:65614083 A G 0.066270 5.5576e-06
2:65616716 T C 0.039502 2.9973e-05
2:65618268 C T 0.317176 -3.3100e-05
2:65621689 A G 0.023299 1.0290e-06
2:65636701 A G 0.064761 -3.5533e-05
2:65638822 C T 0.042192 2.4702e-05
2:65640058 A G 0.057114 2.1764e-06
2:65640651 A G 0.169481 1.1454e-05
2:65640740 C G 0.048467 -2.6814e-06
2:65649159 C G 0.096203 3.3359e-05
2:65664221 A G 0.027995 2.5293e-06
2:65664564 C A 0.046435 -2.1350e-06
2:65666404 G A 0.241791 5.6092e-06
2:65677729 G A 0.436174 1.6530e-05
2:65687795 T C 0.353389 -1.6832e-05
2:65697229 T C 0.028132 -3.3591e-05
2:65705388 T G 0.334171 -9.4311e-06
2:65710170 G A 0.393047 1.7946e-05
2:65711026 A G 0.035370 -5.4843e-06
2:65715769 C T 0.061297 2.7096e-06
2:65715816 G A 0.054335 8.6842e-06
2:65715832 C T 0.875107 5.4559e-06
2:65717348 A G 0.032059 -5.9242e-05
2:65718090 C G 0.189073 1.3893e-04
2:65718815 G C 1.004142 -5.0463e-06
2:65723237 C T 0.737293 6.1607e-06
2:65723290 G A 0.429906 -2.9026e-05
2:65726755 C T 0.250432 3.5454e-06
2:65734749 T G 0.183240 -1.2423e-06
2:65738799 A G 0.028388 4.7900e-06
2:65740698 G A 0.201296 -6.5449e-06
2:65744100 C G 0.067150 3.2290e-05
2:65753040 A G 0.059613 2.2473e-05
2:65754855 T C 0.112306 -2.3425e-05
2:65758525 C T 1.248958 -3.4503e-05
2:65772387 T C 0.140801 -1.6252e-05
2:65776093 A G 0.074479 2.7354e-05
2:65777374 G A 1.337608 -9.7217e-06
2:65786773 A G 0.930705 -4.5233e-05
2:65790027 A G 0.159536 1.0338e-05
2:65790041 G A 0.612364 2.0207e-05
2:65790848 T C 0.100238 4.5263e-06
2:65793594 A G 1.922574 2.9817e-05
2:65810841 C A 1.635692 1.0550e-04
2:65819714 A G 0.035071 3.0589e-05
2:65819883 A C 0.187940 2.9871e-05
2:65821471 G A 0.034230 -2.1746e-05
2:65826889 A G 0.060155 9.7263e-05
2:65834871 C T 0.078283 2.8527e-05
2:65845308 G A 0.053485 -1.7703e-06
2:65846033 A G 0.032432 2.9009e-05
2:65851260 T C 0.222063 -4.3274e-06
2:65855537 G A 1.214822 1.9812e-05
2:65858959 G T 1.612160 8.0353e-05
2:65862378 A G 0.203319 1.1541e-05
2:65863527 G A 0.334940 2.7154e-05
2:65870851 A G 0.076816 2.9912e-05
2:65875042 A G 0.105324 -1.3563e-06
2:65877293 A G 0.090299 2.7505e-06
2:65877938 G A 0.073210 -8.4047e-06
2:65878263 G A 0.027116 9.7993e-06
2:65886488 A G 0.628210 -1.1030e-05
2:65889672 A G 1.689514 1.6350e-06
2:65890312 C T 0.958781 -5.9847e-06
2:65891446 C T 0.098530 3.5681e-05
2:65891768 C T 0.241658 1.3310e-05
2:65892607 T C 1.246923 -1.9811e-05
2:65896130 T G 0.043565 -6.9997e-05
2:65904430 A G 0.179595 3.7273e-05
2:65904684 A G 0.147718 3.7847e-05
2:65918162 G A 0.071308 -2.8682e-05
2:65921399 C T 0.051385 -2.1531e-05
2:65921856 T C 1.035042 -2.0263e-05
2:65922489 A G 0.033922 -1.2290e-05
2:65925212 G A 0.108294 2.9965e-05
2:65925377 A C 1.125737 -6.9075e-06
2:65926252 A G 0.216487 4.6437e-06
2:65928920 T C 0.069091 1.7782e-05
2:65928971 C T 0.528248 6.5413e-06
2:65934266 A C 0.153661 1.7966e-05
2:65935157 T C 0.231424 5.5968e-05
2:65938057 T C 1.268712 2.8483e-05
2:65940892 A G 0.236591 3.3316e-05
2:65951115 T C 0.048369 -3.3565e-05
2:65952563 A G 0.100598 1.7331e-05
2:65957082 C T 0.125179 -1.3092e-06
2:65957688 A G 0.774087 1.7242e-05
2:65959185 T C 0.033552 -1.1965e-05
2:65963804 T C 0.845375 -2.2168e-05
2:65969677 G A 0.094587 -2.0561e-05
2:65971846 G T 1.213536 -3.2515e-06
2:65973907 C T 1.848095 4.1714e-06
2:65974020 C T 0.029849 2.7917e-05
2:65975931 T C 0.043001 1.5670e-05
2:65978327 A G 0.096989 1.5735e-05
2:65994268 T C 0.269647 1.8651e-05
2:65995553 A C 0.068250 1.7412e-05
2:65997965 A G 0.022133 7.9618e-06
2:65998040 T C 0.165654 3.3162e-05
2:66001225 A G 0.075066 -4.8973e-05
2:66001846 G T 0.188712 1.3629e-06
2:66006445 C T 0.102799 9.7521e-06
2:66006558 C T 0.846479 -2.8925e-05
2:66006680 A G 0.043351 -3.7266e-05
2:66009782 T C 0.078481 2.7756e-05
2:66010049 T C 0.022458 -6.8509e-06
2:66023291 G A 0.350796 6.0704e-06
2:66023903 C T 0.031686 1.4512e-05
2:66025838 G A 0.095904 -1.1740e-05
2:66027244 C T 0.111890 -7.1415e-05
2:66042101 C T 0.412038 1.9861e-06
2:66046305 C T 0.365538 2.3921e-05
2:66055427 T G 0.053141 -2.3716e-05
2:66058935 C A 0.237932 -6.6475e-06
2:66060689 G A 0.079425 2.0908e-05
2:66061264 G A 0.074326 -4.1183e-06
2:66064858 T G 0.226481 -1.7901e-05
2:66066014 T C 0.326764 1.0219e-05
2:66069076 A G 0.658396 -4.2488e-06
2:66069228 A G 0.095077 -1.7100e-05
2:66073413 C T 0.035792 -2.1634e-05
2:66074017 C T 0.065108 1.1925e-04
2:66078387 C G 0.091795 -2.8248e-07
2:66080617 T C 0.371517 -4.1318e-05
2:66097560 A G 0.515836 -3.3395e-05
2:66098651 G A 0.047185 -3.3581e-05
2:66099432 A G 0.568938 -2.4098e-06
2:66101755 G A 1.131936 -2.3369e-05
2:66103986 G A 1.885643 2.8343e-05
2:66111016 T C 0.087488 5.0756e-05
2:66111594 A C 1.127145 -1.1533e-05
2:66111938 C T 0.053222 9.9148e-06
2:66125630 C T 0.040755 -1.1881e-05
2:66126449 G A 0.458363 -1.0318e-05
2:66127902 G A 0.033896 2.7915e-06
2:66144844 T C 0.314738 5.1781e-05
2:66147313 A G 0.029248 -3.3270e-06
2:66149484 G A 0.156543 -3.4422e-06
2:66165446 G A 0.027375 6.7905e-06
2:66167165 T A 0.053306 2.0839e-05
2:66170081 T G 0.341354 -3.2184e-05
2:66172270 A G 1.514457 3.5120e-05
2:66177281 A G 0.051540 -3.3697e-05
2:66179131 G T 0.102305 6.6023e-06
2:66201226 T C 0.048869 -1.8228e-05
2:66201731 C T 0.294997 -1.8258e-05
2:66211350 T C 0.034883 -5.7188e-06
2:66218022 C T 0.098488 1.1828e-05
2:66226685 C T 0.083580 -1.4239e-05
2:66230169 T C 0.221638 2.7839e-05
2:66233695 T C 0.082350 3.0325e-05
2:66244820 T C 0.076215 -2.0934e-05
2:66247776 T C 0.625399 4.1730e-05
2:66253721 A G 0.082593 3.2602e-05
2:66255387 A G 0.025519 1.0856e-05
2:66270322 A G 0.048275 1.6901e-05
2:66270594 T C 1.959606 4.2975e-06
2:66272243 C A 0.087660 2.9839e-05
2:66275234 A C 0.046068 -7.9884e-06
2:66285062 A G 1.815397 9.4141e-07
2:66285871 C T 1.020027 6.4213e-07
2:66286074 G T 0.500591 1.9357e-05
2:66292252 T C 0.066208 -1.6034e-05
2:66293445 G T 1.243388 9.7799e-06
2:66293566 T G 0.067990 3.3840e-05
2:66298004 G A 0.052125 -8.9036e-06
2:66299662 G A 0.106590 -9.8732e-05
2:66302934 A C 1.062326 -2.1334e-05
2:66304003 G C 0.031984 -6.2570e-05
2:66306769 T C 0.717302 -1.6145e-05
2:66318383 T G 0.319665 -1.6147e-05
2:66320240 A G 0.154823 4.6742e-05
2:66329532 G A 0.952228 8.6999e-06
2:66330982 A G 0.048616 7.7613e-06
2:66332214 G T 0.055169 -5.2340e-05
2:66345333 T C 0.038174 1.7588e-05
2:66349950 C T 0.369281 -2.7980e-05
2:66350062 C T 0.900824 -9.4619e-06
2:66358238 C T 0.101130 -4.8438e-05
2:66365204 G A 0.453854 2.3631e-05
2:66375016 T C 0.426041 6.7153e-05
2:66375349 G A 0.099663 -3.5058e-05
2:66388290 C T 0.549194 -1.3008e-04
2:66392333 A G 0.023587 5.9430e-06
2:66399176 T C 0.034159 1.5348e-05
2:66410487 G A 0.565572 9.6667e-06
2:66423091 A G 0.189670 2.6901e-05
2:66424630 G T 0.465938 2.3112e-05
2:66426822 C T 0.142011 -2.6791e-05
2:66455372 A G 1.647425 1.4880e-05
2:66457766 T C 0.070564 -3.1452e-05
2:66460709 T C 0.217516 -2.2805e-05
2:66483217 A G 0.053040 -9.9039e-05
2:66501811 T C 0.089906 1.6057e-05
2:66510581 T C 0.341730 8.8211e-05
2:66512270 G T 0.411249 5.0931e-05
2:66512626 T C 1.761432 3.2798e-05
2:66522294 T C 0.602088 -3.2299e-05
2:66522914 T C 0.052875 1.9228e-06
2:66528386 G A 0.314524 -1.9905e-05
2:66536272 A G 0.288495 -2.0677e-05
2:66541711 C T 0.037301 -1.7172e-05
2:66550979 A G 0.219736 -8.9770e-06
2:66567896 C T 0.733355 -2.0000e-05
2:66572429 A C 0.527654 -3.1200e-05
2:66588076 A G 0.066987 -1.8011e-05
2:66593496 T G 0.047318 -2.9457e-06
2:66603934 T C 1.925281 1.1505e-05
2:66605631 G T 0.806098 -6.8806e-06
2:66616661 G A 0.031332 1.3086e-05
2:66617064 C T 0.615256 -1.8129e-05
2:66617394 A G 0.039521 -3.7047e-06
2:66617843 A C 0.135503 -2.1483e-06
2:66618215 C T 0.036600 -8.4007e-06
2:66639145 C T 0.047139 -1.0912e-05
2:66644707 C T 0.051300 2.1596e-06
2:66645964 A G 0.124192 4.9966e-07
2:66651863 T C 0.406381 -5.5133e-05
2:66652088 G A 0.455318 -5.7251e-05
2:66658268 T C 0.045159 -3.9341e-06
2:66665146 C T 1.360147 -2.3537e-05
2:66668802 A G 0.028541 -1.6071e-06
2:66682256 G C 0.029508 -3.9666e-06
2:66686596 C T 0.959518 7.8016e-06
2:66693163 C A 0.046941 7.0039e-06
2:66695463 T C 0.233157 -3.1187e-05
2:66696292 G A 0.321665 -2.6988e-05
2:66701336 T C 0.086826 9.8246e-05
2:66705963 A C 0.050294 1.6425e-06
2:66709822 C G 0.130901 2.3157e-06
2:66710082 T C 0.062057 2.3894e-05
2:66710737 A G 0.065838 2.6014e-05
2:66715089 A G 0.038041 2.2695e-07
2:66715364 G T 0.323729 -2.3343e-05
2:66716855 G A 0.033043 -3.4065e-05
2:66723134 G A 0.052745 -7.8342e-06
2:66723641 G C 0.098761 2.2812e-05
2:66725062 C T 0.572729 -4.1652e-06
2:66725638 C T 0.041206 -1.9291e-05
2:66725829 T C 0.078147 -1.2649e-05
2:66726453 T C 0.789862 8.7076e-05
2:66735120 A G 0.291086 -4.4674e-05
2:66744897 G T 0.056318 2.6191e-06
2:66746073 A G 1.855428 -1.8083e-05
2:66749828 A G 0.650223 -2.5607e-05
2:66752797 C G 0.023561 -2.3832e-05
2:66753877 A G 0.024000 -2.7773e-06
2:66756976 G A 1.208408 1.4237e-05
2:66772000 C T 0.794711 -1.0066e-05
2:66779306 A G 0.068406 -1.9006e-05
2:66780694 A G 0.048986 -4.1872e-05
2:66781426 T A 0.066101 -2.0370e-05
2:66781453 G T 0.502175 -1.5455e-05
2:66782671 G T 0.576679 3.3095e-05
2:66783571 G A 0.034584 1.1056e-05
2:66784649 C A 0.612799 -2.5843e-05
2:66788772 A G 0.599377 -1.1489e-05
2:66792109 G A 0.368830 -1.5020e-05
2:66794095 T C 0.058889 2.5410e-05
2:66797138 A G 0.082155 -4.3485e-06
2:66798282 T G 1.949956 4.6244e-05
2:66799394 G A 0.090406 -2.8689e-06
2:66803359 T C 0.704539 -1.4994e-05
2:66803797 G A 0.032306 -1.3919e-05
2:66803893 C T 0.396848 4.3602e-05
2:66806278 T C 1.264512 -9.9610e-06
2:66806603 T C 1.112117 -4.0021e-06
2:66810862 A G 1.924596 -8.3954e-06
2:66811108 C T 0.283419 -2.4732e-05
2:66813190 C T 0.050771 1.5936e-06
2:66814124 A G 0.047626 1.7641e-05
2:66814462 G A 1.114669 4.1060e-05
2:66815275 A C 0.678673 -7.5306e-05
2:66816983 T G 0.323898 -2.5500e-05
2:66817402 T C 1.510899 1.1073e-05
2:66817428 A G 0.094204 -9.3104e-06
2:66819030 G A 1.296360 -1.4857e-05
2:66821247 T C 0.409529 3.2941e-06
2:66823380 T G 0.029232 1.6750e-05
2:66828708 T C 0.441432 2.8934e-05
2:66830010 C T 0.111978 -6.5711e-05
2:66835123 T C 0.073453 2.0851e-05
2:66835267 C A 0.031231 9.4841e-06
2:66862263 C T 0.029832 -2.2861e-05
2:66863944 T G 0.046081 2.1095e-05
2:66876044 T C 0.357658 2.6300e-05
2:66877281 T C 0.057721 4.2634e-05
2:66882774 A G 0.181799 4.6008e-05
2:66887743 C A 0.290261 -6.9810e-06
2:66897911 G T 0.316919 -2.2418e-05
2:66900322 T C 0.374215 -4.2653e-06
2:66901031 T G 0.165359 -2.0130e-05
2:66902745 A G 0.442098 2.7543e-05
2:66903422 G A 0.034565 1.6377e-05
2:66903653 T G 0.775162 -5.3641e-06
2:66905543 A G 0.048077 2.5634e-06
2:66907708 C T 0.773036 -2.7397e-05
2:66911701 T C 0.313368 -2.2140e-05
2:66919316 C T 0.160110 1.8166e-05
2:66921605 C T 0.063105 -2.2403e-05
2:66927859 G A 0.419906 -5.3363e-05
2:66932848 G A 0.065287 -2.9647e-05
2:66938007 T C 0.744093 2.5510e-05
2:66939510 T C 0.038161 7.4397e-06
2:66941192 C T 0.639996 -3.2803e-05
2:66944047 G A 0.085287 8.1647e-06
2:66945568 C T 0.663100 3.7222e-05
2:66951269 C A 0.161467 -4.9117e-06
2:66951487 A G 0.086449 1.5506e-05
2:66953286 A G 1.628512 -6.8806e-06
2:66954221 T C 0.099040 1.3567e-05
2:66957093 G A 0.020079 -3.1328e-05
2:66958307 C A 0.023523 -2.6026e-05
2:66962767 G T 0.081704 1.0934e-05
2:66963775 A G 0.976179 -3.5193e-05
2:66972826 C G 0.167676 3.1409e-05
2:66973628 C T 0.459317 -4.5079e-05
2:66979307 T C 0.367363 2.8511e-05
2:66980020 C T 0.075865 -2.7144e-05
2:66983230 G C 0.079377 -1.4281e-05
2:66983557 T C 0.029550 2.0799e-05
2:66988064 T A 0.196749 3.5820e-05
2:66995595 G A 0.925090 -3.6711e-05
2:66996329 G A 0.751013 -3.4049e-05
2:67000076 C T 0.075715 -8.5065e-06
2:67003156 C T 0.075271 -8.4731e-06
2:67003923 G A 0.273123 7.3422e-05
2:67008896 G A 0.128814 -1.4634e-06
2:67011870 A G 0.933798 -1.6664e-05
2:67014002 C T 0.125581 2.8988e-05
2:67021598 A G 0.079951 4.9971e-06
2:67029344 T C 0.560486 -4.8433e-06
2:67031412 T C 0.040271 -4.5296e-05
2:67041677 A G 0.771507 -4.0125e-06
2:67045142 G A 1.073612 4.5810e-06
2:67052512 T C 0.095872 -3.3786e-06
2:67053344 G A 0.180046 -1.7095e-05
2:67055458 G C 0.398532 3.8064e-06
2:67055848 G C 0.120634 1.5164e-05
2:67059154 T C 0.043854 -1.7324e-05
2:67061235 C T 0.554530 -1.6299e-05
2:67063487 T A 0.030595 2.5041e-05
2:67065761 T C 0.050352 1.7403e-05
2:67073844 G A 0.606762 1.8202e-05
2:67077111 G T 1.701981 2.0397e-05
2:67080118 T C 0.093717 4.3357e-05
2:67087652 T C 0.134270 -2.0280e-07
2:67092068 A C 0.178861 -1.1674e-05
2:67092727 C T 0.811632 3.8680e-05
2:67100658 C G 0.110738 4.9142e-06
2:67113503 C T 1.971356 5.5673e-06
2:67113853 G T 0.719811 2.6388e-05
2:67113999 A G 0.179825 -1.6668e-05
2:67120725 A G 1.745027 1.8068e-05
2:67122247 A C 0.244735 4.4115e-06
2:67142450 A G 0.098816 3.1064e-05
2:67144548 T C 0.072853 -4.3168e-05
2:67147925 G C 0.171464 7.2890e-06
2:67151535 G T 0.171714 1.9753e-05
2:67163157 A G 0.079111 -2.5951e-05
2:67175630 C G 1.546068 3.3857e-06
2:67176692 T C 0.038103 -1.0113e-05
2:67177439 G A 0.218866 -3.9480e-05
2:67180413 T C 0.193824 4.0274e-05
2:67199427 C T 1.949303 -1.3821e-05
2:67199563 A G 0.052131 -1.3079e-05
2:67204629 A G 1.028073 -1.6078e-05
2:67218179 G A 0.461281 2.9466e-05
2:67223326 G A 0.700245 -1.7684e-05
2:67228272 A G 0.138318 -1.3072e-05
2:67229091 T A 0.233115 6.1803e-05
2:67229597 C A 0.206090 -2.1380e-06
2:67231403 A G 0.070707 5.1978e-05
2:67232314 C T 0.254427 -8.5249e-05
2:67237495 G A 0.115805 6.3831e-05
2:67238352 C T 0.078656 -6.8001e-05
2:67241174 A G 0.695821 2.2468e-05
2:67241329 T C 0.047353 6.2469e-06
2:67242537 C A 0.284776 -1.0256e-06
2:67251052 A G 0.399256 -5.0039e-05
2:67258857 G A 0.093301 -9.6947e-06
2:67263227 A G 0.321493 6.9947e-05
2:67266462 C T 0.087176 3.4806e-06
2:67268691 C A 0.989766 -4.0741e-05
2:67270649 A G 0.036431 5.6562e-06
2:67273120 A G 1.413719 -5.7149e-06
2:67274661 C T 0.033451 -6.5741e-06
2:67275125 A G 0.025343 2.5782e-05
2:67278482 C T 0.094269 4.3525e-06
2:67292692 C T 0.063268 -2.4835e-05
2:67299931 T C 0.057045 4.9532e-06
2:67301173 C T 1.294945 -4.1864e-05
2:67305081 T G 0.150025 -6.4847e-06
2:67305340 A G 1.512480 -9.0658e-06
2:67306352 A T 0.124357 6.2651e-06
2:67307672 C A 0.428060 3.0486e-05
2:67313607 C T 1.342506 -7.2573e-06
2:67332813 A G 0.056893 2.7430e-06
2:67337825 C T 0.066247 1.8922e-06
2:67358513 A C 1.974819 -2.1627e-06
2:67365757 T C 0.072009 1.4653e-05
2:67365786 T C 0.817990 1.5958e-05
2:67374882 T G 0.229288 -7.1236e-05
2:67382758 C T 0.868979 1.9150e-05
2:67402034 C A 0.135857 -1.7848e-05
2:67402182 A G 0.208012 3.7718e-05
2:67409768 T C 1.229730 3.4636e-05
2:67409996 G C 0.182987 6.6649e-06
2:67410112 A C 0.126834 4.4429e-06
2:67412281 G A 0.118424 -1.9804e-05
2:67414485 G A 0.907692 2.2204e-05
2:67423662 C T 0.058613 -1.0580e-05
2:67423888 G A 0.039518 2.2412e-05
2:67424352 A C 0.088423 -2.0160e-05
2:67429831 G A 1.106736 6.3011e-05
2:67445315 C T 0.628703 5.1039e-06
2:67446093 C T 0.263779 9.0251e-05
2:67446290 T C 0.224514 -2.2178e-05
2:67446590 C A 0.840990 -1.1286e-05
2:67446845 T C 0.303339 3.3501e-05
2:67452013 G A 0.987218 -3.7217e-06
2:67452797 A C 0.130966 -9.8653e-06
2:67453451 G A 0.084862 7.3930e-05
2:67453754 C T 1.899168 -2.2608e-05
2:67457481 C T 0.251743 1.6918e-05
2:67460360 G A 0.025214 3.8721e-05
2:67460472 A C 0.051901 4.9088e-06
2:67461530 C T 0.081555 1.0684e-05
2:67466031 A G 1.246650 2.3034e-05
2:67480869 C T 0.205584 -1.6111e-07
2:67485028 T C 0.368758 -1.8624e-05
2:67485485 A G 0.061262 -3.1228e-05
2:67490638 T C 0.210391 1.0247e-05
2:67492532 C T 1.481168 -1.2789e-05
2:67492984 T C 0.644442 4.9649e-06
2:67496547 T C 0.118492 3.4982e-05
2:67504661 A G 0.022130 1.1377e-05
2:67512462 T C 0.197499 2.6704e-05
2:67515903 T C 0.297444 3.7726e-05
2:67518237 A G 0.133199 4.1329e-05
2:67521205 A G 1.336050 -3.6127e-06
2:67530379 C T 0.071658 3.4738e-05
2:67541369 G A 0.206480 6.5277e-06
2:67544915 G T 0.126590 -3.2008e-06
2:67553875 A G 0.022312 -1.3968e-05
2:67557025 C T 0.446418 1.4100e-05
2:67577965 A G 0.076660 3.2569e-05
2:67579080 T C 0.175184 1.8068e-05
2:67579783 A G 0.130177 -1.8712e-05
2:67612820 A G 0.031754 1.0915e-05
2:67619656 T C 1.427358 -1.3141e-05
2:67624779 T C 0.069759 1.2277e-06
2:67624960 T C 0.085638 3.2943e-05
2:67630476 C T 0.205867 1.4679e-05
2:67631129 A G 0.205016 1.5155e-05
2:67631831 A G 0.908766 -9.2599e-05
2:67632125 T C 1.418510 -1.8945e-05
2:67633067 T C 0.154738 -7.2352e-06
2:67649889 C T 0.099374 1.8167e-05
2:67661910 T G 0.054877 1.8349e-05
2:67665951 T C 1.421902 -2.8016e-05
2:67668124 T C 0.062719 2.7637e-05
2:67669753 T C 0.038125 -4.1865e-05
2:67674042 A G 0.712975 -4.0251e-05
2:67674506 A C 0.154884 1.2927e-04
2:67682091 A G 1.155543 -2.2335e-05
2:67682542 A G 0.142209 -2.2442e-05
2:67687629 A G 0.454451 1.7476e-05
2:67689387 A C 0.110024 1.2547e-05
2:67694307 T C 0.044280 6.6168e-05
2:67695596 T C 0.163135 1.0511e-05
2:67703701 A G 0.749442 9.3871e-06
2:67704491 G T 0.203562 2.9395e-05
2:67709601 T C 0.074706 -3.0642e-05
2:67711185 T C 1.043036 2.1122e-05
2:67712947 T C 0.021500 -5.8333e-06
2:67714517 C T 0.173350 -3.5271e-05
2:67716851 G A 0.020647 -3.2232e-06
2:67723565 G A 0.876483 1.3593e-05
2:67726417 T C 0.035961 3.3875e-05
2:67728288 T G 0.023185 -5.3405e-06
2:67729163 T C 1.492567 -4.6432e-05
2:67741792 T C 0.709353 -8.5716e-06
2:67748425 A C 0.124081 5.2454e-06
2:67749987 T C 0.319396 -4.9940e-06
2:67751373 T G 0.116502 2.7438e-05
2:67753577 A C 0.181458 -3.2891e-05
2:67757780 A C 0.532218 1.9907e-05
2:67767448 C T 0.040563 4.5662e-06
2:67770114 C A 1.503613 -4.6966e-05
2:67790203 G A 0.091896 3.1307e-05
2:67793236 C T 0.114454 -8.4378e-06
2:67794452 C T 0.039700 4.6431e-05
2:67797924 T C 0.609073 -5.2672e-06
2:67799964 G A 1.617213 -6.7196e-06
2:67801540 A G 0.226669 -1.7409e-05
2:67808113 A G 0.022373 -5.1950e-06
2:67813262 T G 0.068727 5.5797e-05
2:67828078 A G 0.401905 -7.2652e-06
2:67833614 G T 0.021659 3.6580e-06
2:67833878 C T 0.704136 3.6351e-07
2:67834046 A G 0.027047 -1.4129e-05
2:67841757 A C 0.148321 1.3399e-05
2:67843004 T C 0.102192 2.7495e-05
2:67853957 C G 0.561249 7.4473e-06
2:67864675 T C 1.392044 6.2443e-07
2:67870799 T C 0.595680 3.5136e-05
2:67870992 C T 0.747390 4.4767e-05
2:67871388 C G 0.505401 5.2953e-05
2:67872768 A G 0.024250 -8.1809e-06
2:67874342 T C 0.108729 -1.1937e-05
2:67876158 C T 0.053793 -1.1031e-06
2:67880309 G C 0.299119 -1.0692e-05
2:67880913 A C 0.063131 -1.4807e-05
2:67884356 T C 0.092263 -4.5556e-06
2:67890461 C T 0.059467 -4.4690e-05
2:67907131 A C 1.441364 4.1005e-05
2:67908711 C T 1.564426 6.1090e-05
2:67910238 A G 0.120527 6.2146e-06
2:67913611 T C 0.020247 -2.1920e-05
2:67915740 A C 0.067153 4.9707e-05
2:67916491 A C 0.042215 -1.0690e-04
2:67919554 C T 0.921769 3.3150e-05
2:67921057 C T 0.054676 1.2038e-05
2:67921216 G A 1.367210 8.0518e-05
2:67929696 C T 0.050385 1.2584e-05
2:67942202 C T 0.172795 6.7998e-05
2:67942326 A C 0.062450 -3.6578e-05
2:67942480 A C 1.261133 6.6431e-05
2:67942920 C T 0.037379 -4.2494e-06
2:67952404 G C 0.130778 3.7835e-05
2:67956306 G A 0.072298 1.5315e-06
2:67957807 A G 0.049408 3.7937e-06
2:67958069 G A 0.260049 -1.3464e-06
2:67958996 G C 0.040849 -3.4239e-06
2:67960057 A G 0.021864 2.6892e-05
2:67962914 G C 0.388941 1.6640e-05
2:67966042 G A 1.517521 3.6565e-05
2:67972623 C T 0.112422 -2.2151e-06
2:67973887 G T 0.152830 -2.8129e-06
2:67974823 C T 0.081129 -1.2599e-06
2:67975574 A G 0.149295 -9.7750e-06
2:67976788 T C 0.124490 -9.3745e-06
2:67977529 T G 0.894400 4.0435e-05
2:67983095 G A 0.058366 -2.3467e-05
2:67984338 G A 0.098202 1.6502e-05
2:67987351 T C 0.083872 -1.1171e-05
2:67992075 A G 0.142680 7.9314e-06
2:67992654 A C 0.154725 -3.4834e-06
2:67994306 C T 1.083129 -1.7640e-06
2:67994932 A G 0.128103 1.4959e-05
2:67999661 T G 0.041920 -2.3384e-05
2:68000843 T C 0.265275 2.1304e-05
2:68002521 G A 0.347706 1.2104e-05
2:68002744 T C 0.029274 -1.7125e-05
2:68003733 T C 1.503324 2.9123e-06
2:68003954 G C 0.046724 -2.7739e-05
2:68004369 A G 0.072655 1.5231e-05
2:68004958 T C 0.029105 -5.2180e-06
2:68009259 A C 1.425748 -1.9591e-05
2:68010206 T C 0.029287 1.1729e-05
2:68010318 G A 1.591094 1.0590e-04
2:68010701 G A 1.193282 8.5578e-05
2:68011603 C T 0.095388 -1.3512e-05
2:68011742 G T 0.435080 1.4205e-04
2:68011837 C T 0.094191 -4.8868e-05
2:68012881 G T 0.772162 3.0937e-05
2:68012962 G A 1.905391 -1.7514e-05
2:68020044 A G 0.103951 -5.2114e-06
2:68020254 C T 0.113779 5.6205e-05
2:68021800 A C 0.183302 -4.8991e-05
2:68021977 T C 0.034386 -1.0794e-05
2:68028130 C T 0.921441 2.7864e-05
2:68029129 C T 0.056520 1.7033e-05
2:68030319 A C 0.466305 -1.8417e-06
2:68031191 A G 0.022445 1.8258e-05
2:68031592 G A 0.282260 4.7150e-06
2:68032115 C G 0.189297 1.5687e-05
2:68032136 A G 0.050346 7.6308e-09
2:68032239 C T 0.131271 2.3123e-05
2:68041912 T C 0.763149 4.8388e-06
2:68048610 C T 0.763551 6.3473e-06
2:68050777 A G 0.026327 1.7738e-05
2:68051882 T G 0.047344 -6.4601e-06
2:68058434 C T 0.092162 4.6888e-05
2:68063300 A G 0.098099 -2.2660e-05
2:68070225 G A 1.152986 1.8680e-05
2:68070309 G A 0.025334 2.3095e-05
2:68076427 T G 0.225390 -4.9675e-06
2:68077707 A G 0.668374 -6.4103e-06
2:68082046 T C 1.017638 1.3356e-05
2:68082919 T G 1.746894 7.6216e-06
2:68091229 T C 1.806477 2.1868e-06
2:68101715 C T 0.978847 8.3900e-06
2:68103326 T C 0.061963 -2.2822e-05
2:68106168 G A 0.202221 1.4762e-05
2:68108933 T C 0.038353 2.1760e-06
2:68113674 A G 0.734810 -1.7551e-05
2:68121902 T C 1.708395 1.4474e-05
2:68124985 A G 0.959041 1.8111e-05
2:68125654 T C 0.098209 2.1969e-05
2:68146374 G A 0.208885 -1.4327e-05
2:68149296 C T 1.040884 -2.1815e-05
2:68151789 C G 0.022698 -1.8739e-05
2:68153556 C T 1.150116 2.4602e-05
2:68159535 G T 0.099595 5.8240e-05
2:68159682 T G 0.052258 -1.7450e-05
2:68160110 C T 0.434175 6.3685e-06
2:68160635 T C 0.545003 -7.0386e-05
2:68161536 T C 0.211930 9.2348e-06
2:68164262 G A 1.664907 -7.2863e-05
2:68164280 T G 0.046980 6.9989e-05
2:68171909 C T 0.093188 -2.5687e-05
2:68172141 C T 0.415375 -4.1672e-05
2:68173663 G A 0.109848 -5.2590e-05
2:68180063 T C 0.488007 9.5169e-06
2:68184081 G A 0.192296 -5.6442e-06
2:68186265 C T 0.328306 -1.8040e-05
2:68188694 G A 0.054037 -8.0018e-06
2:68195277 G T 1.517738 -4.0979e-05
2:68198869 T C 0.046565 6.0464e-06
2:68200419 G A 0.614672 -3.6013e-06
2:68204454 T C 0.332149 -1.5566e-05
2:68219893 T C 0.598219 3.1378e-06
2:68223525 A G 1.287366 -1.1027e-05
2:68225099 T G 0.120625 -2.8906e-05
2:68225372 T C 0.044254 -2.6423e-05
2:68227555 A C 0.743551 -2.6643e-05
2:68235796 T C 0.028109 4.1090e-05
2:68249482 T C 0.433967 9.7917e-06
2:68250476 T C 0.093107 -1.1059e-05
2:68258988 C T 0.164518 1.3597e-05
2:68262703 T C 0.271195 -7.5627e-06
2:68263508 T C 0.038512 -2.9581e-05
2:68266202 G A 0.042481 1.3383e-05
2:68267007 A G 0.045675 -1.0538e-05
2:68267191 A G 1.389191 -1.1364e-05
2:68285610 A G 0.036321 1.9024e-05
2:68286636 G C 0.203091 -2.2707e-05
2:68298424 G C 0.309668 -4.0096e-05
2:68301690 C A 0.106457 3.5126e-06
2:68309692 T C 0.063829 -5.5668e-06
2:68311729 A G 0.270585 4.7297e-05
2:68319987 A G 0.023260 2.9538e-05
2:68324127 G T 0.528349 1.3001e-05
2:68329807 T C 0.044241 3.1709e-06
2:68337745 G A 0.863429 -1.8827e-05
2:68339733 G A 0.093616 -1.2044e-05
2:68344020 T C 0.839640 -7.4086e-06
2:68348687 C T 0.489117 -2.4540e-05
2:68350615 A G 0.796568 -1.9859e-06
2:68353300 G A 1.435382 -8.0426e-05
2:68359897 T C 0.162463 -3.0048e-05
2:68361859 T C 0.030884 -1.6782e-05
2:68364478 C T 0.541939 -4.4554e-06
2:68365561 C T 0.458697 -7.9526e-06
2:68385097 G A 1.288226 -3.5101e-05
2:68386278 C T 0.050713 2.8190e-05
2:68388823 G A 0.583677 -1.5475e-05
2:68398233 T C 0.034250 3.3099e-05
2:68399586 C T 0.524785 2.6795e-07
2:68409037 A G 1.423168 -6.1795e-05
2:68410388 C T 0.069789 9.4394e-06
2:68435371 C G 1.961466 -1.0381e-05
2:68445889 G C 0.161892 -3.2201e-05
2:68457573 T C 1.313034 -4.4401e-05
2:68494223 T C 0.535454 -2.2067e-06
2:68500221 G A 1.964643 -1.1929e-05
2:68503044 A G 0.720664 -3.0262e-05
2:68510034 G A 0.899503 -4.1498e-05
2:68513189 G T 0.099462 -2.9872e-05
2:68514129 C T 0.071048 2.6355e-05
2:68514628 C T 0.342240 -4.7197e-06
2:68518280 T C 1.236020 -4.0099e-05
2:68519544 G A 0.459778 -1.2890e-05
2:68520015 A G 0.032400 1.6973e-05
2:68521742 A G 0.058152 2.0083e-06
2:68530681 T C 0.149607 -2.2332e-05
2:68531637 T G 0.554170 -4.5078e-05
2:68536253 T C 0.317929 2.6879e-05
2:68537514 T C 0.059029 3.5436e-05
2:68542557 A G 1.359235 -2.2933e-05
2:68546449 A G 0.644072 -1.2423e-06
2:68552957 T C 0.033513 6.4944e-06
2:68554191 C T 0.182870 3.5659e-05
2:68562519 T C 1.352231 8.2270e-06
2:68567552 G C 0.150324 -4.9047e-06
2:68589481 T C 1.419828 2.0200e-05
2:68592496 T C 0.054280 1.0807e-05
2:68593134 T G 0.027447 -6.8394e-07
2:68593145 A G 0.745417 -3.8123e-06
2:68598955 C T 0.562307 -1.4494e-05
2:68607947 T G 0.503330 -9.3194e-06
2:68611112 G A 0.124893 -3.9739e-06
2:68619863 G A 0.061424 -7.3026e-06
2:68620463 A G 0.503622 -1.9325e-05
2:68620930 A C 0.613143 3.2976e-05
2:68631260 G T 0.903112 3.7894e-05
2:68646004 A G 0.028855 -1.5143e-06
2:68647095 T C 1.088682 2.9416e-05
2:68656414 G A 1.533202 3.0992e-06
2:68661249 A G 0.054277 -8.1615e-07
2:68663366 G A 0.029988 -5.1838e-06
2:68663534 C T 1.763697 3.7386e-06
2:68667646 G A 0.048373 -2.9412e-06
2:68667722 T C 0.028794 -1.3108e-05
2:68680413 T C 0.036603 1.5079e-05
2:68697978 A C 0.100718 -4.2999e-05
2:68702438 A G 0.026492 8.1076e-06
2:68704898 C A 0.046344 1.3302e-05
2:68707279 G A 0.256832 5.6492e-06
2:68716701 A G 0.095908 -1.3346e-05
2:68722521 T C 0.162116 1.0957e-05
2:68728773 A G 0.061440 1.7414e-05
2:68729992 G A 0.095434 -1.0878e-05
2:68740519 T C 0.634179 -1.8789e-05
2:68750678 A G 0.069733 5.1504e-06
2:68753240 A T 0.255122 2.6061e-06
2:68758591 T C 0.064702 -9.7735e-06
2:68765205 T C 0.163557 7.1142e-06
2:68794483 A C 0.065627 -4.2708e-06
2:68797174 C T 0.092220 -6.4526e-06
2:68800468 G A 0.145806 -1.4234e-05
2:68801666 G A 0.457019 4.1315e-06
2:68812523 G A 0.072836 -1.2239e-07
2:68813782 A G 0.031644 1.2020e-05
2:68817052 G A 0.077527 -3.4549e-05
2:68819891 A G 0.161765 9.2518e-06
2:68819969 G A 0.046873 -2.0220e-06
2:68851755 C T 0.093762 2.1575e-05
2:68854480 A T 0.023776 2.6567e-05
2:68855856 G A 0.278940 1.3110e-05
2:68861119 G T 1.354006 -7.8730e-06
2:68861408 A G 0.057785 1.6958e-06
2:68868022 C T 0.156767 1.0480e-05
2:68869456 T C 0.704231 9.2501e-06
2:68873071 G A 0.091406 -5.6939e-06
2:68875544 C T 0.042527 2.2384e-05
2:68878041 A G 0.046912 -1.3620e-05
2:68878102 A G 0.031377 -3.6868e-06
2:68878181 A G 0.081318 -6.2138e-05
2:68879534 T C 0.133027 1.8873e-05
2:68880811 A G 1.214335 -1.6051e-05
2:68882138 T G 0.040300 -5.4916e-05
2:68882661 G A 0.086904 6.1826e-06
2:68882783 C A 0.058980 3.0947e-06
2:68884126 G A 0.025869 1.3740e-05
2:68886050 C A 0.569873 -1.5918e-05
2:68894521 G A 0.076267 -1.0279e-05
2:68898972 C T 0.671341 -3.8077e-06
2:68909037 T G 0.078322 -4.4277e-05
2:68925402 G T 0.088238 -4.1586e-07
2:68925436 T C 0.121994 -2.8953e-07
2:68926383 C T 0.025762 5.3196e-06
2:68942705 A G 0.023367 1.0925e-05
2:68947907 T G 1.979779 -2.6067e-05
2:68952033 C T 0.153823 2.1281e-05
2:68953566 C T 0.023915 9.9576e-06
2:68954782 A G 0.908228 -5.6823e-06
2:68957910 A C 0.260727 -1.0668e-06
2:68958510 C A 0.063378 -2.9108e-05
2:68958952 T C 0.233712 3.2984e-05
2:68959471 G A 0.667777 5.8512e-06
2:68961308 A G 0.020893 6.6018e-06
2:68962432 A G 0.041595 1.5275e-05
2:68965169 C A 0.148821 1.2790e-05
2:68975878 A G 0.045636 -1.8409e-05
2:68978247 G A 0.311573 3.4405e-05
2:68984520 T G 0.224994 -1.5167e-05
2:68989691 T C 1.656472 7.2853e-06
2:68995663 G A 1.293283 1.6818e-05
2:68996225 G A 0.159305 1.5282e-05
2:68996749 G A 0.130352 -1.6596e-05
2:69004492 T C 0.066413 -1.7808e-05
2:69006123 C T 0.716772 6.1947e-05
2:69008205 C T 1.707142 2.3248e-05
2:69009947 A G 0.070029 1.3645e-05
2:69012158 A G 0.109001 -1.7697e-05
2:69014596 T C 0.816429 -1.4919e-05
2:69016977 T C 0.116278 -6.6334e-06
2:69027820 A G 0.027096 -2.9857e-06
2:69029770 C T 1.305059 -2.0423e-05
2:69030378 G A 0.154118 -1.9179e-05
2:69031060 A G 0.094129 -9.0347e-06
2:69031110 A G 1.150889 -7.8750e-06
2:69035423 G T 0.771812 2.3571e-05
2:69036013 A G 0.343408 -3.7363e-05
2:69041267 C T 0.066676 -3.9424e-05
2:69042093 C T 1.028508 -1.2565e-05
2:69047461 G A 0.077342 2.0237e-06
2:69049939 T G 0.375240 -3.6298e-05
2:69050788 A G 0.652109 1.3514e-05
2:69052293 A G 0.085797 1.2705e-05
2:69059103 T C 0.211780 -2.5254e-05
2:69059451 T C 0.159753 6.4361e-06
2:69063909 A G 0.307334 -1.1773e-05
2:69064431 T C 0.204104 8.0443e-06
2:69065316 A G 0.424548 -1.7767e-05
2:69071296 C T 0.571616 5.6758e-07
2:69071493 G A 0.054290 -3.8368e-06
2:69072557 A G 0.964293 -4.3813e-05
2:69073050 A G 0.140002 -2.2403e-05
2:69079067 G A 1.214685 -1.9352e-05
2:69084549 G A 0.021056 1.7461e-05
2:69090906 A G 0.133997 -6.6653e-06
2:69091224 T C 0.091753 -2.1687e-05
2:69091772 C T 0.125237 3.2167e-05
2:69093413 A G 0.024548 1.3765e-05
2:69098078 G A 0.035315 7.0396e-06
2:69104565 T C 0.042251 -1.1745e-05
2:69108823 C T 0.036253 4.2694e-05
2:69109669 T C 1.349121 -3.7764e-05
2:69111794 C T 0.577929 -9.3571e-06
2:69114291 A C 0.027258 -7.7331e-06
2:69117176 G A 0.038067 -9.5582e-06
2:69126125 G A 1.345022 -4.0575e-05
2:69135190 C G 0.314796 -2.1655e-05
2:69136562 T C 0.188372 -1.6122e-05
2:69139564 T C 0.721278 2.0287e-06
2:69139626 A C 0.421925 1.2790e-05
2:69139834 A G 0.278372 -6.7630e-06
2:69141606 T C 0.021400 9.2638e-06
2:69142254 T G 0.351305 -2.8336e-06
2:69147960 C T 0.754210 -3.6231e-04
2:69148244 A G 0.109323 2.5401e-05
2:69148885 T G 0.034542 2.7344e-05
2:69152944 G A 0.245660 -4.5906e-05
2:69155326 C T 1.669909 2.9442e-05
2:69171609 C T 0.030835 2.4004e-05
2:69171641 A G 0.044409 -1.1606e-05
2:69173570 T C 0.164810 -3.7956e-05
2:69178524 C T 0.106950 2.2671e-05
2:69186718 T G 0.041563 1.0007e-05
2:69189827 G C 0.272967 -7.2126e-05
2:69197003 A G 0.088179 1.6385e-05
2:69198122 G A 0.112526 2.5081e-05
2:69198388 C T 0.556257 -5.5344e-05
2:69198657 C T 0.057500 1.0446e-05
2:69200839 T C 0.141174 -2.8492e-05
2:69201894 T C 1.176128 -7.3683e-05
2:69206848 G C 0.302057 -8.7465e-05
2:69220371 A C 0.063774 5.8999e-06
2:69221004 G A 0.252460 1.5280e-05
2:69223296 T C 0.048337 2.1864e-05
2:69226382 A C 0.105908 1.5472e-05
2:69230627 A G 0.126808 3.1426e-05
2:69231050 C A 0.128658 2.9436e-05
2:69239595 C A 0.096862 5.4695e-06
2:69245234 G A 0.199686 -1.8462e-05
2:69247789 C T 0.304627 9.5606e-06
2:69256659 C A 0.071775 6.6197e-06
2:69259558 G A 0.187852 -1.7264e-05
2:69266804 T C 0.225221 1.6963e-05
2:69267134 A G 0.094444 7.8021e-06
2:69269675 T C 0.156715 -9.0538e-06
2:69279299 C T 0.044711 1.6196e-05
2:69288672 A G 0.074054 -9.6948e-06
2:69296510 T C 0.228172 3.1515e-05
2:69297017 T C 0.184528 -4.8341e-06
2:69300191 C T 0.038100 -1.0703e-05
2:69306298 T G 1.275129 -4.7676e-05
2:69307915 G A 0.032283 1.0682e-05
2:69308277 A C 0.075222 -2.7254e-06
2:69310306 C T 0.049291 5.6060e-06
2:69313773 T G 1.957321 -1.0971e-05
2:69313884 C A 0.120771 3.9719e-05
2:69315031 C T 0.128600 1.5650e-05
2:69318647 C T 0.063099 -6.3996e-06
2:69319558 A G 0.076546 9.8271e-06
2:69320810 C T 0.198547 -2.5699e-05
2:69326307 A G 0.050323 -9.2642e-05
2:69329207 C A 1.635406 -8.7089e-05
2:69330445 G A 0.251259 -4.9301e-05
2:69333243 T C 0.039534 -1.6851e-05
2:69337463 G T 0.033572 2.4325e-05
2:69341019 A G 0.024133 1.0505e-05
2:69342533 C T 0.722339 -1.7049e-05
2:69342743 G T 0.640648 8.0334e-06
2:69342875 A C 0.673233 3.1322e-05
2:69344397 T C 0.447246 2.1324e-05
2:69344536 G A 0.309139 3.2235e-06
2:69345168 G A 0.995722 -6.3823e-06
2:69345243 T C 0.611030 2.4562e-05
2:69347843 G A 0.471748 8.7781e-06
2:69351963 A G 0.158740 2.0639e-05
2:69354700 C T 1.041193 1.4095e-04
2:69357894 T C 0.537019 3.1800e-05
2:69358771 T C 0.288609 -7.9156e-06
2:69365798 G A 1.885111 2.9808e-05
2:69384107 C A 0.920396 4.1542e-05
2:69390292 A G 0.227065 1.7094e-05
2:69396953 G A 0.236004 1.6350e-05
2:69407720 G T 0.923853 1.5786e-05
2:69410325 G T 0.190842 7.0306e-06
2:69426595 G A 1.112315 1.5604e-05
2:69443457 G A 1.957412 -4.2261e-06
2:69444581 C T 0.841753 1.9450e-05
2:69445443 G A 1.941968 7.3901e-06
2:69448077 A G 0.030650 -4.6749e-05
2:69453881 A G 0.037187 1.2748e-05
2:69467250 G T 0.026606 -9.0211e-06
2:69468691 G A 0.021831 -1.8016e-05
2:69480250 G A 0.046902 -4.0071e-05
2:69489703 T C 0.045448 -1.0579e-05
2:69489897 A G 0.064871 -1.7405e-06
2:69502855 T C 0.055679 3.0213e-05
2:69503629 T G 0.122988 2.7815e-05
2:69506559 T C 0.032832 1.1786e-06
2:69517156 C T 0.052014 -7.6495e-06
2:69519638 T C 0.764145 1.6036e-05
2:69520258 A G 0.836852 1.6060e-05
2:69527410 C T 0.197106 -1.0581e-05
2:69529531 T C 0.338799 -1.0236e-05
2:69533321 C T 0.035279 7.1585e-06
2:69566297 C T 0.027989 -4.4341e-06
2:69568774 C T 0.066796 5.6691e-06
2:69597209 G A 0.047892 2.1585e-06
2:69609963 T A 1.950491 2.4749e-05
2:69615295 T C 1.157257 -1.0106e-05
2:69617677 T C 0.196655 2.3182e-05
2:69618001 T C 0.107339 1.1686e-05
2:69648520 T C 1.183749 -1.0600e-05
2:69659126 T A 0.820421 -6.1062e-06
2:69666686 T C 0.097310 1.1897e-06
2:69667987 C T 0.847527 2.5217e-06
2:69678080 A G 0.060217 -9.7467e-07
2:69679500 G A 1.184025 -2.7206e-06
2:69693006 T C 0.844353 -6.5540e-07
2:69695184 T C 0.043332 1.6064e-06
2:69707382 A G 0.102068 1.4470e-05
2:69723710 T C 0.353315 3.1870e-06
2:69734636 A G 0.020660 4.6811e-06
2:69736561 G A 0.087056 -4.1330e-05
2:69739937 T C 0.048051 3.2424e-05
2:69740279 G T 0.822930 -3.1931e-06
2:69748975 A C 0.069074 2.1704e-05
2:69761720 T C 0.047879 -4.7825e-06
2:69762558 C A 0.070532 1.7023e-05
2:69767803 G A 0.816322 2.3424e-05
2:69773085 A G 0.194422 3.6510e-05
2:69775473 C T 0.791787 2.3820e-05
2:69778066 A G 0.031553 -1.6830e-05
2:69778558 T C 0.590052 2.0297e-06
2:69779120 T C 0.049914 1.2638e-05
2:69787268 G C 0.282111 -1.0044e-05
2:69789533 C T 0.034581 2.8833e-05
2:69790480 G A 0.026788 -7.8247e-06
2:69812148 T G 0.089711 -6.0386e-05
2:69812179 A C 0.047655 2.0333e-05
2:69813458 C T 0.254784 3.9371e-05
2:69813713 T G 0.855785 -2.8310e-06
2:69819772 T C 0.090838 -2.0828e-05
2:69833382 T G 0.543189 -1.7814e-05
2:69863423 G A 0.726997 -6.4674e-06
2:69874221 A G 0.084148 1.2103e-05
2:69877490 C T 0.744933 5.1708e-06
2:69880229 G A 0.184457 7.5247e-06
2:69884081 A G 0.739217 8.8954e-07
2:69886343 T G 0.047733 -3.4606e-05
2:69887601 G A 0.035392 1.4524e-05
2:69901259 G T 0.020676 9.8953e-06
2:69909977 C A 0.543413 1.4741e-05
2:69918574 A G 0.056955 -2.1663e-05
2:69924117 G T 0.049638 -3.3414e-06
2:69927753 C T 0.293832 -7.7831e-06
2:69931182 C G 0.088764 1.6040e-06
2:69942273 C T 0.034974 2.7903e-05
2:69945018 T C 0.024204 1.5858e-05
2:69947249 G A 0.025415 -2.8997e-05
2:69949316 C T 0.249302 -5.0261e-06
2:69962901 G A 0.084580 -7.7090e-06
2:69976661 C T 0.066608 -1.9252e-05
2:69980296 G C 0.080776 1.0396e-05
2:69980606 C T 0.050687 6.9803e-06
2:69981115 A G 0.020838 1.4532e-05
2:69981295 A G 0.981681 1.2548e-05
2:69983406 A G 0.037054 1.1483e-05
2:70007115 T C 0.453247 2.5733e-05
2:70018637 A G 0.036110 3.5360e-05
2:70033584 T C 0.391064 7.1006e-06
2:70034282 G A 0.073995 2.4770e-06
2:70034793 G A 0.912252 4.6342e-05
2:70040034 A T 0.072956 3.6286e-06
2:70046065 G A 0.072658 -1.1737e-05
2:70046070 A G 0.032416 -7.2054e-05
2:70047497 A G 0.105626 -1.0453e-05
2:70057600 G A 0.086336 -7.4698e-05
2:70060406 A G 0.223939 -5.2215e-06
2:70064840 G T 0.039008 2.9295e-05
2:70065243 G A 0.028797 8.4427e-06
2:70072230 T C 0.054436 -3.8989e-06
2:70092346 T G 0.030053 -3.7745e-05
2:70096862 C T 0.084284 3.1671e-05
2:70117807 C A 0.065147 1.3553e-05
2:70140759 A C 0.107008 -6.7001e-06
2:70141221 C A 0.050521 -1.1191e-06
2:70145450 C A 0.483673 2.0481e-05
2:70145833 A G 0.871014 1.6100e-05
2:70148093 T C 0.482356 1.9429e-05
2:70154528 G A 0.029190 3.0793e-05
2:70156321 A G 0.483105 1.9424e-05
2:70172116 G A 0.892359 4.3439e-05
2:70174054 G A 0.868340 2.5888e-05
2:70174766 C T 0.300885 1.1424e-05
2:70176685 C T 0.143378 2.7182e-06
2:70176772 G T 0.190608 -2.8785e-06
2:70181154 T C 0.188647 -4.7799e-06
2:70187538 T C 0.175690 5.0032e-06
2:70188676 C T 1.051674 3.4310e-05
2:70202613 T C 0.680874 8.5837e-05
2:70205690 A G 0.108002 -3.5905e-05
2:70221227 T C 0.049226 4.2914e-05
2:70250305 T C 0.021056 -3.1036e-06
2:70251490 C T 0.785519 3.1960e-05
2:70272133 C T 0.021822 6.2544e-06
2:70274880 A G 0.107158 -3.4779e-05
2:70290192 T C 0.075047 1.8382e-05
2:70301815 G C 0.093785 -4.3526e-06
2:70303441 G A 0.103373 -3.1567e-05
2:70306360 C A 0.049973 5.8758e-06
2:70311653 G A 0.109167 2.1156e-05
2:70312980 T C 0.108067 -2.6734e-05
2:70313548 A G 0.021069 -2.2756e-06
2:70315987 T C 0.041982 -6.4314e-06
2:70341575 G A 0.499770 3.0571e-05
2:70346527 T C 0.111825 -3.0052e-05
2:70354790 A G 0.026041 2.3775e-05
2:70368099 G A 0.619330 4.7068e-06
2:70372329 T C 0.095103 -2.7713e-06
2:70396304 C T 0.043111 -7.1941e-06
2:70398587 G A 0.225475 -4.1576e-05
2:70414741 C T 0.128979 4.3590e-05
2:70427457 G A 0.819474 8.5678e-06
2:70475933 G T 1.378382 -1.8096e-05
2:70485320 T C 0.130709 3.8310e-05
2:70488470 T C 0.300508 -8.4927e-06
2:70501283 T C 0.045146 -1.8587e-05
2:70522043 C G 0.105366 -9.0671e-06
2:70524142 G A 0.789687 2.6477e-05
2:70540095 C T 0.134341 7.6119e-06
2:70541938 C T 0.605629 1.7494e-05
2:70546369 G A 1.959288 1.4894e-06
2:70548654 C T 0.080211 4.4293e-06
2:70552016 C T 0.063608 -1.0117e-05
2:70564002 A C 0.529524 -3.2893e-05
2:70569151 A G 0.387010 -6.4990e-06
2:70571103 G A 0.389609 4.3270e-05
2:70572693 A G 0.863558 1.0406e-05
2:70579640 C G 0.535801 -1.4979e-05
2:70579922 T C 0.943588 1.3513e-05
2:70580161 G A 1.061317 3.3617e-05
2:70595465 C G 1.465851 -1.4428e-05
2:70596235 C A 0.493615 1.7054e-05
2:70605754 A G 1.343142 7.6991e-06
2:70607901 A G 0.549200 -2.0094e-05
2:70613948 A G 0.024113 -2.3836e-06
2:70616885 A G 0.031244 -9.5991e-06
2:70618903 G T 0.550706 1.7046e-05
2:70628655 A G 1.022695 2.5251e-05
2:70628925 C T 0.532893 2.0472e-05
2:70641243 C T 0.241162 3.8407e-05
2:70667237 A G 0.133929 2.6106e-05
2:70668585 A G 1.910162 -1.9432e-05
2:70672131 A G 0.783925 -2.2874e-05
2:70673055 T C 0.230541 5.4819e-06
2:70681296 A G 0.053864 -7.8627e-06
2:70681649 G A 0.570535 -2.2942e-06
2:70699465 T C 0.050161 2.1654e-05
2:70701923 A G 0.671720 3.7455e-06
2:70703847 A C 1.032458 3.8193e-06
2:70712860 T C 0.100647 2.3055e-06
2:70724011 G C 0.260130 -8.0597e-06
2:70729253 C A 0.141281 -2.4559e-05
2:70733526 C T 1.428264 -1.0167e-05
2:70735051 C T 0.055565 3.5216e-05
2:70736219 G A 0.694535 -2.6964e-05
2:70738550 C G 0.573687 -1.7926e-05
2:70748107 T C 0.147143 -2.8905e-05
2:70748650 G A 0.361095 -3.6917e-05
2:70756057 A C 0.489828 -1.9135e-05
2:70765928 G T 0.032348 3.0735e-05
2:70769717 T C 0.049356 2.6256e-05
2:70772720 G A 0.418436 2.2944e-05
2:70776281 C T 0.239282 2.2463e-05
2:70778230 C A 0.936405 5.3860e-05
2:70785358 T C 0.183181 -2.5395e-05
2:70796257 G A 0.723050 4.5586e-06
2:70796542 G C 0.030968 -8.6643e-06
2:70799620 C T 0.213549 4.0955e-05
2:70801802 G C 0.093064 1.7853e-05
2:70807660 T G 0.075018 5.3312e-05
2:70808334 G A 0.419520 3.5791e-05
2:70817049 G A 0.243129 -5.1212e-05
2:70819674 C A 0.073320 -2.0769e-05
2:70819770 A G 0.045604 -8.5564e-07
2:70823702 T C 0.132975 -3.6694e-05
2:70825200 T C 0.073781 3.9371e-05
2:70825480 G T 1.220181 -2.4963e-05
2:70828725 G A 0.082220 -1.1812e-05
2:70829851 C T 0.790579 3.1273e-05
2:70835618 T C 0.296289 -1.0006e-04
2:70842774 T C 0.627116 7.7953e-06
2:70842775 G A 0.085320 -1.2731e-05
2:70844368 T G 0.038291 -1.4810e-05
2:70853607 G C 0.023208 -2.2163e-05
2:70854130 C A 0.796815 -9.1965e-06
2:70857059 G T 0.748890 5.3572e-07
2:70857070 C T 0.070045 -1.3292e-05
2:70867086 T G 0.949664 -4.0865e-05
2:70871146 C T 1.944152 -1.6330e-05
2:70874253 C T 0.119193 3.2431e-05
2:70876155 T C 0.272747 2.4148e-05
2:70884364 T C 0.059142 7.8995e-06
2:70885537 C T 0.110206 -1.6964e-05
2:70887166 C T 0.318935 5.6711e-05
2:70896357 T C 0.541105 3.1123e-06
2:70897245 C T 0.088085 -8.8544e-06
2:70901699 G A 0.257154 -2.8405e-07
2:70913543 A G 0.046396 -1.1039e-09
2:70920909 G A 0.562476 9.5758e-06
2:70921539 T C 1.543228 1.1884e-05
2:70936867 T C 0.035652 3.8601e-05
2:70938683 A G 0.068821 -2.9151e-05
2:70943059 T C 0.056993 5.6107e-06
2:70943806 C T 0.496910 -9.9517e-06
2:70944349 C T 1.070230 -2.1273e-05
2:70947134 G T 0.203598 1.4723e-05
2:70952091 A C 0.374455 1.8382e-06
2:70955191 A G 0.043741 3.4921e-05
2:70977946 C T 0.683675 -1.6062e-05
2:71001323 G A 0.835060 1.8925e-05
2:71012399 C A 0.351818 3.7376e-06
2:71012734 G C 1.052638 7.6854e-06
2:71018623 C A 0.491976 1.6205e-06
2:71021006 T C 0.228240 -1.0066e-05
2:71021959 T C 0.026259 3.3183e-05
2:71022128 G C 0.047499 -3.1908e-05
2:71024061 G A 0.097378 1.6158e-05
2:71024801 C G 0.077225 2.6186e-05
2:71028273 T C 0.833401 -1.7319e-05
2:71029439 G A 1.296672 4.0960e-05
2:71036082 A G 0.069010 -5.5568e-05
2:71036482 C T 0.068844 -4.8270e-05
2:71038565 T C 0.645897 1.5123e-05
2:71043461 T C 0.584674 7.2137e-05
2:71043467 C T 0.027580 3.0269e-05
2:71044211 T C 0.725494 4.9079e-05
2:71045046 G A 1.865895 2.1257e-05
2:71045375 T C 0.091341 2.1573e-05
2:71046299 C T 0.727448 4.6559e-05
2:71048767 G T 1.952364 5.3604e-05
2:71052173 A G 1.315196 2.4640e-05
2:71055344 G T 0.539963 -1.3419e-05
2:71056823 G A 1.418611 3.6637e-05
2:71058306 C T 0.102870 1.9336e-05
2:71058835 G A 0.849900 4.2287e-05
2:71060111 A G 0.118998 7.4565e-06
2:71060936 C G 0.647042 6.9342e-06
2:71061001 A T 0.163671 -8.0685e-07
2:71062648 A G 0.712644 4.1633e-05
2:71062765 C T 0.026408 1.2738e-06
2:71063805 G T 0.038768 1.4561e-05
2:71066277 G T 0.277570 -4.4865e-05
2:71068801 C A 0.964283 1.7208e-05
2:71080975 T C 0.605408 8.5212e-06
2:71090525 G A 1.618417 9.9959e-06
2:71097013 T C 0.640025 1.7349e-05
2:71114280 T C 0.987504 -1.8610e-05
2:71119900 T C 0.026538 3.6888e-05
2:71122429 G A 1.185259 -2.2587e-05
2:71126725 A C 0.055630 -3.8183e-05
2:71129663 A G 0.199501 -6.2446e-05
2:71130658 C T 1.783036 -3.3268e-06
2:71132246 T C 0.044974 1.2050e-05
2:71133014 A G 0.245248 -7.2292e-06
2:71140312 T C 0.380099 2.4868e-05
2:71145741 T C 1.467532 1.2785e-05
2:71154611 T C 0.054173 -4.6858e-05
2:71158175 C T 0.134361 -8.4839e-05
2:71160222 G C 0.176589 5.4798e-06
2:71163750 T C 1.394131 -4.3470e-06
2:71164595 A G 0.595262 1.0489e-05
2:71167152 A G 0.081324 -2.8069e-05
2:71168881 A G 1.034159 -7.4515e-06
2:71170117 C A 1.942276 2.3345e-05
2:71170294 A G 0.090292 4.7006e-05
2:71173691 G A 0.222884 -7.0109e-05
2:71175645 A G 0.360455 1.4101e-05
2:71176202 A C 0.205785 1.5524e-05
2:71176660 T C 0.806906 -2.4461e-07
2:71180940 C A 0.175018 5.1124e-06
2:71183177 G C 0.031342 1.3688e-05
2:71185391 C A 0.934042 7.6925e-06
2:71187104 A G 0.036960 -1.3921e-05
2:71190655 A G 0.132261 8.8688e-06
2:71197802 C T 1.026908 -6.7683e-06
2:71200673 A G 0.048577 2.7527e-05
2:71202549 G A 0.838767 2.4088e-05
2:71203077 G A 0.707029 6.4656e-06
2:71206267 A G 0.098303 4.8730e-05
2:71208844 G A 1.275765 -6.2117e-06
2:71211815 A G 0.425349 -3.8465e-06
2:71212336 C T 0.028054 -2.0883e-05
2:71213577 C T 0.084800 -5.9674e-05
2:71228388 T C 0.044854 -1.1581e-05
2:71228854 T C 0.043910 7.2351e-06
2:71229195 A G 0.398045 -1.2782e-05
2:71241442 C T 1.433000 -1.2726e-05
2:71246439 G A 1.078098 1.9455e-06
2:71246505 A G 0.113325 -2.2945e-05
2:71256898 T G 0.187963 -1.8177e-05
2:71274196 A G 0.864250 -3.9552e-05
2:71274815 T C 0.020322 -1.6536e-05
2:71276698 A G 0.539411 2.8728e-05
2:71285678 T C 0.183214 8.1476e-06
2:71286406 A G 0.084654 -1.9655e-05
2:71291087 G T 0.490996 7.0395e-05
2:71291297 T C 0.040229 -2.7959e-05
2:71294179 T C 0.045656 2.4416e-05
2:71297528 T C 0.032864 -2.2904e-05
2:71297598 T C 0.079091 -5.0264e-05
2:71297695 C T 0.307743 6.7855e-05
2:71298401 G T 0.033231 -6.9560e-06
2:71300210 C T 0.028700 -2.8998e-05
2:71300814 A G 0.032802 -1.5918e-05
2:71305456 T C 1.368424 2.1062e-05
2:71311643 G A 0.599702 1.9170e-05
2:71313440 T C 0.211722 3.0004e-05
2:71329852 T C 0.039128 -1.6172e-05
2:71330011 G A 0.232434 -1.8485e-05
2:71330823 T C 0.592298 1.4077e-05
2:71331054 C T 1.746981 -5.5973e-06
2:71335603 T G 0.021147 -5.6537e-06
2:71348416 T C 0.339698 1.3723e-05
2:71351403 A C 0.340627 1.1377e-05
2:71355511 A G 0.022455 -3.3496e-05
2:71357634 T C 1.348209 1.5795e-05
2:71360282 A G 0.340357 1.4719e-05
2:71360625 T G 0.631092 -1.2191e-05
2:71366957 A C 0.021929 -2.8014e-05
2:71369207 A G 0.040436 -7.0827e-06
2:71376999 A G 0.623819 -1.3733e-05
2:71380469 T C 0.192153 -3.0461e-05
2:71381201 A C 0.313050 1.0023e-05
2:71381984 G A 1.783111 2.0713e-05
2:71383514 C A 0.036236 -2.5349e-05
2:71396308 A G 0.093178 8.0051e-06
2:71403284 A C 1.494407 -9.4131e-06
2:71415479 C T 1.809139 7.2824e-06
2:71427348 C A 0.504713 -2.8697e-05
2:71429687 G C 0.128768 -1.1458e-05
2:71429725 C T 0.247410 -1.0377e-05
2:71434492 T C 0.082399 1.3708e-05
2:71438489 T C 0.204159 -2.4888e-05
2:71451634 A C 0.108865 1.2958e-05
2:71456086 C G 0.021345 -4.4321e-05
2:71461374 A G 0.336553 -1.7057e-05
2:71463051 A G 0.066533 -2.8963e-05
2:71471088 T G 0.056744 -3.3295e-06
2:71489447 G A 0.536827 -3.6519e-05
2:71490508 T C 0.070415 -2.3023e-05
2:71505482 T C 1.286360 5.5495e-05
2:71511843 T C 0.022412 2.7227e-06
2:71512087 C A 1.550541 2.2538e-05
2:71512890 C T 1.744943 1.2273e-05
2:71518208 T C 0.059801 -1.2818e-05
2:71531762 T C 0.027758 8.5632e-05
2:71559838 T A 0.041375 -8.6806e-06
2:71565414 G T 0.147718 -1.5562e-05
2:71568282 G A 0.305091 -2.8832e-05
2:71573736 T C 1.949057 4.5456e-05
2:71578701 A G 0.253486 -2.5007e-05
2:71589862 C G 1.949037 3.2704e-05
2:71590079 C T 0.166540 2.7795e-05
2:71608735 C A 0.028235 -1.0855e-05
2:71612681 A G 0.374367 -2.8164e-06
2:71612909 G A 0.032737 5.5177e-06
2:71626055 A G 0.126204 -1.7148e-06
2:71627539 T C 1.144511 4.4575e-05
2:71631109 G A 0.175398 -2.0446e-05
2:71633389 T C 1.146215 4.9082e-05
2:71635392 C T 0.051748 -2.1398e-05
2:71654175 A G 0.480424 -4.3523e-05
2:71665338 C T 0.029813 1.0780e-04
2:71665855 C A 0.127090 -2.5345e-05
2:71677701 T C 0.094697 -3.4717e-05
2:71686337 G A 0.438498 -5.7725e-06
2:71687432 A G 0.350591 -3.7239e-05
2:71688136 A G 0.475429 1.4022e-05
2:71688249 T C 0.575936 -7.4314e-05
2:71700935 G A 0.074151 1.1554e-05
2:71701847 T G 0.701186 -1.6344e-05
2:71703364 G A 0.696324 -5.7309e-06
2:71704198 G A 0.100082 5.5628e-06
2:71704304 A G 0.406549 -8.5596e-06
2:71706697 A C 0.936619 -3.9237e-05
2:71706739 G C 0.785620 3.0280e-05
2:71711076 A G 0.151824 -2.4110e-05
2:71711949 T C 0.193208 -3.1519e-06
2:71712868 C T 1.695600 8.5547e-06
2:71714528 G A 0.309541 -4.1962e-05
2:71714981 C T 0.077280 5.3097e-06
2:71715665 G A 0.960638 6.9738e-05
2:71717797 A G 0.048584 -1.7931e-05
2:71721605 G A 0.057010 -7.0125e-06
2:71722096 G A 1.755557 -8.8522e-06
2:71722232 C T 1.336430 6.7011e-05
2:71725118 T C 0.094061 -2.9755e-05
2:71725553 A G 0.022039 2.7672e-05
2:71728920 A G 1.281374 3.9225e-05
2:71731046 C T 1.837556 5.7999e-06
2:71740897 A C 0.027596 -6.1213e-06
2:71745287 C T 0.085021 1.3762e-05
2:71747235 G A 1.639876 8.5752e-05
2:71747899 A G 1.081548 1.5124e-05
2:71750602 T C 1.357748 9.2643e-05
2:71757924 G C 0.079052 3.4084e-05
2:71763023 T C 0.228357 2.9519e-05
2:71771952 A G 1.461855 4.2717e-05
2:71772953 T C 0.071006 -6.7043e-05
2:71773227 G T 0.035737 -3.9834e-05
2:71776346 G A 1.691306 1.4861e-04
2:71779032 A G 1.349011 3.7262e-05
2:71780248 T C 0.057578 -9.2550e-06
2:71780489 C T 0.043380 2.4211e-05
2:71782418 G A 0.044630 -1.2700e-05
2:71782671 T C 0.031692 4.2441e-06
2:71784787 A G 0.249387 3.9135e-05
2:71791332 G A 0.048515 -2.1082e-05
2:71793069 A G 0.061469 -3.5900e-06
2:71794366 C G 0.095278 -1.2274e-06
2:71797176 C A 1.076494 -1.5606e-05
2:71797762 A G 0.045123 -2.6727e-05
2:71804067 T C 0.044085 -3.4583e-07
2:71806112 C T 1.120732 -2.4826e-05
2:71806132 A G 0.095960 4.8366e-05
2:71806615 A G 0.034656 -4.0032e-05
2:71809623 A T 0.091110 -3.6612e-05
2:71813055 T C 0.062605 -3.0379e-05
2:71821847 G A 0.429475 1.7068e-05
2:71827385 T C 0.608855 -1.8109e-05
2:71829821 T G 1.921617 4.1205e-05
2:71830689 C T 1.846453 4.2303e-05
2:71831570 T C 0.073920 3.1221e-05
2:71833779 A G 0.079296 2.6677e-06
2:71834123 A G 0.858394 -2.1263e-05
2:71834676 C A 1.161249 1.8634e-05
2:71835646 G T 0.050427 -9.5206e-06
2:71837912 C T 0.052128 -2.5355e-05
2:71847120 T G 0.956350 1.6947e-05
2:71848442 T G 1.660227 3.6938e-05
2:71856682 A G 0.943159 1.2761e-05
2:71857259 G C 1.785532 5.9985e-05
2:71864106 C A 0.060953 -8.1779e-06
2:71868159 T C 0.208483 -2.4462e-05
2:71878017 A G 1.764733 -1.6099e-05
2:71879435 A G 0.028459 1.3774e-05
2:71880211 A G 1.420954 1.2139e-05
2:71886100 A G 0.052251 -1.3575e-05
2:71897951 A G 1.770819 4.2634e-06
2:71900414 T C 0.169111 8.9979e-06
2:71900805 G T 1.249247 -2.4209e-05
2:71906278 C A 0.498043 5.0632e-06
2:71909363 C T 0.043955 3.3890e-06
2:71914320 T C 0.087407 -4.1262e-05
2:71914438 T C 1.017381 -1.9377e-05
2:71918796 A G 0.024795 -1.8353e-05
2:71920647 G A 0.627827 1.2214e-05
2:71923417 G A 0.037376 4.2937e-05
2:71925491 T C 0.262545 1.1676e-07
2:71928741 A G 0.152038 2.1155e-06
2:71929118 A C 1.696428 6.8696e-06
2:71938120 G T 0.387461 -6.9980e-06
2:71938188 G A 1.672168 9.0219e-06
2:71941905 G A 0.101481 1.1912e-05
2:71948947 A C 0.054501 1.8561e-07
2:71949888 A G 1.266193 -2.3273e-05
2:71958480 T C 0.701949 1.9729e-05
2:71961663 A G 0.024233 -3.1162e-06
2:71963875 G A 0.067935 8.3750e-06
2:71969584 A G 0.192799 2.9486e-05
2:71983048 T C 0.158455 3.7278e-05
2:71983351 T C 0.038541 -1.0670e-05
2:71985616 A G 0.830548 3.1791e-05
2:71993963 T C 0.627580 3.5034e-05
2:72005585 T C 0.795740 8.0672e-05
2:72006645 A C 0.020540 1.2260e-05
2:72012027 C A 0.035649 -2.3092e-05
2:72013658 G A 0.374481 1.8035e-05
2:72019988 A G 0.873692 1.1654e-05
2:72029547 A G 1.954633 2.7223e-05
2:72030471 G A 0.400723 2.2024e-05
2:72030760 A G 0.879252 2.1917e-05
2:72031172 A C 0.783059 3.6325e-05
2:72034455 C G 0.511717 2.4744e-05
2:72034704 C T 0.040248 6.6296e-05
2:72035939 T C 0.043066 -4.1000e-06
2:72038036 T G 0.029764 -3.9100e-05
2:72044472 A G 0.064501 -3.8750e-06
2:72053970 A G 0.055228 -4.8043e-05
2:72057409 G A 0.028586 -3.0721e-05
2:72063741 C T 0.077553 2.0496e-05
2:72070005 C T 1.148240 1.7955e-05
2:72070524 T G 0.082291 -2.0028e-05
2:72077960 T C 1.766054 -8.1020e-05
2:72086013 G T 1.080746 1.1291e-05
2:72088761 A G 0.706733 -6.3195e-05
2:72092652 G A 1.836647 -9.5037e-05
2:72097591 A G 0.146585 -9.7016e-07
2:72099440 G A 0.696359 -5.6149e-05
2:72099750 A G 0.059444 5.2425e-06
2:72102210 C T 0.654018 -3.2562e-05
2:72104573 T C 0.236072 -8.6384e-06
2:72107760 T C 0.035136 2.2744e-05
2:72109459 G T 0.527271 -4.5290e-05
2:72110659 A G 0.084995 -2.1730e-05
2:72111402 T C 0.046227 1.9335e-05
2:72112443 A G 0.147649 -6.2413e-06
2:72115974 T C 0.036019 2.8521e-05
2:72120357 C A 0.118872 4.7798e-06
2:72122789 T C 0.043449 -1.3788e-05
2:72126420 A G 0.547629 -5.5066e-05
2:72130187 A C 0.020858 -1.0335e-06
2:72145004 T C 0.085018 -9.9237e-06
2:72146784 G A 0.035185 3.8398e-06
2:72148446 G A 0.120300 1.1964e-05
2:72149222 G A 1.906024 1.8337e-05
2:72156187 T C 0.035347 1.0426e-06
2:72156426 C T 0.231716 3.5051e-05
2:72157699 A G 0.043205 -3.9102e-06
2:72160175 G A 1.416310 4.5525e-05
2:72163054 T C 1.186197 1.5837e-05
2:72164818 G A 0.040518 -3.3067e-06
2:72170462 G A 0.045792 2.6316e-05
2:72171416 A G 0.370904 -2.7163e-05
2:72174600 A G 0.165858 -2.4882e-05
2:72177707 G A 0.039606 -7.2111e-06
2:72180062 T C 0.033088 -1.4318e-05
2:72187212 C T 1.225984 2.1956e-05
2:72188433 G A 0.059334 -2.3942e-06
2:72190584 C T 1.923856 -1.6218e-05
2:72195993 C T 1.103857 2.2612e-05
2:72197419 T C 0.117398 -7.0198e-07
2:72206006 T G 0.989363 -1.7341e-05
2:72213541 C T 0.045841 2.7165e-05
2:72220565 A G 1.294724 -1.1215e-05
2:72221149 G A 0.086232 -6.0885e-06
2:72239762 C T 1.149233 -1.3011e-05
2:72241164 T C 0.117843 -1.2464e-05
2:72242260 T C 0.021091 1.0081e-05
2:72257858 G A 0.040342 -1.5605e-05
2:72264864 G A 0.927235 -5.7201e-06
2:72267484 C T 0.184515 -1.9365e-05
2:72269451 C T 0.881222 6.7954e-07
2:72302190 A G 0.466633 -2.0836e-05
2:72303473 C T 0.162408 2.8813e-05
2:72306479 G A 0.735936 5.6632e-06
2:72310763 T C 0.210836 2.3391e-05
2:72311359 T C 0.115263 7.5780e-06
2:72313155 A G 0.077974 -4.0046e-07
2:72313631 A G 0.144215 4.1784e-05
2:72318621 T C 0.415680 -9.3805e-06
2:72323034 G A 0.688122 3.0923e-06
2:72330200 T C 0.032487 9.0344e-06
2:72335487 T C 0.068347 1.7577e-05
2:72340293 T C 0.098631 2.3546e-05
2:72345643 A G 0.468441 3.1467e-05
2:72347224 T C 0.065692 4.1065e-06
2:72354740 T C 0.068166 -3.3993e-05
2:72356195 G A 0.744193 1.5069e-05
2:72356303 G A 0.031436 -1.3741e-05
2:72356370 A G 0.113240 3.1203e-05
2:72357336 T C 0.338338 3.2172e-05
2:72361960 G A 0.335687 5.9184e-05
2:72363148 A C 0.046704 -1.8563e-05
2:72377384 G A 0.040144 2.6183e-05
2:72378898 C T 0.121910 -8.3120e-06
2:72382278 G A 0.122621 -4.9267e-06
2:72386287 G A 0.037045 1.7962e-05
2:72387539 C T 0.170834 1.8095e-05
2:72400179 A C 0.077075 2.0783e-06
2:72402810 C T 0.621303 -7.9354e-06
2:72403848 C T 0.412431 1.3163e-05
2:72403927 C G 0.089750 1.0988e-05
2:72417880 G A 0.035629 1.9918e-05
2:72422217 T C 0.048843 2.6158e-05
2:72440777 A C 0.657552 1.8451e-06
2:72441096 A G 0.657169 -2.7764e-06
2:72446925 A G 0.052420 -2.1010e-05
2:72448427 A C 0.112994 1.4657e-05
2:72462925 T C 0.050434 -2.2333e-05
2:72487364 C T 0.335440 1.6444e-05
2:72491308 C T 0.026937 2.9596e-06
2:72500694 A G 0.317744 2.9197e-05
2:72503643 C T 0.182000 -2.6614e-05
2:72508467 G A 0.550440 -1.2631e-05
2:72508787 A G 0.042394 2.1835e-05
2:72523018 A G 0.114146 4.7353e-05
2:72532204 T C 0.042527 2.0938e-06
2:72560667 T C 0.073992 -6.4021e-07
2:72560841 G A 0.180598 -4.4084e-05
2:72575589 C A 0.090455 -2.8607e-05
2:72584465 C T 0.183207 -4.5992e-05
2:72588669 A G 0.234180 -4.2528e-06
2:72595282 C A 0.066929 -4.6530e-06
2:72612874 G A 0.028609 -1.0431e-05
2:72623205 C T 0.051696 5.5011e-06
2:72665335 C T 0.232667 -7.2679e-06
2:72679025 T G 0.117859 -3.0481e-05
2:72691140 G A 0.062988 -1.4355e-05
2:72693535 G A 0.253768 -3.1957e-05
2:72707874 G A 0.485790 -2.5891e-05
2:72717276 C T 0.026944 1.2184e-05
2:72722464 C A 0.249205 -2.4580e-05
2:72731874 T C 0.095210 1.4238e-05
2:72742820 A G 0.336014 4.9802e-06
2:72770662 T C 1.516129 2.3512e-05
2:72771037 A T 0.053309 -1.3809e-05
2:72778295 C T 0.044153 1.1498e-05
2:72788108 A C 0.030761 9.3076e-06
2:72793006 G A 0.073612 1.2230e-07
2:72809254 T G 1.760549 3.1251e-06
2:72847095 G A 0.025457 7.4096e-06
2:72860053 T C 0.036480 8.4644e-06
2:72864338 T C 0.231836 -2.6701e-05
2:72882935 T C 0.108128 3.4986e-06
2:72885330 C G 0.045695 1.2584e-05
2:72886515 C T 0.053316 -1.4579e-05
2:72893329 G A 1.974916 2.6267e-05
2:72901384 G A 0.243008 -2.7083e-05
2:72903459 G T 0.047097 -1.7594e-05
2:72915280 G T 0.060901 2.5650e-05
2:72922154 G A 0.073593 -5.7239e-06
2:72925857 G T 0.023708 -1.5620e-05
2:72957559 T C 0.024983 4.1117e-07
2:72969203 A G 0.084197 1.6634e-05
2:72976105 C T 0.058383 -5.0287e-05
2:72979172 T C 0.108024 7.2850e-06
2:72985765 A G 0.038544 1.4938e-05
2:73004689 A G 0.068010 -1.7087e-05
2:73015587 A G 0.109907 4.1347e-05
2:73082263 A G 0.325349 -5.2688e-05
2:73085064 C A 0.068250 -7.4008e-06
2:73085836 T C 0.067818 -2.9092e-05
2:73089477 C A 1.785831 1.9834e-05
2:73106594 T C 1.781936 1.8557e-05
2:73133845 G A 0.060512 3.2735e-06
2:73137991 T C 0.774246 -1.5073e-04
2:73140301 A C 0.036490 8.2156e-06
2:73140851 T C 0.491619 -3.4446e-05
2:73145739 T C 0.104931 3.2519e-05
2:73154613 G A 0.388675 -1.0019e-04
2:73155980 C T 0.107817 -6.0528e-05
2:73165234 T C 0.651905 -2.3386e-05
2:73170063 A G 0.134575 -3.0304e-05
2:73172091 T C 0.091646 -3.1382e-05
2:73174848 A G 0.709667 1.2582e-05
2:73178677 T C 0.042890 2.3815e-06
2:73183997 C T 0.020530 -1.9082e-05
2:73185660 T G 0.028888 3.8019e-06
2:73189485 A G 0.029242 3.0588e-05
2:73193645 A G 0.309840 4.8513e-05
2:73199619 A C 0.885335 -2.0462e-05
2:73209328 C T 0.034675 2.1323e-05
2:73217955 A G 0.116859 -6.8733e-06
2:73219922 T C 1.108904 -2.6882e-05
2:73221165 A G 0.126646 1.8645e-05
2:73222262 A G 0.064803 4.7614e-05
2:73225663 A C 0.040157 -3.1864e-05
2:73232809 A G 0.051005 1.4566e-05
2:73234432 C T 0.150674 -1.0456e-05
2:73249888 T C 0.031559 -1.0206e-05
2:73251039 A G 0.448352 1.8629e-05
2:73257308 A G 0.099134 -2.8037e-05
2:73259346 A G 0.034841 1.8548e-05
2:73261435 G C 0.035383 -3.2031e-05
2:73272855 T C 0.412846 2.1370e-05
2:73273833 C T 0.032815 9.3914e-06
2:73291039 T C 0.102454 -4.9328e-06
2:73292993 G A 0.047824 -3.6337e-05
2:73297459 A G 0.067471 -1.7203e-05
2:73300192 C T 0.035827 1.0098e-05
2:73303447 T C 0.064069 3.3021e-05
2:73306586 A C 1.955042 -2.1545e-05
2:73308378 T C 0.035516 1.8000e-05
2:73310292 A G 0.022474 4.2892e-06
2:73312069 A G 0.119586 9.1823e-06
2:73317301 A G 0.317195 2.0170e-05
2:73323578 A G 0.167111 -1.3321e-05
2:73329409 C A 0.415479 1.4398e-05
2:73330719 A C 0.040524 2.1026e-05
2:73339708 A G 1.394666 -1.6833e-05
2:73343599 G T 0.031858 1.1293e-05
2:73344323 A C 0.106573 1.1632e-05
2:73344359 T C 0.038109 -7.7222e-06
2:73350047 G C 0.072015 5.9232e-06
2:73357028 G C 0.209635 4.1748e-06
2:73357605 C T 0.629135 -1.8786e-05
2:73366294 T C 0.034636 2.2640e-05
2:73372576 T C 0.043926 3.5038e-05
2:73377465 A G 0.140956 1.0444e-05
2:73378241 A G 0.766758 1.7759e-04
2:73383466 A C 0.141323 1.5566e-06
2:73387347 A G 0.046016 -1.6985e-05
2:73387572 A G 0.105493 8.7499e-06
2:73388153 T C 0.546113 1.2697e-04
2:73388458 C T 0.055864 -3.2541e-05
2:73389311 T C 0.215776 8.2241e-06
2:73412362 T A 0.960898 7.6700e-05
2:73416770 T C 0.730431 4.8604e-05
2:73416905 C T 0.050723 -1.6543e-05
2:73429808 C G 0.427329 5.2767e-05
2:73430730 A G 0.099429 -4.1480e-05
2:73435601 C T 0.141943 7.3800e-06
2:73439272 C A 0.089721 -1.8137e-06
2:73440703 A C 0.040255 -3.3827e-05
2:73452360 A G 0.129547 -2.5799e-06
2:73454090 T C 0.115454 -2.1238e-05
2:73454256 A G 0.085852 1.9994e-05
2:73462880 G A 0.149201 -1.5235e-05
2:73466592 A G 0.626133 1.7336e-04
2:73467992 A G 0.023954 2.4105e-05
2:73468249 G A 1.969957 -1.5101e-05
2:73474764 A G 0.041511 1.5667e-05
2:73475433 A G 0.072106 -6.4049e-05
2:73475971 C A 0.098362 2.6287e-05
2:73482517 C T 0.050473 -1.6606e-05
2:73483753 T C 0.141865 1.6722e-06
2:73491644 T C 0.045591 2.9865e-05
2:73492222 C T 0.422311 -1.5871e-05
2:73493303 C T 0.412441 4.5401e-05
2:73506711 A G 0.275064 3.2556e-05
2:73517757 G A 0.052891 -3.7610e-05
2:73521166 T C 0.121368 3.3666e-05
2:73523524 A G 0.053514 6.9758e-06
2:73535292 C A 0.452144 1.1173e-05
2:73535334 T C 0.068094 -8.8615e-06
2:73536080 G A 1.631122 1.8389e-05
2:73543589 A G 0.084492 -4.7254e-05
2:73547613 A G 0.490016 4.8697e-05
2:73565688 C T 0.046230 9.0984e-06
2:73596199 A G 0.040031 6.2393e-06
2:73596972 G A 0.125623 1.1361e-05
2:73605194 G A 0.031657 8.5254e-05
2:73610116 A G 0.177190 2.8118e-05
2:73612102 T C 0.597826 2.1985e-05
2:73659456 T C 0.102753 -7.7689e-05
2:73665817 T G 0.086888 -1.1208e-05
2:73675525 G A 0.048327 -1.5808e-05
2:73675669 G T 1.726172 1.6136e-05
2:73679866 C T 0.343652 2.7295e-05
2:73679956 T C 0.064852 4.4315e-06
2:73685800 T C 0.073576 2.6589e-05
2:73694934 T C 0.035568 -8.0540e-07
2:73699023 C T 0.045221 3.3390e-05
2:73716617 G C 0.124682 -3.4462e-05
2:73716810 A G 0.278476 -1.3777e-05
2:73717656 G A 0.473514 1.2367e-05
2:73717921 G C 0.031608 -2.0959e-05
2:73730083 A C 0.113815 1.1665e-05
2:73743982 G A 0.461105 2.7387e-06
2:73744123 G A 0.110202 2.6616e-06
2:73762205 G T 0.089228 1.8506e-06
2:73782415 G A 0.105259 -8.4138e-05
2:73797226 G A 0.041482 5.0324e-06
2:73799632 G C 0.030027 1.0606e-05
2:73807516 C T 0.083307 -2.1807e-05
2:73818707 T C 0.455568 8.5814e-06
2:73828538 A G 1.261435 1.7157e-06
2:73831714 G T 0.168072 -5.7020e-05
2:73842055 A C 0.475293 8.4893e-06
2:73850349 G A 0.087296 -3.4999e-05
2:73858877 G T 0.023068 1.0839e-05
2:73864654 C T 1.726403 1.6616e-05
2:73869908 A G 1.270916 -2.1834e-06
2:73878209 C G 0.207905 4.1620e-05
2:73900900 C T 0.444337 9.4484e-06
2:73923089 C T 1.266349 -1.0552e-05
2:73927931 G A 1.399983 -2.1592e-05
2:73928098 G C 1.264788 -1.5383e-05
2:73928366 C G 1.264392 -1.3540e-05
2:73934644 A G 0.101663 2.6539e-05
2:73939335 G C 1.286613 -8.1264e-06
2:73955432 A G 1.304351 -1.2518e-05
2:73966271 T C 0.106716 -6.0942e-07
2:73982877 T C 0.079594 1.7756e-05
2:73994074 A G 1.874487 4.9842e-05
2:73997783 C T 0.186658 2.8792e-06
2:74007136 C T 1.315215 -1.0439e-05
2:74051612 C T 1.389269 -2.8040e-05
2:74058894 T G 0.651509 -2.3428e-06
2:74065119 T C 0.516813 -1.1085e-05
2:74070186 T C 0.561323 2.2410e-06
2:74077556 T G 0.026970 9.0553e-06
2:74078508 T G 0.040547 -1.9679e-06
2:74079533 T C 1.908273 4.5310e-06
2:74079765 A G 0.084810 8.7187e-06
2:74083510 G A 0.101737 -1.4528e-05
2:74090944 T G 0.052229 -2.4858e-05
2:74091327 C T 0.680195 -2.3629e-05
2:74092119 T C 0.175856 1.8229e-05
2:74093630 A G 0.083885 -3.6301e-06
2:74093720 G A 0.024947 -5.7761e-06
2:74097050 C T 0.247157 1.8437e-05
2:74097364 A G 0.072687 -4.5875e-08
2:74099562 A G 0.128483 2.0136e-06
2:74103186 G C 0.922785 -6.7562e-06
2:74113652 G T 0.264619 1.3596e-05
2:74119508 C A 0.250269 2.6957e-05
2:74120022 A C 0.036623 2.6127e-05
2:74123029 C A 1.134971 1.0582e-04
2:74125121 T C 0.035201 2.5178e-06
2:74125661 T C 1.583869 5.4807e-05
2:74135628 A G 0.020699 1.5382e-05
2:74138788 A G 0.169562 -1.2741e-05
2:74139710 A C 1.330730 4.8581e-05
2:74142783 G T 0.299784 1.2468e-05
2:74144760 A G 0.086784 -1.6479e-05
2:74149158 C A 0.104074 1.6960e-05
2:74159734 C T 0.065290 2.1500e-07
2:74159943 A G 0.031942 1.3884e-05
2:74163245 T A 0.047298 -6.5965e-06
2:74166053 A G 0.059051 3.4763e-05
2:74177777 G A 0.045831 8.4552e-06
2:74178279 A G 1.285418 -2.7627e-05
2:74183850 G A 0.030504 -1.0770e-05
2:74184420 T C 0.037746 2.2097e-05
2:74187593 T A 0.115821 4.4235e-05
2:74190525 A G 1.246439 3.3940e-05
2:74192046 A G 1.014970 2.8916e-06
2:74194587 G A 1.586660 7.7001e-05
2:74197781 A G 0.037976 -2.2270e-05
2:74197864 G A 0.046662 -5.6125e-05
2:74200131 A G 0.347109 2.4139e-05
2:74200743 C T 1.095119 -5.0897e-06
2:74202280 C T 0.042478 3.4382e-05
2:74203797 T C 0.148172 -8.4133e-06
2:74207354 A C 0.099079 5.6679e-05
2:74214312 T C 0.059639 -4.6045e-06
2:74217679 G A 0.036950 -3.3721e-05
2:74223057 T C 0.237354 -3.5289e-06
2:74227488 T C 0.215854 -1.2143e-04
2:74245777 C T 0.609829 -1.9807e-06
2:74246550 A G 0.038580 2.6255e-05
2:74247121 A G 0.127311 -1.8849e-05
2:74252785 C T 0.227471 -5.9800e-05
2:74258169 C G 0.034701 -6.2143e-06
2:74259436 A G 0.060509 -4.1217e-06
2:74274329 T C 0.116928 -2.9460e-05
2:74281068 A G 0.037678 4.8012e-06
2:74307197 G A 0.610303 1.8713e-06
2:74310881 T G 0.038022 2.6747e-05
2:74316490 T C 0.055539 -5.2088e-06
2:74323500 A G 1.206762 5.7338e-05
2:74331319 T C 0.020975 -7.4168e-06
2:74333325 A G 0.046211 5.5596e-06
2:74334790 G A 0.388889 2.3908e-05
2:74337584 A G 1.438238 2.6758e-05
2:74337718 A G 0.022974 1.3807e-05
2:74346119 A G 0.353620 -2.1801e-06
2:74349484 T C 0.031199 -7.8287e-05
2:74350263 A G 0.448976 1.0561e-05
2:74361279 C T 0.971875 1.6700e-06
2:74372678 C A 0.856301 -2.4691e-05
2:74375804 T C 0.856593 -2.3775e-05
2:74392940 T C 0.825839 7.9474e-06
2:74405119 T C 0.207561 -4.6976e-06
2:74409028 C G 1.064199 -3.3133e-05
2:74413751 C T 1.619148 -3.7333e-05
2:74422720 C T 0.086423 -2.2479e-06
2:74433499 A G 0.064287 -2.0610e-05
2:74436721 G A 0.907332 -2.6136e-05
2:74450058 T C 0.064274 1.5264e-06
2:74452371 T G 0.041777 -4.4743e-05
2:74453161 A G 0.063196 -4.2637e-06
2:74457718 C A 0.831831 -4.8082e-05
2:74463566 T C 0.603847 -3.0580e-05
2:74466594 A G 0.853539 -5.4914e-05
2:74469779 T C 0.917861 -6.5704e-05
2:74476841 T C 1.064602 -9.8731e-05
2:74481223 T C 0.121335 -8.6747e-06
2:74485896 G T 0.191017 1.7263e-05
2:74488470 A G 0.112838 -2.8006e-05
2:74489318 A G 0.097764 2.8699e-05
2:74489323 T C 0.045844 -4.3707e-06
2:74497453 G A 1.856307 5.9623e-06
2:74498106 A G 0.039193 -1.7622e-05
2:74502395 T C 0.063946 4.5224e-05
2:74506091 G C 0.362504 3.2229e-05
2:74515897 C T 0.340276 1.5353e-05
2:74520293 G A 0.214510 1.8706e-05
2:74526865 T G 0.049213 -1.1568e-06
2:74540917 T C 0.208213 2.7368e-05
2:74544307 C T 0.125773 2.6496e-07
2:74576321 G A 0.056396 1.3910e-05
2:74590116 T C 0.020221 -1.0848e-05
2:74596527 T C 0.036428 -3.2201e-06
2:74599368 T C 0.062362 -1.9186e-06
2:74605504 G A 0.072525 6.1523e-06
2:74624063 C T 0.060827 4.1461e-05
2:74639591 C T 0.258046 3.7050e-05
2:74641622 G A 0.041923 -1.1567e-05
2:74653291 A G 0.046844 5.1756e-05
2:74658729 A C 0.058707 -2.0240e-05
2:74676141 A G 0.256170 3.4423e-05
2:74685443 G T 0.339296 -7.1633e-06
2:74692191 T C 0.133916 7.9032e-06
2:74699778 A C 0.269748 3.4428e-05
2:74701836 A G 0.038700 -1.5232e-05
2:74710491 T C 0.281066 3.1024e-05
2:74715718 G A 0.053754 -7.9519e-06
2:74725178 A G 0.265236 3.6158e-05
2:74733834 T C 0.217220 -1.0869e-06
2:74734369 A G 0.033542 1.7134e-05
2:74737163 C A 0.082051 6.3670e-06
2:74739004 G T 0.048106 7.4805e-05
2:74746080 T C 0.280537 3.3710e-05
2:74761422 C T 0.277142 2.7534e-05
2:74761539 A T 0.075069 3.4809e-05
2:74763247 T C 0.045312 1.9980e-07
2:74789693 C T 0.067776 -1.4036e-05
2:74802965 T C 0.085083 -2.6009e-06
2:74824064 A G 0.101718 1.5134e-05
2:74824191 T C 0.084002 1.4995e-04
2:74827699 G A 0.507238 -6.6494e-06
2:74843209 A G 0.100965 3.2535e-05
2:74851143 A G 0.120358 -1.1064e-05
2:74851368 C G 0.088692 1.3437e-05
2:74856123 T C 0.989665 1.0659e-05
2:74882161 T C 0.089689 -3.1179e-05
2:74883509 C T 0.031027 -1.2182e-05
2:74887086 C T 0.047191 -2.8291e-05
2:74898214 T C 0.045429 6.0113e-05
2:74900495 A G 1.688251 1.1383e-05
2:74918436 G A 0.119076 -1.3977e-05
2:74920971 A G 1.293864 -2.2043e-05
2:74923644 A C 0.099848 1.5698e-05
2:74926605 T C 0.024013 9.9397e-06
2:74939176 C T 1.578530 1.1971e-05
2:74946765 T C 0.138821 3.6568e-06
2:74950105 A G 0.030988 8.0718e-06
2:74951336 T C 1.583314 4.1343e-06
2:74961853 G A 0.139509 -3.1673e-05
2:74966594 C T 0.036798 -2.1792e-05
2:74969190 A G 1.684882 1.9621e-06
2:74969763 C A 0.821629 -2.6244e-05
2:74970539 A C 1.770319 3.7550e-05
2:74970716 T G 0.475488 -7.9208e-06
2:74971278 C T 0.023091 -7.9497e-07
2:74972081 G A 0.385990 -6.0829e-05
2:74975742 C T 0.091094 1.8241e-05
2:74988569 G A 0.077598 -2.3215e-05
2:74990344 C A 0.224527 -2.2061e-05
2:74990885 A G 1.299671 -1.3192e-05
2:74997719 A C 1.943458 -5.2642e-06
2:75002242 G A 0.862903 1.9460e-05
2:75006968 G T 0.117681 1.9355e-05
2:75008144 C G 1.281673 -3.3502e-06
2:75009554 A C 0.042329 2.8678e-05
2:75010998 C T 0.101552 -8.9806e-06
2:75011771 A C 0.118638 -1.7199e-06
2:75020878 C G 0.064939 1.6781e-05
2:75032667 T C 0.090818 -4.5166e-05
2:75033372 A C 0.191043 -8.6418e-06
2:75037843 T G 1.501337 -2.2553e-05
2:75043213 C T 1.042563 -3.1222e-05
2:75044139 T C 0.051086 8.5482e-08
2:75046751 C T 1.053124 -3.2087e-05
2:75054501 A G 1.457739 -2.0407e-05
2:75055190 A G 0.069801 8.8131e-06
2:75064392 C T 0.540829 2.5948e-05
2:75065650 A G 1.525408 -5.2135e-05
2:75069105 T C 0.207136 9.5384e-07
2:75073582 A G 1.382615 -5.6674e-06
2:75074055 T G 0.571145 1.4608e-05
2:75074967 C T 0.479519 -1.5877e-05
2:75077540 T C 0.119394 7.3344e-05
2:75083282 A G 0.035694 -2.3984e-05
2:75083585 T C 0.043140 5.2034e-05
2:75084304 T C 0.358381 1.5386e-05
2:75087490 T C 0.370858 -8.0511e-06
2:75088831 A G 0.045192 1.8721e-05
2:75089454 G A 0.779112 -1.3032e-05
2:75095171 C T 0.028317 1.7079e-05
2:75097005 G A 0.083181 7.7076e-06
2:75099477 T A 0.354645 1.9438e-05
2:75104822 G A 0.050025 1.4183e-04
2:75104945 A G 0.342172 2.3152e-05
2:75107048 T G 1.219437 6.3808e-05
2:75110455 T C 1.199660 1.9195e-05
2:75110911 A G 0.034964 -3.1879e-05
2:75110952 A G 0.034484 -1.4423e-06
2:75111168 G C 1.230603 1.5630e-05
2:75114730 T C 0.724166 4.0670e-06
2:75115687 A G 0.023503 -2.1318e-05
2:75115726 C T 1.069159 3.5831e-05
2:75123170 T C 1.651616 -3.1386e-05
2:75135656 G A 0.054205 3.1373e-05
2:75138398 T G 0.458337 1.6341e-05
2:75138842 A C 1.025509 -4.9109e-05
2:75139163 A T 0.123718 -2.8624e-05
2:75143667 A G 0.819870 4.3305e-05
2:75145226 C T 0.082350 -1.7971e-05
2:75146159 T G 0.030634 1.1553e-05
2:75146521 A G 1.157182 -6.6026e-05
2:75148081 G T 0.020919 -4.1768e-05
2:75148494 A G 0.952163 -2.7210e-05
2:75156603 G A 0.696298 3.9272e-05
2:75157980 T C 0.029518 -8.4154e-06
2:75161657 C T 0.038716 -1.3466e-05
2:75164700 A G 0.079429 5.2433e-06
2:75168634 A G 0.067094 -4.9162e-06
2:75171297 G A 0.069399 1.3634e-05
2:75171642 T G 0.071145 1.2064e-05
2:75183257 A G 0.875649 1.7509e-05
2:75185342 G A 0.123423 -3.8376e-05
2:75186337 G A 0.509182 -3.2948e-06
2:75190208 G A 0.044075 -2.9919e-06
2:75196731 G A 0.509124 -1.4873e-06
2:75196811 G T 0.075508 2.0878e-05
2:75208727 T C 0.077290 -1.8678e-06
2:75212188 G A 0.896854 2.1200e-05
2:75219635 T C 0.030043 -9.1038e-06
2:75224867 T C 0.045506 1.8044e-05
2:75229665 G A 0.500750 4.3847e-05
2:75237721 C T 1.437456 5.1417e-06
2:75244650 G A 0.072369 3.5179e-06
2:75252198 A G 0.038856 2.6353e-06
2:75269882 C T 0.181435 -1.8154e-05
2:75272718 A G 0.057464 -2.3526e-05
2:75276429 G C 0.339150 -5.3353e-06
2:75277861 G C 0.227471 -2.2919e-05
2:75277925 T C 0.041008 -3.8499e-06
2:75281054 T G 0.252752 1.3704e-05
2:75287106 A G 1.048184 5.4300e-05
2:75294777 A G 0.086011 -2.5286e-05
2:75295716 C T 0.175440 -3.8673e-05
2:75297309 G A 0.281793 7.6108e-06
2:75302306 G C 0.409010 3.0306e-05
2:75313215 G A 0.082366 4.7320e-06
2:75314738 T C 0.042861 3.5405e-05
2:75318574 A G 0.211725 -2.6655e-06
2:75321603 A G 0.777333 -2.4860e-05
2:75322075 T C 0.038291 2.1302e-05
2:75326498 T C 0.051401 -1.9416e-05
2:75327682 A G 0.048334 1.2332e-05
2:75338380 G A 0.185937 2.0513e-05
2:75341125 T C 0.036882 -2.5771e-05
2:75345195 G T 1.292137 3.9626e-05
2:75351629 T C 1.091354 1.4978e-05
2:75361691 C T 0.064183 2.0590e-05
2:75362648 G A 0.084924 1.1403e-05
2:75363904 A G 0.036120 -1.9413e-05
2:75365574 C T 1.094298 2.9962e-05
2:75368330 G T 0.063742 -1.6071e-05
2:75373057 G A 0.084229 2.2998e-05
2:75382710 T C 1.141456 4.3513e-05
2:75383371 T C 0.095005 2.0794e-05
2:75385974 C T 0.041394 -6.1029e-06
2:75386860 A G 1.106622 4.3027e-06
2:75387146 G A 0.124325 -2.3159e-05
2:75387707 A G 0.819986 2.1937e-05
2:75390321 C T 0.044185 -1.5330e-06
2:75390741 T C 0.214001 -4.0597e-06
2:75391975 C G 0.051119 6.3252e-06
2:75392922 G A 0.024172 2.6260e-05
2:75394028 C A 0.174856 -8.2076e-06
2:75394770 C T 0.347875 7.6702e-06
2:75397066 G A 1.688443 -1.1134e-05
2:75399430 G T 0.124247 -9.6126e-07
2:75401150 C A 0.037434 9.9506e-06
2:75401153 T C 0.291180 4.5547e-06
2:75402065 G A 1.140697 1.7461e-05
2:75404437 T C 0.069759 -1.4953e-05
2:75405023 A G 0.021906 -6.5973e-06
2:75406823 A C 0.969924 -5.8758e-05
2:75408094 T C 0.270205 9.7801e-06
2:75409305 C A 0.098527 -3.7424e-06
2:75414997 C T 0.497978 -1.2571e-05
2:75418158 T C 0.151720 -1.3542e-06
2:75419573 A G 0.021426 -1.2884e-06
2:75424127 C T 0.051261 -1.9060e-05
2:75424876 C T 0.055325 1.6330e-05
2:75425728 G A 0.966191 -1.3177e-05
2:75427244 A G 0.169130 4.1267e-05
2:75438889 C T 0.057214 -9.0740e-06
2:75448529 T C 0.029742 3.8420e-06
2:75453589 A G 1.076309 -1.7829e-05
2:75457783 C T 0.983699 4.1819e-05
2:75458678 T G 0.670357 -7.7136e-06
2:75459875 T C 0.380726 -3.9886e-06
2:75460712 A G 0.039593 -2.0952e-05
2:75461359 A G 0.922837 -9.2347e-06
2:75466100 C T 1.880872 -5.7929e-06
2:75468339 G C 0.026382 -1.2035e-05
2:75474074 C T 1.129450 1.9651e-06
2:75479741 G A 0.607511 -6.6141e-05
2:75479798 C T 0.378090 2.4747e-05
2:75480015 A G 0.062287 -2.1434e-05
2:75481264 T G 0.242171 4.4023e-06
2:75482635 A G 0.021104 2.6680e-05
2:75482938 C A 0.031955 -2.6462e-06
2:75483355 C T 0.029079 4.1848e-05
2:75489736 G A 0.036632 -9.5580e-06
2:75492442 A G 1.582921 -2.2272e-05
2:75502023 C T 0.140272 1.6135e-05
2:75502025 C T 0.281988 2.8216e-05
2:75503178 C T 0.449430 5.0001e-06
2:75505129 C A 0.477425 3.5268e-05
2:75510582 A G 0.022935 3.6974e-05
2:75520636 C T 0.083178 1.8770e-05
2:75525742 T G 0.362643 -6.8515e-07
2:75526926 A G 0.038895 -9.5365e-06
2:75528072 T C 0.056357 -9.8565e-05
2:75538415 G A 0.080607 -1.0834e-05
2:75542081 C T 1.218769 1.2579e-04
2:75546882 T C 0.360524 6.9376e-05
2:75547597 C T 0.050839 2.0103e-05
2:75551412 G A 0.038901 -5.9752e-06
2:75555265 A G 0.046493 -2.4031e-05
2:75555504 C T 1.308957 3.7405e-05
2:75561838 C T 0.299005 3.2655e-05
2:75566851 G T 0.193964 -6.9022e-05
2:75567275 C A 0.094307 -1.5144e-05
2:75572864 G T 0.047376 1.2871e-06
2:75575141 T C 0.096742 -2.8862e-05
2:75582831 T C 0.262789 1.2765e-05
2:75589548 G A 0.049768 3.8226e-06
2:75594626 T C 0.182782 -2.8431e-05
2:75602674 G T 0.355911 5.1006e-05
2:75606954 T C 1.330711 1.1935e-05
2:75613073 A G 0.937093 5.1157e-07
2:75616021 A C 0.028657 1.2106e-05
2:75618545 T C 1.260189 1.1959e-05
2:75630810 T G 0.328396 -3.6822e-05
2:75632086 C T 1.212641 -1.5993e-05
2:75632253 A G 0.042011 -2.0579e-05
2:75632400 T C 0.163700 -3.4380e-05
2:75636143 C T 0.295029 9.3016e-06
2:75640575 T C 0.045088 -3.9704e-05
2:75641572 T C 0.252282 -8.9393e-06
2:75644607 T C 0.493453 -1.7160e-05
2:75645202 G A 1.937177 -3.9621e-05
2:75648970 G A 0.073940 1.3065e-05
2:75652821 A G 0.323151 1.3837e-05
2:75656760 A C 0.423236 -3.2552e-05
2:75657704 C T 0.728431 -1.8867e-06
2:75658860 G T 0.211975 6.8362e-06
2:75660703 G A 0.027966 -7.5512e-06
2:75665735 A G 0.045451 -2.6320e-05
2:75666206 T G 0.312073 -3.4276e-06
2:75669070 G A 0.532182 -3.3131e-05
2:75671714 C A 1.751035 -4.0040e-05
2:75672583 G T 0.192406 1.8307e-05
2:75675860 C T 0.312203 -1.4183e-05
2:75676607 T C 0.113545 -2.1851e-05
2:75680207 T C 0.728282 1.8015e-05
2:75685392 T G 0.041248 -9.8065e-06
2:75690813 C T 0.124416 1.0594e-05
2:75691290 C T 0.560064 -4.0812e-05
2:75692265 C T 0.202056 9.5960e-06
2:75694310 G A 1.376289 -4.5399e-06
2:75696816 G T 0.313050 1.9681e-05
2:75697424 A G 0.035324 7.0474e-06
2:75703209 A G 0.109352 2.3174e-05
2:75705619 G A 0.682477 -9.6702e-06
2:75714128 A G 0.032621 -3.6337e-06
2:75716307 G A 0.331808 -3.2114e-06
2:75718651 T C 0.060418 1.9907e-05
2:75721030 A G 0.081029 9.0353e-06
2:75721165 C G 0.056536 1.8371e-05
2:75746750 A G 0.045510 -4.1915e-06
2:75754265 C T 0.723543 -1.6163e-05
2:75754419 C A 1.905871 1.5603e-05
2:75754622 T C 0.053150 -3.0591e-06
2:75760716 T C 0.385598 2.2447e-05
2:75766380 T C 0.287015 -5.7130e-05
2:75778890 A G 0.367343 -3.4349e-05
2:75779513 T C 0.635620 -2.0495e-05
2:75781027 T C 0.044273 -3.0386e-06
2:75782256 T C 0.088955 9.5668e-06
2:75783217 G T 0.051242 3.5013e-05
2:75792373 T G 0.436109 7.1275e-05
2:75796950 T C 0.548853 1.3432e-05
2:75800568 C T 0.054316 2.7068e-05
2:75802231 A G 1.795442 1.1908e-05
2:75807129 A G 0.396987 -3.2856e-05
2:75820691 T C 0.220495 4.3227e-05
2:75832622 C T 0.761438 -6.1710e-06
2:75835574 A G 0.053887 -3.3444e-05
2:75839376 A G 0.296191 1.1053e-05
2:75839454 A G 0.057042 1.7064e-05
2:75839733 C T 1.668079 4.9781e-05
2:75844679 C T 0.471119 -9.2626e-06
2:75845086 A G 0.246923 5.6539e-05
2:75845613 A G 0.153907 9.6440e-06
2:75862704 C G 0.781650 1.6247e-05
2:75869755 C T 0.045055 1.9953e-05
2:75874015 G C 0.036740 2.4622e-05
2:75874390 C G 0.559113 -3.6884e-05
2:75891249 A G 0.050320 3.1612e-05
2:75893111 G T 0.026304 1.8186e-05
2:75907351 C T 0.300411 3.3974e-05
2:75917161 C G 0.093298 -3.0146e-05
2:75919479 C T 0.026658 2.3164e-05
2:75924816 G A 0.140388 2.7095e-05
2:75926565 C T 0.587008 -9.0347e-06
2:75928300 T G 0.817698 1.1229e-05
2:75929513 T C 0.020053 1.3370e-05
2:75931128 T C 0.506063 -1.4452e-05
2:75933214 T C 0.065423 1.4058e-05
2:75953883 C G 0.059090 -2.3301e-05
2:75958356 T C 0.229847 -2.7257e-06
2:75962678 G A 0.293377 1.2548e-05
2:75969158 A G 0.031270 -5.3588e-06
2:75972507 A C 0.199430 1.5982e-05
2:75972793 A G 0.332077 7.7590e-06
2:75977535 C A 0.157757 -1.5011e-06
2:75977801 C A 0.573658 -2.5345e-07
2:75978272 C T 0.048584 -4.2141e-05
2:75983292 C T 0.046003 4.9529e-05
2:75988131 C T 0.132813 -1.4541e-05
2:75989460 A G 0.090039 -9.9833e-07
2:75992359 T C 0.081503 -3.9079e-07
2:75993443 A G 0.423989 3.4777e-05
2:75995540 C T 0.215176 -1.4341e-05
2:76011935 C T 0.417014 1.5147e-05
2:76013043 T C 0.122312 3.8264e-05
2:76014732 C T 0.031533 -2.3462e-05
2:76021464 C T 0.021984 4.3226e-05
2:76030413 T C 0.022072 1.1211e-05
2:76038350 G A 0.169150 -2.5025e-05
2:76040608 A G 0.033426 7.5495e-06
2:76043246 C A 0.052037 -1.4962e-06
2:76052013 A C 0.092366 -1.1363e-06
2:76054834 A G 0.060960 7.9374e-05
2:76070061 T C 0.031244 2.4761e-05
2:76080611 C T 0.054410 6.3538e-05
2:76080911 G A 0.255057 -3.1750e-05
2:76086552 A C 0.543014 1.4820e-05
2:76087013 C T 0.046818 1.1679e-05
2:76091644 A C 0.912574 -3.9215e-06
2:76124770 T G 0.321736 -6.2404e-05
2:76126379 C G 1.393566 -2.5836e-05
2:76144117 A G 0.115840 -1.0983e-04
2:76145505 C T 0.085544 3.8000e-05
2:76147687 G T 1.935320 1.5508e-05
2:76148420 T C 0.073901 3.8372e-06
2:76160014 T G 1.546467 -1.2920e-05
2:76163997 A G 0.028557 -3.8736e-05
2:76174729 G A 0.055971 -2.8004e-05
2:76180788 C A 0.381206 -4.8639e-05
2:76182136 T G 0.114188 3.2239e-05
2:76193422 G A 0.069685 7.7607e-06
2:76207424 G A 0.218496 1.5360e-05
2:76213310 A G 1.392641 -2.0439e-05
2:76215788 G A 0.021838 -1.2817e-06
2:76220061 T C 0.530410 -6.6411e-05
2:76226684 A G 0.205302 -3.4506e-05
2:76233494 G A 0.174090 1.0210e-05
2:76238084 T G 0.046386 -5.0132e-05
2:76240441 G A 0.650201 4.3500e-05
2:76242309 T C 1.861932 -5.3427e-05
2:76242645 T C 0.180942 -2.4491e-05
2:76245150 G T 0.039372 1.2536e-05
2:76260305 A C 0.413804 -6.8098e-05
2:76263535 A G 0.261565 3.4172e-05
2:76265692 G T 0.053219 2.0435e-05
2:76275941 A G 0.077588 -4.0203e-05
2:76302229 G A 0.036740 -2.1982e-05
2:76311972 A G 0.460677 6.9340e-06
2:76314482 C A 1.892333 -5.0548e-05
2:76315359 T C 1.427384 -3.2787e-05
2:76315549 T C 0.029401 1.5200e-05
2:76335161 T G 0.034873 2.7400e-05
2:76340837 T G 0.028758 2.1301e-05
2:76347346 C T 0.114941 -3.2749e-05
2:76367048 T C 0.043228 -1.0853e-05
2:76369707 G A 0.747290 -9.9086e-06
2:76375711 T C 0.652895 5.2088e-05
2:76377857 A G 0.059473 -8.3900e-06
2:76379904 C T 1.164907 -6.8590e-05
2:76392105 A G 0.032117 8.8239e-06
2:76394603 C T 0.139635 6.4847e-06
2:76395758 G A 0.094762 -7.9149e-07
2:76396834 A C 0.411331 -7.8621e-05
2:76401905 C T 0.321142 1.6484e-07
2:76413305 T G 0.370784 -9.5258e-05
2:76420575 G C 0.035474 -2.2481e-05
2:76422970 T C 0.121624 2.1730e-05
2:76429790 C T 0.326468 -2.0360e-05
2:76446599 G A 0.156618 1.5789e-05
2:76454744 A G 0.099910 -4.4606e-05
2:76466115 T G 1.918647 -7.1624e-06
2:76472334 C A 0.102461 3.5797e-06
2:76478744 A C 0.150029 7.5527e-05
2:76483922 C T 0.059395 1.0796e-05
2:76484427 A G 0.027125 2.3130e-06
2:76485610 G T 0.442860 -5.2171e-05
2:76487395 G C 0.225130 3.0148e-05
2:76487414 C A 0.027914 1.7906e-05
2:76487865 C T 0.079844 1.0569e-05
2:76491113 C A 0.084930 -8.1144e-06
2:76498511 G A 0.514713 -3.2259e-05
2:76499619 A G 0.084895 -1.6445e-05
2:76511567 T C 0.806029 2.0199e-05
2:76516417 T C 0.024071 1.2263e-05
2:76522581 G A 0.398451 -3.5442e-05
2:76524030 G A 1.929465 -7.2641e-06
2:76532422 A C 0.021328 -3.0125e-05
2:76542255 G A 1.930186 -8.8876e-07
2:76554776 T G 1.802131 -7.2784e-05
2:76556082 A G 0.082869 -3.3099e-05
2:76566772 T C 1.363662 -1.1383e-05
2:76567339 G A 0.104181 -2.3368e-06
2:76580565 G A 0.226111 -2.0693e-05
2:76586332 G A 0.479285 -3.4844e-05
2:76589188 G C 0.095109 -1.8717e-05
2:76592822 A G 0.046318 -3.2749e-05
2:76612231 A C 0.197320 3.6565e-05
2:76613107 A G 0.176417 1.5635e-05
2:76616394 C T 0.025311 1.1592e-05
2:76617219 T C 0.071051 1.2323e-05
2:76618105 C T 1.696850 -2.4811e-05
2:76618512 T C 1.802355 -4.6728e-05
2:76618920 G A 0.184434 -2.1020e-05
2:76619579 C T 0.562203 2.0368e-05
2:76620604 G A 0.085362 7.8876e-05
2:76621564 G A 0.036918 1.7543e-05
2:76625113 T G 1.794591 -6.5909e-06
2:76626058 A G 1.955785 1.5545e-05
2:76630436 T C 0.731713 2.0532e-05
2:76632741 A C 0.408925 -9.0537e-06
2:76633140 G A 0.703861 -2.6749e-05
2:76638440 A G 0.518128 -6.2116e-06
2:76643267 G A 1.726669 -2.3832e-06
2:76644795 G T 0.091133 -7.1442e-07
2:76646106 C G 1.911321 -1.6727e-05
2:76646251 G C 0.061940 1.0374e-05
2:76646295 G T 1.869764 3.2460e-05
2:76648371 C G 0.098556 1.5555e-05
2:76648560 C G 0.263412 -3.0297e-05
2:76654115 A C 1.919241 -2.3671e-05
2:76655853 T C 0.077812 -4.6229e-06
2:76657902 C T 0.235219 2.5572e-05
2:76662404 T C 0.063514 1.4210e-05
2:76667798 G A 0.675557 -2.1263e-05
2:76681639 G T 0.033266 -3.2713e-05
2:76682961 T A 0.428206 -1.5998e-05
2:76687237 G A 0.480213 -3.6996e-06
2:76689503 G T 0.038142 -1.6501e-05
2:76692923 T G 0.097680 8.8737e-06
2:76710290 G A 0.165479 3.0710e-05
2:76710928 T C 0.028524 -8.9106e-06
2:76714900 A G 0.234057 1.5991e-05
2:76721928 G T 0.507907 -1.8842e-05
2:76723986 T A 0.189446 -2.2190e-05
2:76724995 G A 0.023552 -5.7033e-06
2:76731168 T C 1.735121 -6.7427e-06
2:76736523 T C 0.058246 9.7976e-07
2:76750772 T C 1.102364 -1.0313e-05
2:76752673 G A 1.178696 -8.4117e-06
2:76754104 T G 0.085807 -5.9463e-05
2:76759575 T C 0.141177 -4.2227e-05
2:76762151 A G 0.122692 1.4039e-05
2:76764790 A G 0.872945 -7.1356e-06
2:76776812 C T 1.487452 -5.3306e-05
2:76778258 T C 0.062625 -1.4147e-05
2:76780730 A G 0.042024 -2.3011e-05
2:76786816 A G 0.471037 -1.0182e-05
2:76791882 G A 0.029492 -9.7231e-06
2:76796561 A G 0.605798 -7.1311e-06
2:76797193 T C 1.809999 -7.2681e-05
2:76797521 T C 0.053780 -1.5646e-05
2:76807216 C T 0.070230 -1.5337e-05
2:76814757 G A 0.253265 1.9706e-05
2:76822924 G A 0.081191 -1.5659e-05
2:76828983 C T 1.814348 -5.0895e-05
2:76838047 T C 0.375367 -3.1679e-05
2:76839664 A G 0.064271 -2.4546e-05
2:76839833 A G 1.550755 7.2606e-08
2:76842575 A G 0.048879 5.1210e-06
2:76857420 T C 0.078221 6.9046e-06
2:76857577 A G 0.033718 1.1817e-06
2:76858474 A C 0.563933 2.1897e-05
2:76870795 C G 0.163229 -1.2758e-05
2:76881210 A G 1.648062 -1.4183e-05
2:76886788 G A 0.091175 1.9459e-05
2:76890631 G A 0.715507 -3.3421e-05
2:76894380 G A 0.753372 -3.3620e-05
2:76900902 A G 0.029047 1.4465e-06
2:76902054 C A 0.091088 -8.9044e-06
2:76904106 G C 0.615276 -2.7568e-05
2:76905038 G C 0.090273 3.4386e-05
2:76906077 A C 0.146861 2.5369e-05
2:76908355 T C 0.047512 3.2796e-05
2:76912379 T C 0.073602 1.1774e-05
2:76913094 T C 0.077572 3.0034e-05
2:76914970 G A 0.165355 5.0404e-05
2:76915391 T C 0.329136 -4.0938e-05
2:76915791 A G 0.173460 3.0109e-06
2:76918138 A G 1.022331 4.2355e-05
2:76918322 A G 1.163171 2.7876e-05
2:76919605 T C 1.882430 7.4151e-06
2:76924347 C A 0.031770 2.8409e-05
2:76927056 C T 1.164041 2.9103e-05
2:76928219 A C 0.137451 -4.9369e-05
2:76939855 C T 0.161421 -1.1701e-06
2:76942470 G A 0.108492 7.1673e-06
2:76943150 G A 0.460044 2.4308e-05
2:76943205 G T 0.788216 2.0182e-05
2:76944162 T C 0.781014 -4.2251e-05
2:76946317 T C 0.356788 3.0718e-06
2:76947750 T C 1.053855 -5.6047e-06
2:76948171 G A 0.427037 7.1921e-06
2:76949033 G A 0.417257 2.1986e-05
2:76949074 G A 0.338238 -7.4795e-06
2:76957209 T C 0.082337 4.0421e-05
2:76958938 C T 0.439985 4.3359e-05
2:76960281 T G 0.642573 4.3028e-05
2:76966441 G A 0.512636 7.9925e-05
2:76970796 T C 0.046733 5.1373e-05
2:76974255 C G 1.026739 3.6076e-05
2:76978674 T G 0.137380 -2.2680e-05
2:76982894 C T 0.514314 4.1942e-05
2:76989568 C T 0.358242 1.5638e-05
2:76990558 C A 0.046996 -1.1202e-05
2:76995089 A C 0.127720 1.2934e-05
2:76998996 A G 0.045864 -6.8004e-06
2:77013352 T C 0.028369 2.4009e-08
2:77014577 C T 1.012987 1.8831e-05
2:77017391 A G 0.114665 1.1699e-05
2:77017500 A G 0.198761 4.0173e-05
2:77018914 G C 0.053657 2.5263e-05
2:77030188 A G 0.038100 4.2038e-06
2:77030809 G T 0.255349 -9.4460e-06
2:77033350 G A 0.053186 7.6615e-05
2:77038541 A G 0.146955 5.5850e-06
2:77039700 T C 0.049862 6.2406e-07
2:77043185 C T 0.699884 2.9490e-05
2:77044795 G A 0.037820 2.0307e-07
2:77045427 A G 0.071174 -2.0134e-05
2:77050321 G A 0.036110 -1.6972e-05
2:77051328 C T 0.090938 -4.0721e-06
2:77056383 G T 0.160487 2.4725e-05
2:77063801 T G 0.029839 -1.0524e-05
2:77080172 C A 0.403557 -1.1623e-05
2:77082208 A G 0.043763 3.9273e-05
2:77089888 G A 0.054439 5.8351e-06
2:77100061 T C 0.024646 1.7547e-05
2:77101162 T C 0.059006 -5.1585e-06
2:77131674 C T 0.031199 -1.0130e-05
2:77139739 C G 0.030735 2.6542e-05
2:77141061 T G 0.205581 4.3821e-05
2:77149906 C T 0.581055 4.8521e-06
2:77153021 C G 0.158477 -1.7972e-06
2:77157482 C T 0.293851 -2.7336e-06
2:77160518 C T 0.028855 5.4489e-06
2:77174451 A G 0.084317 -2.8499e-05
2:77178392 G T 0.137474 2.8606e-06
2:77181126 C T 0.090399 -6.9381e-06
2:77187395 A G 0.023847 1.8100e-08
2:77193019 T C 0.094246 -3.1608e-06
2:77195635 C T 0.071233 -2.4935e-05
2:77195825 C T 0.351620 -1.4587e-05
2:77197648 G T 0.052336 5.3650e-05
2:77200917 A G 0.359465 -9.6758e-06
2:77209245 C T 0.510607 -8.1764e-06
2:77213066 T C 0.487377 -4.6828e-06
2:77213103 T C 0.835333 -1.1003e-05
2:77216099 A G 0.029738 3.9599e-05
2:77222794 G T 0.030024 3.9971e-06
2:77228103 T C 0.323190 -3.4262e-07
2:77229536 A G 0.025214 1.0904e-05
2:77236228 T C 0.065173 -1.3247e-06
2:77237424 T C 0.054196 -6.6383e-07
2:77248300 G A 0.026392 3.0313e-05
2:77254761 G T 0.161356 2.4378e-05
2:77280289 T G 0.425203 -1.1887e-05
2:77285514 C A 0.049746 1.3137e-06
2:77286529 G C 0.278719 -1.0514e-05
2:77288829 T C 0.310596 9.8208e-07
2:77289484 G T 0.091841 1.2824e-05
2:77293359 A G 0.064667 3.8073e-05
2:77297162 C T 0.056289 3.1505e-05
2:77301582 C T 0.519569 2.9076e-06
2:77302258 C A 0.045396 4.4565e-05
2:77302619 G A 0.134497 -1.4358e-05
2:77307360 G A 1.785107 -9.1009e-05
2:77325484 T G 0.064524 2.9525e-05
2:77329199 A C 0.071145 1.1716e-05
2:77329335 T G 0.035652 6.3021e-06
2:77330422 T C 0.140746 4.8085e-06
2:77330448 G A 0.528190 7.3588e-06
2:77330718 A G 0.089708 -3.6963e-05
2:77331455 A G 0.023123 -6.9521e-06
2:77332428 G A 0.314595 6.6189e-07
2:77337428 T C 0.980071 1.6242e-05
2:77340647 C T 0.053994 1.7219e-05
2:77347039 G A 0.360634 3.2334e-05
2:77359649 T G 0.045257 1.2874e-05
2:77360900 T C 0.038840 -1.1088e-05
2:77362222 T C 0.038116 -1.4684e-04
2:77367142 G A 0.511902 -1.3160e-05
2:77373391 A G 0.128366 -8.3288e-06
2:77375521 T C 0.056218 1.2063e-04
2:77379840 C T 0.036402 -3.2644e-05
2:77381553 A G 0.111984 -1.0430e-05
2:77381752 T C 0.127399 9.5624e-06
2:77383715 G A 0.877824 1.3978e-05
2:77384690 G A 0.593623 -7.6398e-05
2:77387034 G C 1.185973 -4.0911e-05
2:77388083 C T 1.123127 1.3556e-05
2:77395150 T C 1.208489 8.9820e-06
2:77407448 A G 0.024934 5.3282e-06
2:77412514 T C 0.076361 -2.2654e-05
2:77414271 A G 0.035522 5.1036e-05
2:77428101 A C 0.041809 -1.6733e-05
2:77429248 T G 0.057626 2.8582e-05
2:77431429 C T 0.048321 6.1053e-06
2:77431536 C T 0.025837 4.8193e-06
2:77441127 G A 1.196233 3.1099e-05
2:77445845 C T 1.099209 2.6422e-05
2:77446259 C A 0.148357 -1.5835e-05
2:77455562 G A 0.025847 5.6173e-06
2:77468500 C A 0.023347 1.1372e-05
2:77469524 A G 0.047399 -4.3903e-05
2:77472042 C A 1.061083 3.0129e-05
2:77477588 G C 0.142910 1.5270e-05
2:77487258 C T 0.058986 -1.8333e-05
2:77489488 A G 0.026645 4.6085e-05
2:77491121 T C 0.125169 9.3493e-06
2:77491997 T G 0.026324 1.0478e-05
2:77501554 C A 0.045565 1.3557e-05
2:77522805 T C 0.367314 5.1061e-05
2:77526210 G A 0.082983 1.2548e-05
2:77528843 G A 0.367359 5.7358e-05
2:77533444 A C 0.055150 -4.9039e-05
2:77540668 G A 0.061618 -8.2808e-05
2:77541806 C T 0.029456 -9.2552e-06
2:77543425 T C 0.092850 -5.9415e-06
2:77546821 A G 0.063793 -5.1211e-06
2:77547437 A G 0.026979 -1.2451e-05
2:77554542 A G 0.367888 3.2661e-05
2:77555231 T C 0.058659 2.7997e-05
2:77562253 A C 1.504684 -2.3734e-05
2:77571568 C T 1.321765 -4.4701e-05
2:77577920 T C 0.031082 5.6729e-05
2:77578925 A G 0.065721 -4.9410e-05
2:77579676 G A 0.044078 -2.8043e-05
2:77581832 A G 0.080883 2.3574e-05
2:77582055 C T 0.063135 7.0505e-06
2:77583963 T C 1.235001 -1.3289e-05
2:77586295 C T 1.211105 -1.6674e-05
2:77586681 G A 0.096800 2.6792e-05
2:77587969 A G 0.717162 -1.0496e-05
2:77590152 G A 0.078672 8.3200e-05
2:77590797 T G 0.862783 3.0921e-05
2:77591574 G T 1.700728 -4.6514e-05
2:77593531 C T 0.061291 -5.0518e-06
2:77593620 A G 0.096813 -3.3468e-07
2:77594873 C T 0.035146 1.0509e-04
2:77595541 G A 0.079847 -1.8135e-05
2:77595904 A G 1.285967 1.2216e-05
2:77609693 A C 0.046776 6.9609e-06
2:77609970 A G 0.790966 -2.0513e-06
2:77616515 C T 0.070350 4.8337e-06
2:77621789 T C 0.086462 3.6460e-05
2:77627190 T C 0.039670 2.8517e-05
2:77633743 G A 0.914177 1.2115e-05
2:77636909 G A 0.742820 1.1788e-05
2:77637057 T C 0.104555 2.3666e-06
2:77637545 C T 1.763895 2.5590e-05
2:77638257 G A 0.046847 -2.1537e-05
2:77640545 A G 0.207252 6.0065e-06
2:77641853 T C 0.152934 2.6548e-05
2:77645195 G A 1.046763 1.7592e-05
2:77648214 G C 0.201241 2.4114e-05
2:77649106 G T 0.745053 4.4295e-05
2:77651810 T C 0.084187 -1.0250e-05
2:77663218 A G 1.103438 -1.8778e-05
2:77669850 A C 0.116386 4.7107e-05
2:77671495 C A 1.371663 -4.6874e-05
2:77672435 G T 0.063875 -8.4868e-06
2:77674616 G A 0.109381 3.3624e-05
2:77675884 A G 0.266106 -6.9007e-06
2:77681802 C T 0.127064 1.6442e-06
2:77683337 T C 0.738477 -1.2312e-05
2:77683591 G A 0.102046 1.1212e-05
2:77684774 T C 0.482765 1.2884e-06
2:77686386 T G 0.324151 -3.7502e-05
2:77689799 G A 1.291959 -5.7549e-05
2:77691733 G A 0.612676 1.0912e-05
2:77693583 C T 0.119148 -2.7143e-05
2:77694559 C A 1.759351 2.8944e-05
2:77696240 T C 0.109222 -1.9526e-07
2:77698523 A C 0.030433 3.2379e-05
2:77699067 C A 0.535866 -1.2251e-05
2:77705469 A G 1.854503 -9.9761e-06
2:77707474 T C 0.068506 -3.8119e-05
2:77712667 C T 0.079172 -5.7288e-06
2:77720236 A C 1.203221 -2.0063e-05
2:77722736 A G 0.509030 -1.5069e-05
2:77723801 G T 0.032137 -2.5280e-05
2:77726390 G A 0.090724 -6.3537e-06
2:77726475 A G 0.686908 -9.9745e-06
2:77726530 T C 0.112361 -7.5829e-05
2:77726680 C T 0.147867 -4.0434e-05
2:77730954 C G 0.088017 8.5710e-06
2:77744334 T C 0.037830 2.7472e-05
2:77747670 A G 0.042595 4.4812e-05
2:77759299 G A 0.563485 2.5834e-05
2:77759778 A C 0.030929 4.6646e-05
2:77762459 C T 1.359381 -1.9409e-05
2:77773013 G A 1.885916 -3.5173e-05
2:77773509 T G 0.239717 1.1035e-04
2:77776783 A C 0.072012 -2.1506e-05
2:77782918 A C 1.599809 3.3253e-05
2:77786252 C T 0.857135 -3.3358e-05
2:77786742 A G 1.325771 4.0856e-05
2:77791620 C T 0.109449 7.6354e-05
2:77792519 A G 0.291913 1.8695e-04
2:77798886 T C 0.151687 -2.1397e-05
2:77805268 T C 0.260095 -9.2859e-06
2:77812206 T G 0.135812 3.8991e-05
2:77813893 T A 0.699446 -1.1223e-05
2:77819027 C T 0.154651 -1.4351e-05
2:77831081 C T 0.066092 -1.9693e-05
2:77837460 A G 0.106226 3.0102e-05
2:77839024 A C 0.046344 7.4263e-05
2:77840446 C G 0.154349 -2.0191e-05
2:77850264 C T 0.073898 -1.4108e-05
2:77850353 C T 0.138600 -3.1964e-05
2:77860161 T G 0.170980 4.9954e-06
2:77861767 C T 0.453335 4.0436e-05
2:77864527 A C 0.067757 2.9599e-06
2:77870167 A G 0.327634 -6.2858e-05
2:77880560 C T 0.519329 3.5042e-06
2:77880589 A G 1.299953 3.8309e-06
2:77883796 A T 0.089465 5.7601e-06
2:77885347 C T 0.280741 -2.6376e-05
2:77885991 A G 0.037564 2.2398e-05
2:77909511 T G 0.312433 -2.7069e-05
2:77918355 C T 0.466883 -5.0299e-06
2:77919342 G A 0.428868 1.2214e-05
2:77919714 G A 0.070717 -3.1474e-05
2:77925233 A G 1.773071 -1.5696e-05
2:77928874 G C 0.089844 -3.1249e-05
2:77932803 C T 0.124666 4.1949e-05
2:77935466 A G 0.835534 -3.8068e-05
2:77943882 A G 0.879022 -1.0491e-04
2:77951766 A C 0.145975 -7.0312e-06
2:77956511 C T 1.922006 -1.1717e-05
2:77956958 G C 0.088101 -1.5330e-05
2:77964399 C T 0.814352 -2.7836e-05
2:77965091 T G 0.042946 7.3174e-05
2:77968523 A G 0.111105 -1.1687e-05
2:77971933 G A 0.318932 -1.6358e-05
2:77979036 A G 0.088163 2.2329e-06
2:77979650 C T 0.156962 2.1250e-05
2:77994215 C G 0.541095 -5.0887e-05
2:77998376 G A 0.066961 -9.8730e-06
2:78005362 C T 0.064962 2.8769e-06
2:78008188 T C 0.185275 -1.1893e-05
2:78014211 A G 0.085813 1.3336e-05
2:78023915 T C 0.086505 -1.3217e-05
2:78026615 G A 0.972436 -2.5647e-05
2:78032367 A C 0.122767 7.6969e-06
2:78040830 T G 0.286029 1.8010e-05
2:78044534 A T 1.169500 -1.8369e-05
2:78048214 T C 0.786243 -7.8997e-05
2:78055697 A C 0.330896 1.6744e-07
2:78061074 C T 0.981765 -2.1532e-05
2:78062933 T G 0.141697 -2.5310e-06
2:78067620 T C 0.106106 -2.9268e-05
2:78068946 G C 1.326589 -1.6444e-05
2:78069474 G A 1.341779 -1.6260e-05
2:78074314 A G 0.268699 2.4464e-05
2:78080179 G T 0.026694 -1.2581e-05
2:78081472 A G 0.091545 -5.0784e-06
2:78085272 A G 0.088627 -3.5958e-05
2:78092512 T C 1.672198 -1.0444e-05
2:78092588 T C 0.089883 -3.8994e-05
2:78093447 C T 0.151194 -3.3421e-05
2:78094035 A G 0.608644 1.1683e-04
2:78094504 C T 0.031189 -1.2496e-05
2:78097679 A G 0.087342 -3.0461e-05
2:78103742 C T 0.038930 -4.1729e-05
2:78104290 T C 0.651999 -1.5476e-05
2:78108640 T C 0.061577 -5.0459e-06
2:78114950 G A 0.438053 8.9871e-06
2:78115697 A G 0.129927 -1.7835e-05
2:78116939 A C 0.886945 -5.8703e-05
2:78119042 G A 0.089455 -1.6578e-05
2:78123187 T C 0.766404 -2.7311e-05
2:78124330 A G 0.135588 2.2818e-05
2:78134037 G C 1.157682 -4.8778e-05
2:78139637 C A 0.042709 -1.5539e-05
2:78146371 T C 0.032880 1.0496e-05
2:78151829 T C 0.055026 7.3378e-06
2:78152085 C A 1.209719 -3.3819e-05
2:78159223 G A 0.030355 -1.5612e-05
2:78165625 T C 0.086657 -3.3423e-05
2:78176142 T C 0.062956 -4.7795e-05
2:78178365 A G 1.113708 -1.0452e-05
2:78183205 C T 0.033289 1.9123e-06
2:78204094 C T 1.119261 -4.4199e-06
2:78210707 C A 1.634838 3.3306e-06
2:78215602 G A 0.428803 3.8809e-05
2:78220806 G A 0.036882 1.7573e-05
2:78240557 C T 0.316744 2.9778e-05
2:78246628 C A 1.927417 -4.4099e-05
2:78256695 T C 0.032672 -9.7810e-06
2:78259210 A G 0.118236 -1.2271e-05
2:78259923 T C 0.530962 -2.5944e-05
2:78260845 A C 0.025259 1.2081e-05
2:78266254 G A 1.635789 5.0657e-06
2:78266292 C T 0.316277 3.2689e-05
2:78280952 C T 0.375844 -4.9585e-05
2:78287028 T C 0.026165 2.0472e-05
2:78301690 G A 0.433493 -3.3706e-05
2:78301879 C T 0.265148 -3.3142e-05
2:78308503 C T 0.468214 4.3081e-05
2:78315365 A G 0.708304 7.7421e-05
2:78333664 A C 0.146614 2.0218e-05
2:78336792 G A 0.894816 2.8577e-05
2:78354379 C T 0.066179 -1.3719e-05
2:78355068 C A 0.100815 1.5497e-05
2:78355786 A C 0.030323 -2.8531e-06
2:78366191 T C 0.221615 -1.8140e-05
2:78376475 A G 0.028187 -6.5257e-05
2:78376517 G A 0.228061 -1.3825e-05
2:78376833 T C 0.035948 4.3061e-06
2:78380368 T C 0.471408 -2.9618e-06
2:78384746 T C 0.655894 6.2268e-08
2:78400313 C T 0.101701 -2.5262e-05
2:78414284 A C 0.161616 1.8159e-05
2:78418523 C T 0.041904 -8.7233e-06
2:78423757 A G 0.269037 2.5879e-06
2:78426298 A C 0.030254 1.3488e-06
2:78427948 G A 0.043533 2.9808e-05
2:78438003 C G 0.034325 3.5448e-05
2:78447774 A C 0.080863 1.7683e-05
2:78461082 A G 0.238737 -1.1237e-05
2:78464698 G T 0.370443 3.5082e-05
2:78477202 G A 0.529086 5.8917e-05
2:78478097 T G 0.254830 3.7187e-05
2:78488924 A C 0.031588 -2.2174e-05
2:78496523 T C 0.271698 -2.8478e-05
2:78506807 G A 0.034396 2.9578e-05
2:78508207 T C 0.058305 -1.0297e-05
2:78511542 T C 1.653180 -3.7284e-05
2:78511723 G A 0.322489 -1.5370e-05
2:78533899 C T 0.149808 -1.9021e-05
2:78537032 C A 0.637737 -4.4102e-05
2:78547026 C T 0.244424 3.1998e-05
2:78552351 C A 0.105697 2.7698e-05
2:78576957 G T 0.033510 3.7432e-05
2:78592754 A G 1.488743 -1.5862e-05
2:78601864 G C 1.370375 -1.8917e-05
2:78602282 T C 0.032958 3.1305e-05
2:78612797 G T 0.049509 3.9970e-05
2:78616884 T C 0.283299 2.3018e-05
2:78623571 C T 1.529654 -2.4329e-05
2:78624069 A C 0.038112 2.6044e-05
2:78629759 G T 0.054510 2.3927e-05
2:78641255 C T 0.022471 1.0350e-05
2:78649254 C T 0.089844 -1.4179e-05
2:78666012 T C 0.131070 -1.1112e-05
2:78670884 T G 0.036159 -1.0111e-05
2:78692917 A C 0.073683 2.8344e-06
2:78695215 C T 0.087803 8.7266e-05
2:78703208 A G 0.032458 -9.0803e-05
2:78733365 C T 0.721274 1.8665e-05
2:78734402 T C 0.197242 -1.2772e-06
2:78735074 G A 0.062894 -2.3462e-05
2:78735148 A G 0.134832 -2.1599e-06
2:78735783 C T 0.705928 -3.0538e-05
2:78740927 G A 0.122958 -4.5029e-06
2:78749356 C T 0.241834 3.8670e-05
2:78753466 G A 1.547376 -1.8219e-05
2:78760166 T G 0.124549 -1.0984e-05
2:78795417 G A 0.079825 -7.5065e-05
2:78802994 T C 0.052355 2.8379e-05
2:78812482 T C 0.032569 -9.0813e-06
2:78824001 C T 0.720901 1.0950e-06
2:78830272 C T 0.705273 -6.1070e-05
2:78849061 A G 1.334122 -6.7144e-05
2:78849433 T C 0.794036 -2.1560e-05
2:78861197 C G 0.061216 -9.4502e-06
2:78908449 C T 0.115399 1.4959e-05
2:78909256 A G 0.138029 -6.6995e-05
2:78915284 A G 0.060145 -2.3039e-05
2:78920161 C T 1.392836 -2.4415e-05
2:78933518 A G 0.167014 -5.3400e-05
2:78933545 A G 0.023772 4.8421e-08
2:78945349 C T 0.837111 1.1487e-05
2:78960901 C T 1.395952 -1.8673e-05
2:78962529 A G 0.109209 1.0122e-05
2:78971469 T C 0.383926 -6.8573e-06
2:79002455 G A 0.046308 3.2978e-06
2:79003384 C T 0.132787 -1.1231e-05
2:79003597 A G 0.026645 1.6109e-05
2:79004604 G A 0.188582 5.4233e-05
2:79005387 A C 0.822087 1.7302e-05
2:79007390 G T 0.035711 -1.8402e-05
2:79012163 C T 0.740418 1.3764e-05
2:79014346 A C 0.305361 7.6743e-06
2:79027342 T C 1.532601 6.9958e-05
2:79030278 G A 0.042546 -1.9262e-05
2:79039213 C T 0.428800 2.3713e-05
2:79039828 T C 0.069568 8.0648e-06
2:79046157 A G 0.081964 4.3166e-05
2:79046585 A G 0.023993 2.9708e-06
2:79046704 C T 1.377688 2.8851e-05
2:79049604 A G 0.086268 -8.0115e-06
2:79056746 T C 0.421094 5.4773e-06
2:79063531 G A 0.023256 1.1973e-05
2:79064150 T C 0.060937 2.3938e-06
2:79064180 G T 1.361231 1.5365e-05
2:79068303 T A 0.513707 -2.3300e-05
2:79082608 A G 0.028067 -1.7112e-05
2:79084215 T C 0.444883 9.2394e-06
2:79095630 G A 0.477662 -1.7994e-05
2:79104394 C T 0.083762 -3.9698e-06
2:79107849 T C 0.108274 1.2790e-05
2:79112157 A G 0.068737 -3.1016e-07
2:79116996 G C 1.453828 2.4984e-05
2:79119486 G T 1.594772 -2.9976e-07
2:79120558 G C 0.435697 -3.3876e-05
2:79129937 A G 0.034390 -1.8805e-06
2:79132278 C T 1.211758 3.0270e-05
2:79146559 G A 1.770832 2.1658e-05
2:79148826 A C 0.036288 -2.1890e-05
2:79151213 G T 1.713910 5.4350e-06
2:79154457 C T 0.638928 1.3905e-05
2:79159361 C T 0.034626 2.2545e-05
2:79160874 C T 1.013555 -3.6845e-05
2:79163616 A G 0.071966 -1.1665e-05
2:79163690 T C 0.453052 2.4954e-05
2:79164282 A G 1.004989 -3.7969e-05
2:79165835 A G 0.137678 -1.4319e-05
2:79166352 T G 0.528385 1.3831e-05
2:79179536 C T 0.020517 -2.2680e-05
2:79180459 T C 0.061723 -1.6465e-05
2:79182298 A G 0.105067 -7.9790e-07
2:79182544 G A 0.245703 1.8267e-05
2:79182978 T G 0.055637 7.2086e-06
2:79189256 A G 0.137931 -1.5470e-05
2:79190570 A G 0.025016 -1.3058e-05
2:79191047 G A 0.230398 -2.4812e-05
2:79194216 A G 0.084914 1.2051e-06
2:79194293 C T 0.165988 -2.6476e-05
2:79194418 G A 1.496858 -1.1503e-04
2:79196081 C T 0.590487 8.6972e-07
2:79202242 G C 0.074057 -3.6812e-05
2:79208422 C A 0.081707 -3.5295e-05
2:79210639 A G 0.032948 -1.8716e-06
2:79214891 T C 0.074050 1.4114e-05
2:79219298 C T 0.079081 2.5778e-05
2:79223215 A G 1.067734 3.8285e-05
2:79223593 C T 0.367892 8.4994e-06
2:79223777 T C 0.373575 -1.6891e-05
2:79223783 G A 0.140522 2.3753e-05
2:79223902 C A 0.324920 1.8590e-05
2:79224059 G A 0.043312 -5.5645e-06
2:79224138 G C 0.130128 -1.0111e-05
2:79225976 C T 0.340925 1.1997e-05
2:79226870 G A 1.384588 3.0211e-05
2:79230500 C T 1.108329 -4.0769e-05
2:79245332 A G 0.404719 1.8521e-05
2:79249506 T C 0.029816 1.8355e-05
2:79251847 T C 0.679286 3.7907e-05
2:79257122 G A 0.066176 -1.3627e-05
2:79259776 A G 0.269546 3.5850e-05
2:79262319 A G 0.079257 -1.3865e-05
2:79263229 A G 1.641531 -5.3646e-06
2:79265971 C T 0.062641 2.7058e-05
2:79278036 G A 0.277265 -1.8738e-05
2:79284767 T C 0.123604 8.6375e-06
2:79287446 C A 1.514265 2.0413e-06
2:79293261 G A 0.294968 2.5588e-05
2:79293699 A G 0.123728 -1.7972e-05
2:79294529 T C 0.026681 2.4644e-05
2:79298349 C T 0.068052 1.3372e-04
2:79298461 T C 0.066689 -5.1730e-05
2:79298471 C T 1.154326 -2.3425e-05
2:79299277 A G 0.253181 -4.4319e-05
2:79299547 T C 0.023941 1.3699e-05
2:79312114 G A 0.047525 2.8222e-05
2:79314094 T G 1.494424 1.0149e-05
2:79314276 T C 0.330597 1.2020e-05
2:79317044 A G 0.051339 2.1294e-05
2:79323159 A G 0.829945 -1.2631e-05
2:79327002 C T 0.690325 -2.2963e-06
2:79339494 A G 0.094421 1.6488e-05
2:79347076 G T 0.837822 -6.8544e-06
2:79348282 C T 0.230889 5.6472e-05
2:79356134 T C 0.142897 -1.3685e-05
2:79363147 G A 0.275704 3.4824e-05
2:79363251 T C 0.375435 1.6543e-05
2:79364457 A G 0.057824 1.1462e-05
2:79364463 T C 0.122420 2.4561e-05
2:79364570 C T 0.164203 -1.3880e-05
2:79364601 T C 0.139002 -4.3594e-05
2:79366737 G A 1.339247 -3.5890e-05
2:79380443 A G 0.061450 -7.4741e-07
2:79388385 A C 0.212761 2.2041e-05
2:79392091 A G 0.092762 -6.3301e-05
2:79395133 T C 0.052719 -2.8470e-05
2:79396625 T C 0.071437 -2.4934e-05
2:79397366 A G 0.116373 3.4995e-05
2:79401014 G A 0.235696 -1.8719e-05
2:79410158 G A 0.957301 -1.3212e-05
2:79418487 T C 0.588114 -1.2452e-05
2:79422682 C T 0.048970 1.5242e-05
2:79424437 A G 0.113357 1.4972e-05
2:79427047 T C 0.380797 -1.4549e-05
2:79434619 A C 0.070421 -3.9039e-05
2:79449830 C T 0.316890 -1.3519e-05
2:79451571 C T 1.665768 1.9239e-05
2:79452981 A C 0.129044 2.0758e-05
2:79454183 C A 0.058389 -3.8221e-05
2:79460688 C T 0.062378 4.0164e-06
2:79460830 T C 0.291232 -6.1116e-06
2:79476025 C T 0.383050 -1.9207e-06
2:79478195 A G 0.038830 -1.8938e-05
2:79487582 A G 0.038190 1.3202e-05
2:79487869 T C 0.072463 2.8322e-06
2:79489124 T C 0.021851 -3.2737e-07
2:79491190 A G 1.217977 -1.0700e-05
2:79497075 C G 0.214212 1.8101e-05
2:79498920 G A 0.123848 2.2037e-05
2:79502231 G A 0.110754 1.2410e-05
2:79507303 G A 0.084226 -4.7982e-05
2:79515954 G T 0.314151 1.9333e-05
2:79517133 G A 1.197174 1.9792e-05
2:79522170 C T 0.080337 -3.5768e-05
2:79524147 T C 0.060395 2.0269e-05
2:79526043 G A 0.191585 1.0372e-05
2:79531447 G C 0.155043 2.8712e-05
2:79533477 G A 0.105966 2.1614e-06
2:79534050 G A 0.079993 -1.2972e-05
2:79538139 C A 0.026603 2.9473e-05
2:79539988 C G 0.462254 1.0996e-05
2:79543168 G A 0.154284 2.9052e-05
2:79544571 A C 0.281588 -6.3184e-05
2:79549813 T C 1.957908 1.6672e-05
2:79556751 T C 0.186284 -1.2822e-06
2:79556993 C T 0.453594 2.2452e-05
2:79560035 A G 0.556059 -4.5642e-07
2:79561286 A G 0.075943 1.0928e-06
2:79563718 A G 0.258845 1.3453e-05
2:79563964 T C 0.580367 6.2667e-06
2:79565014 T G 0.091114 2.8385e-05
2:79566551 G A 0.035483 1.6226e-05
2:79566623 G A 0.295909 -2.7711e-05
2:79571601 G A 0.243025 3.4141e-05
2:79575193 G A 0.626886 2.1429e-05
2:79575630 A G 0.209700 -1.3979e-05
2:79582825 A G 0.562709 4.5185e-05
2:79584984 A G 0.039693 7.7402e-06
2:79603240 C A 1.487121 3.9432e-05
2:79604471 G A 0.118216 3.2700e-05
2:79614140 T C 0.035746 -1.0793e-05
2:79615297 G C 0.583447 2.5049e-05
2:79629878 G A 0.146484 4.2395e-05
2:79632016 C A 1.549116 2.0449e-05
2:79632061 G A 0.431701 4.7437e-05
2:79633418 G C 0.528362 1.0864e-05
2:79633879 A C 0.523162 -4.5791e-06
2:79635212 G A 0.037463 -7.4701e-05
2:79635232 C T 0.075063 -9.4482e-07
2:79641165 T C 0.074612 4.3473e-06
2:79655517 G A 0.604389 1.1749e-05
2:79657297 A C 0.022461 1.2835e-05
2:79665831 G A 0.031906 -5.8304e-06
2:79671800 T C 0.111429 -4.1939e-05
2:79678489 A G 0.047779 1.8638e-05
2:79683843 A G 0.060158 2.3114e-07
2:79697982 A G 0.609177 9.7273e-06
2:79698362 G T 0.020101 2.4438e-06
2:79698609 G C 0.075803 1.5624e-06
2:79700340 A G 0.051281 -2.1513e-05
2:79702185 G A 0.092652 8.6449e-06
2:79709354 T C 1.341967 -1.2736e-05
2:79715701 A G 0.819418 1.2426e-06
2:79715879 G T 0.030137 4.3714e-05
2:79725618 G T 0.224702 -6.3533e-05
2:79726716 T C 0.075368 -1.9116e-05
2:79734334 C A 0.827423 -4.1493e-06
2:79748933 A G 0.030819 2.5434e-05
2:79752430 C G 0.398604 -1.3724e-05
2:79767153 A C 0.329711 -1.6837e-05
2:79767352 A G 1.384329 -3.0186e-06
2:79772114 T C 0.792011 -2.1859e-05
2:79777981 C T 0.137792 1.0429e-04
2:79782293 C A 1.953344 -7.6906e-06
2:79785973 G A 0.060875 -3.3912e-06
2:79787897 G A 0.241142 -5.6493e-05
2:79799031 T G 0.060677 4.1514e-06
2:79806712 A G 0.099329 -3.2746e-05
2:79813196 A G 1.493719 -3.6015e-07
2:79817143 G A 1.651512 8.5831e-07
2:79821643 G A 0.036064 -9.3466e-06
2:79822618 A G 1.375954 -3.6197e-05
2:79840974 A G 0.093142 -1.1337e-05
2:79848216 T G 0.124740 7.8757e-05
2:79849932 C T 0.128048 1.4764e-04
2:79850653 T G 0.385731 -1.0664e-05
2:79855622 T C 1.581753 -1.2230e-05
2:79856965 T G 0.140038 1.6598e-05
2:79862061 T C 0.201751 4.0546e-06
2:79867203 G T 0.043202 2.0221e-05
2:79869978 G A 0.330081 3.2916e-06
2:79874598 G A 1.906270 6.4791e-05
2:79880529 C A 1.932604 6.3096e-05
2:79880543 T C 0.994463 -2.0596e-05
2:79881648 T C 0.066647 -2.8561e-05
2:79890454 G C 0.566173 1.2723e-05
2:79893693 T C 0.053589 3.4993e-05
2:79893775 G A 0.402145 1.4127e-05
2:79896696 C G 0.074670 2.0768e-05
2:79899475 G A 0.512659 -4.5294e-05
2:79902900 G A 0.467422 2.6930e-05
2:79905975 G T 0.381832 -3.9135e-06
2:79905988 T C 0.067004 -3.2351e-05
2:79906739 T C 0.267885 1.9421e-05
2:79906990 G A 0.160779 -1.7007e-05
2:79910349 A G 0.154891 -1.3957e-05
2:79918339 G C 0.244992 8.1625e-06
2:79922802 T C 0.692773 -1.0534e-05
2:79928312 C A 0.223884 2.1414e-05
2:79931928 C G 1.386464 8.4361e-06
2:79933552 C T 1.046058 -8.0448e-07
2:79937078 T C 0.399970 -9.1908e-06
2:79941889 G T 0.051898 -1.4430e-05
2:79945097 T G 0.028937 4.8953e-05
2:79945799 G A 0.459038 2.0128e-05
2:79951114 T C 0.137737 6.2156e-05
2:79963907 T C 0.182484 -1.4112e-05
2:79964088 T C 0.503983 5.5067e-05
2:79968031 C T 0.028687 2.1792e-05
2:79968075 C T 0.390093 4.6858e-05
2:79971210 C G 0.060178 1.4655e-05
2:79973543 C T 0.681143 2.3547e-05
2:79980853 G T 0.255609 1.2419e-04
2:79982582 T C 0.648906 4.1742e-05
2:79990657 T C 0.024415 1.4121e-06
2:79992038 T C 0.358011 -5.6832e-05
2:79992937 G A 0.050765 -3.1192e-05
2:80001273 T C 0.047522 5.6588e-05
2:80007717 C T 0.375140 -4.7140e-05
2:80011735 A G 0.076141 -1.6222e-05
2:80011752 G A 0.470719 3.0824e-05
2:80019076 A G 0.478139 -3.3711e-05
2:80025376 G A 0.121705 -2.2782e-07
2:80034223 G T 0.122475 -1.9172e-05
2:80035545 G A 0.105006 8.7018e-06
2:80035879 T G 0.266599 -9.9784e-05
2:80044050 G C 0.084129 -1.7923e-05
2:80045923 C T 0.030446 -2.2667e-05
2:80047419 A G 1.017047 -3.5283e-06
2:80048795 C G 0.659996 4.7679e-06
2:80049718 T C 1.091587 -2.6691e-05
2:80055310 T C 0.052582 3.5821e-06
2:80055773 A G 0.057714 7.7351e-07
2:80056097 G A 1.837264 2.2196e-06
2:80058829 C T 0.380060 2.4898e-05
2:80059495 T C 0.844684 2.2036e-05
2:80063847 C T 0.115720 2.6516e-05
2:80070516 A C 0.034260 -1.6224e-05
2:80081856 A G 1.658146 4.6811e-06
2:80083028 T C 0.188183 8.6164e-07
2:80083899 A G 0.593175 -1.2520e-05
2:80086434 G A 0.814569 -1.6824e-05
2:80088390 G A 0.369255 -6.4420e-06
2:80089267 A G 0.031605 -1.4367e-05
2:80089717 C A 1.846953 -1.1453e-05
2:80092562 G T 0.396416 -1.3542e-05
2:80095216 T C 0.107012 3.6024e-05
2:80102220 C T 0.611588 -4.0952e-05
2:80103850 C G 0.753333 -3.0867e-05
2:80104027 G A 0.131959 2.4678e-05
2:80104527 T C 1.281994 3.1048e-05
2:80111797 T G 1.854454 -1.1064e-05
2:80112815 C T 0.024061 -1.3408e-05
2:80119494 G T 0.100617 -9.6616e-06
2:80121731 T G 0.607547 1.2303e-04
2:80122684 T C 0.023776 2.2717e-05
2:80124525 T G 0.536626 -1.8546e-05
2:80129506 A G 0.037554 -9.4834e-06
2:80134915 C T 0.454893 -5.1645e-05
2:80139666 A G 0.022309 9.2065e-06
2:80144546 T C 1.097858 5.8124e-05
2:80146561 A G 0.167352 5.4993e-05
2:80148590 T C 1.732985 -6.0217e-06
2:80154320 C T 0.125510 3.5152e-05
2:80159495 A G 0.222803 -3.9283e-05
2:80161097 A G 0.523581 -1.2527e-05
2:80161741 T G 0.026155 -1.2703e-05
2:80162195 T C 1.332769 1.7599e-05
2:80166013 G A 1.849929 -2.2126e-05
2:80175510 T G 0.517492 -2.8398e-05
2:80179111 T C 0.743736 -2.3841e-05
2:80186107 A C 0.803761 -2.3923e-05
2:80187928 A G 0.123445 2.7418e-05
2:80187969 T C 1.079123 -8.7703e-05
2:80189140 A G 0.189329 -4.2804e-05
2:80191250 A G 0.867625 -8.4375e-06
2:80192622 G A 0.087371 -1.4008e-08
2:80193148 C T 1.758699 -3.5189e-05
2:80194349 C T 0.382219 -2.6815e-05
2:80196736 G T 0.406988 3.1375e-05
2:80200044 G C 0.058409 1.0555e-05
2:80200417 A G 1.476435 2.2766e-05
2:80203005 A G 0.063222 -3.1178e-05
2:80203641 A G 0.096047 8.2622e-06
2:80208780 A G 0.222553 -2.1671e-05
2:80210924 T C 0.075852 1.2126e-05
2:80211850 A C 1.274600 2.2610e-05
2:80214006 G A 1.504794 9.3223e-06
2:80216176 A G 0.149113 -5.4979e-06
2:80217014 G T 0.329743 -4.1287e-05
2:80221687 A C 0.051122 2.2176e-05
2:80223729 C T 0.251321 4.1853e-05
2:80224755 A G 1.005184 -2.4691e-05
2:80224923 G C 0.241227 -9.0025e-06
2:80226808 C T 0.037282 3.2937e-05
2:80227687 T C 0.286282 -1.0783e-05
2:80229138 T G 0.932970 2.3107e-05
2:80230038 T C 1.718782 -3.1759e-05
2:80230564 G A 0.060256 1.7802e-05
2:80231175 G A 1.796263 -2.2194e-05
2:80231469 G A 1.235280 -1.4773e-05
2:80232593 C T 0.034471 3.5227e-05
2:80234172 T G 0.036866 3.3910e-05
2:80235942 T C 0.027544 -1.5828e-05
2:80237262 A G 0.078098 -1.9612e-05
2:80242693 G T 1.382394 -2.2559e-07
2:80246007 A G 0.373890 -2.8386e-05
2:80247352 A C 0.080243 -4.1359e-05
2:80254739 G A 0.042011 1.6715e-05
2:80256677 C G 0.277486 -5.3583e-05
2:80261010 A G 0.053115 9.6149e-06
2:80261170 T C 0.985611 2.5065e-05
2:80272811 T C 0.572638 -2.6734e-06
2:80273785 A G 0.947356 -2.3797e-05
2:80274198 T G 0.036146 -4.7589e-05
2:80278644 G A 0.548119 -1.6507e-05
2:80280465 A C 1.656981 -1.8005e-06
2:80283195 T G 0.083337 -1.7222e-06
2:80284885 A C 0.087459 5.5484e-06
2:80290665 A C 0.062242 1.5005e-05
2:80290830 C T 0.237409 -2.8316e-05
2:80292837 G C 0.217620 1.7244e-06
2:80295279 A G 1.652612 1.9999e-05
2:80297121 A G 0.188430 2.1896e-06
2:80298534 A G 1.734407 2.0073e-05
2:80299064 G A 0.514678 -1.6680e-05
2:80310648 G A 0.414670 1.1175e-05
2:80314024 T C 0.036535 9.5156e-06
2:80318935 C G 0.091772 1.4138e-06
2:80329264 G A 1.956389 1.8242e-07
2:80332151 C T 0.355272 -1.7603e-05
2:80335732 T C 0.137347 1.0858e-05
2:80340234 A G 0.369739 -2.3069e-05
2:80342942 G A 0.142300 2.6233e-05
2:80350157 A G 0.021913 -3.9839e-05
2:80352098 G A 0.045354 -5.4396e-06
2:80356514 C T 0.211047 -8.0447e-06
2:80356575 A G 0.034234 -1.3340e-05
2:80371312 G A 1.131696 1.2593e-05
2:80406158 C A 0.140031 4.4221e-06
2:80408461 A G 0.077309 1.8572e-05
2:80414593 A G 0.175544 3.3212e-07
2:80434008 C T 0.242671 1.3151e-05
2:80435309 T C 0.024379 -3.2102e-06
2:80443877 C T 0.340708 -1.9140e-05
2:80449350 G A 0.047246 -1.5240e-05
2:80454116 C T 0.031299 4.0610e-05
2:80456138 C T 1.304306 4.8162e-06
2:80465130 A G 0.341490 1.7610e-05
2:80487704 A G 0.155504 -8.0890e-06
2:80488280 G A 0.045841 -6.4667e-06
2:80488774 T C 1.058883 -1.5973e-05
2:80492900 A G 1.261873 -2.4122e-05
2:80493357 A G 0.139558 1.5237e-05
2:80496089 C A 0.307049 -9.2713e-06
2:80501998 A G 1.757128 7.8717e-06
2:80507886 T G 0.141979 6.1044e-07
2:80508378 C G 0.211709 1.9974e-05
2:80519306 C T 0.077257 -7.5183e-06
2:80521341 T C 1.007689 2.4932e-05
2:80526874 C T 0.039901 1.7956e-05
2:80528881 A G 0.035357 -2.9556e-05
2:80529956 C T 0.350264 -3.1656e-05
2:80530062 C T 0.036512 1.2916e-05
2:80541030 A G 0.088816 -6.2745e-06
2:80545487 C T 0.171659 -1.5605e-05
2:80545525 C T 0.215000 -5.7307e-05
2:80554749 T C 0.256040 8.4399e-06
2:80556085 A G 0.087890 -1.0841e-05
2:80558293 C T 1.953172 2.6770e-05
2:80558979 A C 0.054877 -1.8748e-05
2:80562069 C T 0.160850 -3.0635e-05
2:80567348 G A 0.060028 -3.2619e-05
2:80597843 C A 0.202277 -1.7071e-06
2:80602334 G C 0.457188 -8.9376e-05
2:80604414 C T 0.076702 2.4391e-06
2:80610230 A G 0.021474 -7.8226e-06
2:80613607 A C 0.670536 -9.7288e-05
2:80615472 T G 0.026496 -2.1595e-05
2:80616101 C T 0.081688 1.4684e-05
2:80619899 C A 0.037850 -1.5031e-05
2:80627315 T C 0.055221 3.4845e-05
2:80628225 C A 0.071775 -2.0472e-05
2:80640089 A C 0.032763 2.3702e-06
2:80640705 A G 0.043588 -1.5009e-05
2:80641365 A G 0.236416 -1.9469e-05
2:80653423 T G 0.198411 -2.7434e-05
2:80653609 C T 0.252447 1.8935e-05
2:80656878 A G 0.784497 -3.6222e-05
2:80666850 A G 0.058120 8.8160e-06
2:80668250 T C 0.236679 -3.6676e-06
2:80668814 G A 0.030910 7.1999e-05
2:80669137 T C 0.103337 -6.3311e-05
2:80673046 C T 0.048885 2.8264e-05
2:80680915 T C 0.139038 1.3475e-05
2:80684131 G A 0.020273 -3.7136e-05
2:80692309 A G 0.023357 1.8286e-05
2:80692624 C T 1.953792 -1.7331e-06
2:80695327 A G 0.554384 -4.4483e-05
2:80713142 C T 0.615181 -2.8754e-05
2:80717078 G A 0.029586 -2.2852e-06
2:80721538 G A 0.227406 -5.2269e-06
2:80725388 G A 0.042352 3.4712e-06
2:80725467 A C 0.828017 -2.9357e-05
2:80725719 C T 1.898724 -1.0090e-05
2:80728120 C T 0.532656 -3.8517e-05
2:80728281 T C 0.077241 1.1401e-05
2:80731847 G A 0.813995 -3.8472e-05
2:80733443 A G 0.556705 1.1445e-05
2:80734153 G T 0.037032 -3.9318e-05
2:80734826 G A 0.827757 1.6082e-05
2:80734998 G C 1.378723 9.7698e-06
2:80735832 C T 0.027882 -6.7945e-07
2:80737297 C T 0.044364 5.0613e-06
2:80740644 C T 0.037298 -4.5576e-05
2:80743194 A G 0.842379 -1.4921e-06
2:80750869 G A 0.028670 1.7074e-05
2:80751009 T C 0.059830 -1.0827e-05
2:80751921 C A 0.073911 -3.7820e-06
2:80752207 T G 0.123569 -1.6811e-05
2:80757507 C T 0.403339 9.4659e-05
2:80760457 A G 0.049651 2.1265e-05
2:80763300 A G 0.031689 -4.7450e-06
2:80767037 C T 0.875088 -1.1413e-05
2:80767221 G C 0.065842 -2.0127e-05
2:80770808 T C 0.836352 -1.0258e-05
2:80772039 G A 0.050138 7.0569e-06
2:80778639 C G 1.564222 -6.3509e-05
2:80785798 G C 0.119333 -5.7368e-05
2:80794139 A C 0.020462 -2.5931e-05
2:80795919 C T 0.341406 4.9096e-05
2:80801346 C T 0.689173 -2.7532e-05
2:80804156 A G 1.295919 2.9946e-05
2:80805202 G T 0.063703 -7.2029e-06
2:80814605 A C 0.052751 9.4819e-06
2:80816800 G A 0.073057 -3.5800e-07
2:80818999 A G 0.091325 8.3258e-07
2:80820411 T C 0.152469 1.0340e-05
2:80827544 G A 0.153693 -8.5147e-07
2:80829363 T C 1.054929 -1.1122e-05
2:80832240 C T 0.119554 1.6396e-05
2:80832761 T C 0.083009 -1.0874e-06
2:80847350 C A 0.021348 5.9940e-06
2:80849544 A G 0.125730 -3.3178e-07
2:80852817 C T 0.878048 -2.6459e-05
2:80865003 C T 0.020669 -1.4256e-05
2:80865188 G T 0.127600 1.2348e-05
2:80871975 C A 0.814345 -1.8827e-05
2:80872561 T C 0.042287 1.0468e-06
2:80873114 A G 0.045682 -3.1324e-05
2:80876454 C T 1.069831 5.8511e-06
2:80899394 C T 0.069691 -2.3014e-05
2:80901525 G T 0.050242 -3.9264e-07
2:80907548 C T 0.048321 7.7413e-06
2:80909319 G C 0.051930 -6.5531e-06
2:80911400 C G 0.175054 4.7426e-06
2:80915768 T C 0.204782 1.7706e-05
2:80925028 A G 0.063105 2.9963e-05
2:80925850 G A 0.087306 1.5886e-05
2:80927512 T C 0.527421 -2.6119e-05
2:80933547 T C 0.750179 -1.3544e-05
2:80942951 C T 0.221687 2.2929e-05
2:80945545 G A 0.139785 4.9833e-06
2:80961818 C T 0.055595 2.5033e-06
2:80978254 G A 0.255784 -1.2888e-05
2:81005357 C T 0.939598 1.2178e-05
2:81008675 A G 0.062177 3.1011e-05
2:81013449 T C 0.074021 7.9101e-06
2:81017383 T G 1.244310 -2.4461e-06
2:81018433 G A 0.163989 5.6746e-05
2:81024276 C G 0.060019 -2.3397e-05
2:81025990 T G 0.045403 -2.4375e-05
2:81026160 G A 0.051777 -1.9205e-06
2:81027675 T C 0.029105 3.6945e-05
2:81033603 T C 0.461024 -6.1443e-06
2:81051412 T C 0.071999 2.7246e-05
2:81056975 T G 0.039171 -7.9431e-05
2:81073108 A G 0.155352 -3.4052e-05
2:81078823 G A 0.929407 4.7085e-06
2:81095233 T C 0.121855 -4.2531e-05
2:81095962 T G 0.046227 1.8963e-05
2:81108329 A C 0.779018 1.6709e-05
2:81120710 T C 0.097956 5.7220e-06
2:81130903 G A 0.068727 1.0713e-05
2:81131899 T C 0.775438 1.5355e-05
2:81149465 T C 0.045234 -1.0197e-06
2:81152623 C A 0.208671 3.8163e-06
2:81157535 C T 0.075839 1.8381e-05
2:81164749 G A 0.049301 7.5276e-06
2:81167082 A G 0.048392 9.5277e-06
2:81179374 T C 1.503129 -6.2589e-06
2:81192578 A G 0.462183 -2.5586e-05
2:81211080 G A 0.054072 1.1317e-05
2:81211525 G A 0.280521 -3.1303e-05
2:81214389 A G 0.034117 -5.7233e-06
2:81221088 A C 0.112685 -2.9120e-06
2:81221240 A G 0.049505 5.2616e-06
2:81228245 T C 0.086868 -1.4948e-05
2:81240057 T C 0.815894 -1.7348e-05
2:81240224 C T 0.057389 2.3390e-05
2:81250948 A C 0.058766 5.1253e-06
2:81276916 T C 0.141888 5.3642e-06
2:81279473 A G 0.065089 -2.2825e-05
2:81289946 T G 0.282449 -9.1084e-06
2:81304746 T C 0.048626 4.5713e-05
2:81313467 C T 0.146620 2.0201e-05
2:81317016 A G 0.040518 -1.0934e-05
2:81332752 A G 0.240191 -1.8808e-05
2:81333321 A G 0.032806 4.1129e-05
2:81340595 G A 0.024908 -4.1579e-05
2:81345165 A G 0.241717 -1.5144e-05
2:81346430 G A 0.746683 -8.6368e-06
2:81354306 T C 0.035204 2.0014e-05
2:81381667 T C 0.089481 2.2037e-05
2:81384464 G A 0.168173 1.1931e-05
2:81403067 A G 0.098540 -1.1715e-05
2:81413590 G A 0.041624 -6.5668e-05
2:81420569 T C 0.050460 1.8359e-06
2:81426638 A G 0.064907 -1.2518e-05
2:81429344 G A 1.364130 -4.3092e-05
2:81440526 C T 1.417134 -3.4607e-05
2:81446114 G A 0.553047 -3.5395e-05
2:81459064 T C 0.039109 1.7460e-05
2:81460919 G C 0.051141 1.9652e-06
2:81461544 A C 0.089286 -3.6651e-05
2:81469601 A G 0.817805 2.9657e-06
2:81486134 G T 0.636214 -1.2156e-06
2:81486500 C T 1.469077 -1.1975e-04
2:81500300 G A 0.436236 7.2879e-05
2:81518612 A G 0.049888 3.4482e-06
2:81520354 C A 0.048392 3.8667e-06
2:81523574 G A 0.108904 -2.5223e-06
2:81530079 A C 0.034545 -7.0403e-06
2:81536057 T C 0.021309 -3.3250e-05
2:81536338 G A 0.069500 2.4001e-05
2:81537624 G A 0.373533 1.1000e-04
2:81563640 G A 0.184950 2.4478e-04
2:81567760 A C 0.078659 1.1241e-05
2:81569588 C T 0.896676 -6.5988e-06
2:81570613 T C 0.047048 4.8757e-05
2:81591163 C A 1.248354 6.6194e-05
2:81592571 C G 0.413431 -3.8398e-05
2:81593312 C T 0.053394 -9.4364e-06
2:81602996 A G 0.384501 -9.4044e-06
2:81603555 C T 0.060291 3.1255e-05
2:81612658 T C 0.122290 2.0405e-06
2:81614229 G A 1.406501 -5.7793e-05
2:81615739 T C 0.207360 -4.0962e-05
2:81616256 C T 1.225303 -3.8378e-05
2:81621597 C T 0.743677 8.8133e-06
2:81624805 C T 0.062794 3.4562e-07
2:81627400 C G 0.150194 1.2569e-05
2:81632669 T C 0.555971 5.2280e-06
2:81634141 A G 0.196295 5.4983e-06
2:81638728 C G 0.321483 1.2595e-05
2:81638922 T C 1.106158 3.3216e-06
2:81645738 A G 0.028602 -6.8005e-06
2:81656033 A G 0.136039 3.8289e-05
2:81656065 C G 0.044627 7.1990e-05
2:81659988 C T 1.564342 1.0539e-05
2:81663644 A C 0.164567 1.6865e-05
2:81663984 A G 0.302806 4.6037e-05
2:81668808 C T 0.358002 2.8341e-06
2:81682120 A G 0.339364 1.1212e-06
2:81682719 T C 0.020098 -1.8275e-05
2:81684934 A G 0.115629 -1.8019e-05
2:81720176 A C 0.084749 -2.5892e-06
2:81721527 A C 0.034120 3.9390e-05
2:81738875 G C 0.029167 -2.3104e-05
2:81741750 A G 0.636136 2.9672e-05
2:81748757 C A 0.057289 1.6993e-05
2:81748959 G A 0.049353 -1.5553e-05
2:81751124 A C 0.352039 1.7538e-06
2:81781270 T C 0.064426 1.0332e-05
2:81799328 C T 0.539966 -1.9691e-05
2:81806811 T C 0.136906 3.9250e-05
2:81834120 A C 0.120430 1.9669e-05
2:81837583 G A 0.066676 1.2827e-05
2:81844361 A G 0.144920 2.0692e-05
2:81849239 C T 0.264817 2.8874e-05
2:81858897 A G 0.361932 1.8172e-05
2:81868677 A G 1.854960 -7.8603e-08
2:81868694 T A 0.024065 -1.7305e-06
2:81871836 A G 0.271990 1.8889e-05
2:81872798 A G 0.144374 1.5598e-05
2:81872922 A C 0.538642 -2.3204e-05
2:81873948 T C 0.034753 2.2785e-05
2:81894419 A G 0.651551 2.6879e-05
2:81911239 A G 0.030073 -8.5417e-06
2:81922848 T C 0.045425 -3.6582e-06
2:81931527 G T 0.535253 2.1668e-05
2:81940865 T C 0.118904 8.5463e-06
2:81944785 G C 0.065368 7.5274e-06
2:81957263 A G 0.142450 1.7808e-06
2:81957791 T C 0.113244 -1.9538e-05
2:81967049 C T 0.032585 -8.6137e-06
2:81983326 T C 0.034922 3.0502e-05
2:81988565 T C 0.054244 -2.5121e-05
2:81988714 G A 1.057561 2.9459e-05
2:81995729 A G 0.020699 -7.9285e-06
2:82018022 T G 0.181591 -1.5552e-05
2:82037870 G C 0.060642 -5.5269e-06
2:82043717 C T 0.425963 5.8984e-05
2:82053392 T C 0.030459 8.2665e-06
2:82053791 A G 0.164560 2.0382e-05
2:82054374 T C 0.648548 -4.0857e-05
2:82055256 T C 0.022386 -1.4999e-05
2:82058891 G A 0.030030 -9.0657e-06
2:82067749 T C 1.932568 -2.0102e-05
2:82085184 C A 0.026473 -1.1647e-07
2:82087850 T A 0.049995 -3.8024e-06
2:82092193 G T 0.066500 -1.3430e-06
2:82093249 A G 0.035587 -8.5433e-07
2:82093579 G A 0.204597 4.3157e-05
2:82102129 A G 0.443179 1.0663e-04
2:82149947 T C 0.037239 -2.6208e-05
2:82153377 A G 1.090789 2.9259e-05
2:82165354 G A 0.053903 6.4191e-06
2:82166934 T C 1.354071 2.5749e-05
2:82190985 T C 1.309197 3.8956e-05
2:82203556 T G 0.204432 -9.7949e-06
2:82205903 T C 1.309272 4.3670e-05
2:82207829 T C 0.074680 -2.8105e-05
2:82213961 T C 1.229876 -6.4755e-06
2:82223606 A G 0.064206 -3.5115e-05
2:82227687 C T 0.743340 -2.1882e-05
2:82234565 T C 0.194701 8.0694e-06
2:82235644 T C 0.930880 -3.4329e-05
2:82240962 C T 0.055124 -1.2792e-05
2:82249764 T C 0.368541 4.1277e-05
2:82266773 A G 0.036691 -3.0173e-06
2:82269259 A C 0.034094 5.0991e-06
2:82279619 G A 0.122475 -1.0925e-05
2:82287320 C T 0.025626 -3.3589e-06
2:82296707 T C 0.864088 5.4999e-05
2:82319294 T G 0.037574 -1.6491e-05
2:82328431 C T 0.099377 9.0881e-06
2:82330107 C T 0.031900 7.1185e-06
2:82336724 A G 0.563109 3.5400e-05
2:82338831 G A 0.083405 -1.7880e-05
2:82341886 C T 0.029891 -1.4294e-05
2:82347352 C T 0.056792 2.3304e-05
2:82353052 C T 0.396900 2.1578e-05
2:82391399 T C 0.047931 1.4321e-05
2:82394929 T C 1.512496 -1.0418e-05
2:82396031 G A 0.467853 -1.7593e-05
2:82396522 G A 0.059434 3.2297e-05
2:82404967 A G 0.113516 6.4204e-06
2:82420843 A G 0.509127 4.6743e-05
2:82424888 G A 0.524311 -2.1980e-05
2:82426221 C T 1.931510 -4.2990e-06
2:82456396 T C 0.197713 2.2380e-05
2:82456512 T A 0.063621 2.5559e-06
2:82463973 C T 0.509014 3.2231e-05
2:82467880 C T 0.048973 1.2537e-05
2:82487460 T G 0.140317 3.0199e-05
2:82491253 G A 0.033666 3.4415e-06
2:82492519 T C 0.054056 1.0358e-05
2:82496209 A G 0.048785 1.0962e-05
2:82499876 T C 1.839770 1.3687e-05
2:82510902 A G 0.803618 2.2876e-05
2:82522732 A G 0.428634 -4.9305e-05
2:82529207 A G 0.172951 -6.6659e-05
2:82534958 T C 0.597040 -3.8375e-05
2:82539303 C G 0.074213 5.5139e-06
2:82547871 T C 0.033711 -5.2563e-06
2:82596373 T C 0.040998 5.0540e-05
2:82620749 A G 0.121907 -7.2952e-06
2:82630458 A G 0.025801 3.5360e-05
2:82642510 A G 0.080597 -4.1681e-06
2:82647461 T G 0.021572 -8.8054e-07
2:82649262 A G 0.036266 1.3723e-06
2:82651794 G A 1.524892 -2.4354e-05
2:82664362 C T 0.106164 -9.0803e-06
2:82665837 T C 0.245709 -4.5616e-05
2:82672922 G A 0.390603 -2.6128e-05
2:82679956 G A 0.544004 -1.2519e-05
2:82717208 G A 0.045403 -5.1898e-05
2:82719725 A G 0.049126 1.6791e-06
2:82721577 G A 0.280663 2.5748e-06
2:82723829 C T 0.036006 1.0736e-05
2:82731508 T C 0.030595 7.0036e-07
2:82761229 G A 0.041323 -4.4245e-06
2:82761573 C T 0.946635 -6.4753e-05
2:82767675 T G 0.147776 9.5833e-06
2:82769207 A C 0.057808 -1.5784e-05
2:82799016 C T 0.083080 5.8127e-05
2:82803286 A G 0.052427 1.1173e-05
2:82803682 T C 0.090627 1.2388e-05
2:82804268 T C 0.028184 -3.8517e-06
2:82809236 G C 0.027466 -1.2121e-05
2:82813685 T C 0.074037 -1.3379e-05
2:82814510 A G 0.567877 -1.8416e-05
2:82823951 C G 0.035944 6.1054e-05
2:82827205 C T 0.055091 -1.8462e-05
2:82828530 A G 0.030602 -1.7965e-05
2:82852688 T C 0.040070 -2.5479e-06
2:82859467 A G 0.095930 -9.3705e-06
2:82859580 C T 0.796055 -4.6497e-05
2:82861273 A C 1.930870 6.4896e-07
2:82863335 G T 0.034458 -6.0651e-05
2:82870302 G A 0.203526 -3.8854e-05
2:82909242 C T 0.029589 4.9067e-06
2:82936165 T C 0.119229 4.6560e-05
2:82936862 G A 0.065699 -4.1610e-06
2:82957817 T C 0.304001 -1.5745e-05
2:82962904 A G 0.202105 4.4848e-06
2:82963559 C T 0.421221 -8.3898e-06
2:82982818 C T 0.078153 -2.4377e-05
2:83004733 G A 0.694818 1.0567e-06
2:83007181 A G 0.068396 -3.8081e-05
2:83011373 C T 0.323378 -1.1307e-05
2:83029520 T C 0.029829 1.0175e-05
2:83041308 C T 0.139733 3.2784e-06
2:83041653 T C 0.607090 1.4162e-05
2:83048509 T C 0.026359 8.5509e-06
2:83058160 C T 0.274600 1.3244e-05
2:83066255 A G 0.063384 2.2650e-05
2:83076358 T C 0.269595 2.2150e-05
2:83092601 G T 0.095171 1.1454e-05
2:83101940 T C 0.064452 -2.5230e-05
2:83105581 T C 0.026703 -1.5438e-06
2:83120366 T C 1.856005 4.3596e-06
2:83127645 C T 0.035376 -2.6357e-06
2:83133597 C T 0.093444 6.5809e-05
2:83150544 A G 0.029128 -2.6422e-06
2:83152671 A G 0.110069 2.3380e-05
2:83153359 T C 1.744657 -7.4229e-06
2:83153789 C T 0.044004 -5.1297e-05
2:83159523 C T 0.057990 9.9041e-06
2:83163419 A G 0.074884 -3.1797e-05
2:83170204 G T 0.117132 -9.3560e-06
2:83172775 C T 0.067250 -3.7748e-05
2:83195104 T G 0.334343 6.1313e-06
2:83204763 T C 0.193581 -4.2320e-06
2:83207718 G A 0.065511 -3.1158e-05
2:83217705 T C 0.080214 -1.7537e-05
2:83218940 A G 0.029014 -4.9510e-05
2:83227896 G A 0.247965 3.2967e-05
2:83249250 T G 0.160876 2.9084e-05
2:83265757 C T 0.218918 5.3457e-05
2:83269348 G T 1.944493 -1.5050e-06
2:83281028 G A 0.108761 -4.5652e-05
2:83286031 G A 0.214650 5.5479e-05
2:83293380 T C 0.210842 6.4625e-05
2:83314932 A G 0.132894 2.5682e-05
2:83324763 A G 0.078089 3.6189e-05
2:83343098 G A 0.069292 1.7957e-06
2:83351421 T C 1.944253 4.0744e-06
2:83354795 A G 0.027742 1.3368e-05
2:83358225 C A 0.185716 1.9046e-05
2:83386258 T G 0.865305 -3.6305e-06
2:83396583 C T 1.079289 3.6439e-05
2:83403693 G A 0.029255 -1.1356e-06
2:83405764 A G 0.150227 2.9280e-05
2:83416172 T C 0.093428 -3.7337e-05
2:83420894 C T 0.034133 4.8944e-05
2:83451382 C G 0.055828 -2.7390e-06
2:83457305 G T 0.048626 1.1706e-05
2:83460869 G A 0.798473 2.0917e-05
2:83467585 A G 0.855908 3.5608e-05
2:83484424 A G 0.105366 -2.3728e-06
2:83492061 G A 0.060775 -4.9855e-06
2:83500147 C T 1.954765 1.6876e-05
2:83510867 C A 0.260513 -1.7242e-04
2:83515752 T C 0.039476 2.3534e-06
2:83526571 G C 0.029693 -2.8489e-06
2:83528393 A G 0.145949 -1.1260e-04
2:83540798 C T 0.052933 -3.3290e-07
2:83552425 G T 0.074699 -2.8773e-05
2:83557502 G A 1.216438 -1.8662e-05
2:83566474 A G 0.053673 -1.6881e-06
2:83572746 T C 0.136545 2.4250e-05
2:83593573 T G 0.806377 1.4003e-05
2:83600950 C T 0.054945 -7.8253e-07
2:83601234 C T 0.126084 -3.8167e-05
2:83602621 G A 0.078857 1.4110e-05
2:83604301 A G 0.033451 -1.0534e-05
2:83607420 T C 0.106969 -9.7117e-06
2:83618492 G A 0.028109 9.1336e-06
2:83619117 C T 0.279907 -7.5188e-06
2:83627221 T C 0.045328 -2.0918e-05
2:83634294 A C 0.032958 2.5662e-05
2:83637190 C T 1.330019 -9.9394e-06
2:83680589 T C 0.067338 1.8872e-05
2:83683019 G T 0.027427 2.0568e-05
2:83689762 C T 0.125364 1.3066e-05
2:83694607 C T 0.550992 7.3463e-06
2:83695481 C T 0.316117 2.3396e-06
2:83702132 T C 0.057497 8.8937e-06
2:83709028 G A 0.847394 -1.4276e-05
2:83711695 C T 0.030232 -4.5347e-06
2:83752194 T C 0.048830 -2.7861e-06
2:83762397 G A 0.295717 -8.5059e-06
2:83763164 C T 0.042345 -3.4775e-05
2:83774715 T G 0.136153 2.9401e-06
2:83777837 T G 0.123906 1.8251e-05
2:83788523 A G 0.059710 3.2964e-06
2:83790116 A G 0.442124 -2.3373e-05
2:83790592 T C 0.257621 -1.4295e-05
2:83805477 A G 0.070951 -2.4298e-05
2:83806721 C G 0.239600 -4.3257e-06
2:83824516 T C 0.026421 -3.6021e-06
2:83824980 A G 0.135689 -6.6870e-07
2:83835213 A G 0.049168 -2.3708e-05
2:83835271 T C 0.056818 3.1582e-05
2:83845469 C T 0.700589 -5.5348e-06
2:83887145 A G 0.022510 -1.8008e-05
2:83888150 C T 0.100585 -4.9646e-05
2:83889296 G A 0.023863 1.8219e-05
2:83899076 A G 0.058006 -1.2267e-05
2:83906691 A G 0.474287 2.7094e-05
2:83909790 A C 0.190738 -9.0939e-06
2:83932657 C T 0.067899 -5.0153e-05
2:83932797 G A 0.554660 -2.6740e-06
2:83936401 T C 0.022399 1.6274e-05
2:83948943 A C 0.536110 4.1554e-05
2:83951931 T C 0.032137 2.6782e-05
2:83957791 T C 0.021095 -7.2306e-06
2:83977184 A G 0.072119 -3.0229e-06
2:83983722 T C 0.558575 -2.0828e-05
2:83984204 C T 0.063177 -2.8377e-05
2:84004024 A G 0.106126 -2.2724e-05
2:84006502 A G 0.135491 5.8813e-06
2:84008420 G A 0.096690 1.8988e-05
2:84031715 G A 0.043588 -2.1378e-05
2:84036230 A G 0.154884 -4.1885e-05
2:84039236 C T 0.072239 -5.3573e-05
2:84040692 G C 0.042962 -1.2446e-05
2:84064355 T G 1.967389 -2.0851e-05
2:84078468 T C 0.041959 4.3219e-06
2:84136872 T C 0.062943 -6.2162e-06
2:84152250 C T 0.071772 7.3157e-06
2:84152436 A G 0.554770 -3.2472e-05
2:84162825 T C 0.173119 -3.6574e-05
2:84175338 A G 0.080117 -5.2361e-05
2:84178542 C T 0.023162 1.0895e-05
2:84184053 T C 0.029745 2.6732e-05
2:84191524 T C 0.032627 1.4256e-05
2:84196077 A C 0.041550 -3.5663e-05
2:84198618 A C 0.081211 -1.4279e-05
2:84210066 C A 0.312190 1.0364e-04
2:84226391 C A 0.180384 -4.1345e-06
2:84245168 G A 0.041712 1.7399e-05
2:84246586 A G 0.481778 3.3386e-05
2:84257122 C T 0.041586 -1.1168e-05
2:84258624 C T 0.234732 7.7310e-05
2:84261979 A C 0.051654 -2.9368e-05
2:84287935 A G 1.717516 -1.6463e-05
2:84303884 C A 0.040037 -2.1280e-05
2:84310453 A G 0.034305 3.0692e-05
2:84325920 T C 0.026032 -5.4465e-06
2:84328335 A G 0.643232 -9.1064e-07
2:84338874 A G 1.766164 -1.6262e-05
2:84342608 A G 0.080415 5.8211e-05
2:84348902 T C 1.893826 -3.6580e-05
2:84350917 A T 1.038804 1.2905e-05
2:84355762 C A 0.035951 -4.7359e-05
2:84362453 T C 0.838455 3.1371e-05
2:84366058 T C 0.148876 -6.9608e-06
2:84366813 C T 0.084067 -1.1368e-05
2:84368597 A G 1.721210 -1.3295e-05
2:84371635 C T 1.116499 -4.2413e-06
2:84371943 C T 1.777284 2.6053e-05
2:84377121 T C 0.114204 -3.0029e-06
2:84377246 C T 0.254642 -1.2764e-04
2:84385677 C T 0.032812 3.6774e-05
2:84385746 C A 0.043426 7.9155e-06
2:84387117 A C 0.058107 -2.7886e-05
2:84400853 C T 0.179270 -1.6011e-05
2:84404680 A G 0.478886 -4.3506e-06
2:84418518 A C 1.509900 -2.6192e-05
2:84419732 C T 0.497131 -2.8326e-05
2:84424066 G A 0.058993 -2.5106e-05
2:84432300 A C 1.863838 4.6519e-05
2:84439377 A G 1.521189 -2.1325e-05
2:84439515 C T 0.382446 -9.1743e-06
2:84442823 A G 0.190377 -1.9275e-05
2:84448683 C T 0.032857 -1.6161e-06
2:84484048 T C 1.529349 -3.5332e-05
2:84504286 C A 0.103010 -2.3561e-06
2:84521099 G A 0.608050 -1.9442e-05
2:84525045 T C 0.029287 -2.3636e-05
2:84537078 T C 0.167014 -3.2818e-05
2:84548329 C T 0.100916 3.5247e-05
2:84550049 T C 0.791962 -1.9267e-05
2:84550396 G A 0.114458 -2.6092e-05
2:84555869 A G 0.310843 6.6156e-05
2:84564579 T C 0.242320 -6.1932e-07
2:84564939 T C 0.021484 -1.3409e-06
2:84573946 C T 0.772156 6.4450e-06
2:84579578 T C 1.818451 9.7202e-06
2:84580102 C T 0.115327 4.6545e-05
2:84588829 A G 0.057477 -8.0348e-06
2:84601213 G T 0.037687 -2.0025e-05
2:84610874 T C 1.907040 1.8067e-05
2:84624684 C G 0.024039 2.3060e-05
2:84634431 C T 0.039466 2.8939e-05
2:84643610 T C 0.218123 -2.6781e-05
2:84645581 T G 0.035204 -1.0674e-05
2:84668155 C T 0.141291 -2.5239e-06
2:84673058 A G 0.115259 -1.3556e-05
2:84682695 G C 1.866087 2.8469e-05
2:84686929 G T 0.039547 -3.8463e-05
2:84690680 G T 0.075881 3.5535e-05
2:84696003 G A 0.954179 7.8912e-06
2:84709215 T G 0.823612 -4.9035e-06
2:84714395 A G 0.081019 4.7546e-05
2:84718269 C G 0.022244 -4.6080e-05
2:84719469 A G 0.245949 8.3922e-06
2:84731686 C T 0.062031 -3.2723e-06
2:84745113 T C 0.023097 9.2185e-06
2:84756035 A G 0.046613 -1.3258e-06
2:84759082 A G 0.060905 7.6210e-06
2:84772052 G A 1.864863 2.9741e-05
2:84786277 A G 0.019962 1.3924e-05
2:84796420 G A 0.020183 1.6075e-05
2:84815684 G A 0.574742 -2.2094e-05
2:84822549 A G 0.659422 4.0488e-05
2:84830506 T G 1.843139 2.7455e-05
2:84846930 G A 0.036506 -1.5621e-05
2:84848596 A G 0.107697 -2.1390e-05
2:84855718 A G 0.081220 1.6641e-05
2:84861723 T C 0.156874 -3.1178e-05
2:84880445 C G 0.267985 -1.4423e-05
2:84896628 A G 0.262188 -4.2382e-05
2:84897501 G A 0.043666 -1.0044e-06
2:84897517 G A 1.892482 2.1985e-05
2:84899498 T A 0.031585 -6.2634e-06
2:84899638 A G 0.107933 6.3495e-06
2:84902683 C T 0.095512 3.1070e-06
2:84902734 G A 1.741382 1.6002e-05
2:84906394 C T 1.565861 -9.0598e-06
2:84906435 G C 0.093921 1.2250e-05
2:84921433 G A 0.114386 -2.1531e-05
2:84924894 A G 0.129554 -1.5489e-05
2:84926531 G A 0.058327 3.0408e-07
2:84932720 G A 0.057996 -2.3282e-05
2:84932836 A G 0.111660 -1.7480e-05
2:84938774 G A 0.031416 -6.9849e-06
2:84945469 A G 0.114081 -1.9223e-05
2:84947790 C T 0.319662 2.8509e-05
2:84955425 G A 0.172447 -3.4917e-05
2:84978031 A G 1.957343 2.8158e-05
2:84990485 A G 0.136633 9.7007e-06
2:84992487 A G 0.129807 -8.4373e-06
2:84994188 A G 0.096187 -5.1742e-07
2:85015325 A G 0.277297 -3.3990e-05
2:85019588 A G 0.027466 1.1464e-05
2:85019972 G A 0.078312 1.8097e-06
2:85023554 G A 0.318451 -8.4828e-06
2:85033339 C A 0.393177 -8.8118e-06
2:85035056 C T 0.257118 7.7776e-06
2:85039563 T C 0.058136 -2.2687e-05
2:85041685 C T 0.063933 -1.9781e-05
2:85051122 A G 0.313683 -3.8014e-06
2:85059063 A G 0.340133 3.8273e-06
2:85059227 T C 0.055828 -2.7618e-05
2:85073697 A G 0.603759 -3.3801e-05
2:85074690 C T 0.611007 2.6369e-05
2:85075406 C T 0.491963 8.3818e-06
2:85079087 C T 0.083791 5.9011e-06
2:85079098 T C 0.040566 -1.0074e-05
2:85084832 C T 1.946220 3.2233e-05
2:85089414 A G 0.271023 1.3694e-05
2:85093084 T C 0.193448 1.6403e-05
2:85093611 T C 0.065381 2.0235e-05
2:85096254 C T 1.626740 1.9379e-05
2:85097590 T C 0.078072 -2.9314e-06
2:85098559 A C 0.037058 9.9205e-06
2:85101617 G A 0.035175 9.3924e-06
2:85105286 C A 0.056380 5.5612e-06
2:85111444 C T 0.038840 2.0746e-05
2:85119053 G C 0.043163 1.2556e-05
2:85125627 C T 0.349796 1.5181e-05
2:85126658 C T 0.058870 1.6970e-05
2:85128898 A G 0.049022 -1.8345e-05
2:85133861 T C 0.147594 -1.4294e-05
2:85140148 C A 0.047886 1.4704e-06
2:85141867 G C 1.817724 -2.5918e-05
2:85173984 G T 1.209768 -9.3936e-06
2:85194193 G A 0.140359 -1.7392e-05
2:85195467 A G 0.038609 -1.4409e-05
2:85197172 T C 0.025837 -7.4089e-06
2:85199500 C T 0.099429 -4.7490e-06
2:85212658 G A 0.103208 -1.4411e-05
2:85214423 G A 0.027898 -1.9095e-05
2:85231108 G C 0.060032 5.6221e-06
2:85231850 A C 0.060655 7.1719e-06
2:85233909 T C 0.031803 5.3546e-05
2:85240309 T C 0.196149 -1.3054e-05
2:85265695 T C 0.069889 3.7109e-06
2:85271238 C A 0.037090 -4.8505e-06
2:85272583 T C 0.034977 1.4991e-05
2:85274666 C T 0.161405 -2.6258e-05
2:85276060 T C 0.091805 -2.4104e-05
2:85286519 G T 0.130025 -1.7220e-05
2:85287948 T C 0.588887 4.4576e-05
2:85288572 T G 1.841626 -1.0618e-05
2:85291526 A G 0.090575 -8.6454e-06
2:85291829 C T 0.749490 -1.0899e-05
2:85303481 C T 1.212267 2.2614e-05
2:85305000 G T 0.123117 1.9963e-05
2:85306122 G A 0.690637 -1.0466e-07
2:85308507 T C 0.395971 1.0267e-05
2:85312389 G A 0.083817 -1.8436e-05
2:85317715 A G 1.015152 2.8711e-05
2:85331686 G A 0.661743 6.4921e-05
2:85338333 C A 0.140927 -2.6261e-05
2:85339019 G T 0.094486 1.7299e-05
2:85339219 G A 0.042248 2.3391e-05
2:85341834 C T 0.092577 1.5677e-05
2:85342257 A C 0.021474 1.6755e-05
2:85343060 T C 0.287103 -2.7188e-06
2:85358373 A G 0.195087 -3.1390e-05
2:85364093 T C 0.514866 -6.3729e-05
2:85372230 T C 0.209265 -1.0944e-04
2:85372669 A G 0.036856 -1.4013e-05
2:85374161 G T 0.106943 5.5714e-06
2:85374197 A G 1.054637 5.2873e-05
2:85375191 G T 0.189832 -3.5987e-05
2:85378024 T C 0.068867 -1.7019e-05
2:85379047 C T 0.069889 9.9034e-06
2:85380052 C T 0.079867 4.1769e-05
2:85381076 A G 0.149152 2.5925e-05
2:85381656 T C 0.053504 2.7617e-07
2:85383685 C T 0.031017 3.7272e-06
2:85389705 T C 0.120615 -7.1331e-06
2:85389840 T C 0.078020 -1.9897e-05
2:85390441 A C 0.112296 1.5859e-05
2:85392547 C T 0.090461 1.6974e-05
2:85394005 T C 0.112474 -2.7042e-05
2:85396239 G A 0.027301 3.6650e-06
2:85399296 T C 0.846752 1.8112e-05
2:85414016 C A 0.641138 -4.6434e-06
2:85420530 A G 0.210592 -1.6516e-05
2:85423597 A G 0.120177 -2.4166e-05
2:85434373 G A 0.039190 -5.0179e-06
2:85437865 A G 0.021591 3.7561e-05
2:85439847 A G 0.034211 -1.8259e-05
2:85440398 G A 1.030290 -6.8934e-05
2:85443924 A G 0.179962 -8.9752e-05
2:85454369 C T 0.046049 8.5080e-06
2:85457455 T G 0.030842 1.0103e-05
2:85461040 T C 0.127223 -6.9878e-05
2:85463762 A G 0.026898 1.0296e-05
2:85469657 G T 0.144306 -6.4064e-06
2:85471960 C A 0.153800 1.4603e-05
2:85474283 A G 0.562333 -1.7236e-05
2:85479240 A G 0.140771 -6.1167e-06
2:85480422 C T 0.441283 -3.5721e-05
2:85480536 C G 0.048119 7.1319e-07
2:85486829 C A 0.049593 3.6210e-05
2:85495483 T C 0.033516 -3.1577e-06
2:85496332 A G 1.935243 7.0506e-06
2:85499562 T C 1.069402 1.9531e-05
2:85506588 C T 0.507462 2.2200e-05
2:85510093 G A 0.315329 2.5648e-05
2:85514717 G A 0.059447 -3.6534e-05
2:85517791 T C 0.028784 1.0053e-05
2:85517906 A G 0.255651 3.6492e-07
2:85519593 G A 0.033640 4.6260e-06
2:85523541 G T 1.263977 1.7754e-05
2:85524490 A G 0.137068 -7.4718e-06
2:85527586 T G 0.310742 -2.9263e-05
2:85531116 T C 0.052332 2.2092e-05
2:85533227 A G 0.090536 -1.3479e-05
2:85533670 T C 0.047337 1.9254e-05
2:85534337 A G 0.031605 3.6089e-05
2:85534976 T C 0.035672 -8.6488e-07
2:85535304 G A 0.256089 5.9699e-06
2:85536415 A G 0.139635 -6.0683e-06
2:85545490 C T 0.725702 6.1989e-05
2:85549527 C T 1.017501 8.8574e-05
2:85553784 T C 1.035769 9.2832e-05
2:85554080 A G 0.958275 1.0526e-04
2:85554885 A G 0.079838 -1.4459e-05
2:85562172 T C 1.452679 3.0139e-05
2:85590286 T C 0.056916 -8.1035e-06
2:85592841 A G 0.119326 -3.0050e-05
2:85594646 T C 0.140739 2.0021e-05
2:85595818 T C 0.147769 8.2620e-06
2:85596043 A G 0.028492 1.9442e-05
2:85596553 A G 0.502626 3.0452e-06
2:85598627 T C 0.040076 2.4044e-05
2:85614974 C A 0.063083 7.2671e-06
2:85617310 A G 0.023957 2.5097e-05
2:85617913 T G 0.149071 -1.4318e-05
2:85622059 C T 1.335966 -9.4472e-06
2:85627311 T C 0.463222 -3.2157e-06
2:85628983 T C 0.299931 1.3194e-05
2:85629266 T C 0.025911 -2.2867e-05
2:85629521 A G 0.028511 -1.0579e-05
2:85635629 T C 0.189423 -4.9657e-05
2:85647589 T C 0.226383 -5.9570e-08
2:85648552 A G 0.669747 -2.9340e-05
2:85649757 A G 0.020854 -1.8441e-05
2:85653428 A G 0.064426 -2.2263e-05
2:85655081 A G 1.867161 -3.4296e-05
2:85658862 A G 0.895488 -5.2030e-05
2:85662636 T C 0.265749 3.5758e-06
2:85663520 C A 0.100088 5.3842e-06
2:85668988 G A 0.768959 -1.3065e-05
2:85672868 G A 1.483618 -2.4892e-05
2:85677542 A G 0.606836 2.3517e-06
2:85685211 T A 0.128544 3.8442e-05
2:85685734 G A 0.801920 -5.6198e-06
2:85695927 C T 0.297022 -2.4939e-05
2:85699750 T C 1.444211 -1.0479e-05
2:85700826 A G 0.782780 2.3978e-05
2:85700924 T G 0.409539 -3.2593e-05
2:85702051 C T 0.067740 -1.1483e-05
2:85707727 G A 0.142975 1.8753e-05
2:85713565 A G 0.363753 -1.5009e-05
2:85728580 G A 0.139538 -2.2025e-05
2:85747371 C T 0.289326 -3.7699e-06
2:85758939 C T 0.041800 8.2325e-06
2:85759127 C T 0.860994 -1.1928e-05
2:85769711 G C 0.934123 4.0386e-06
2:85774010 T C 0.249786 4.9719e-06
2:85779050 A G 0.054598 1.2637e-05
2:85787341 T C 0.820759 -5.9797e-06
2:85794297 C T 0.855233 -1.0871e-05
2:85806266 T C 0.566952 -1.2003e-05
2:85808087 T C 0.217259 -7.0326e-07
2:85809989 T C 0.927524 -6.9642e-06
2:85813834 G A 0.338273 -1.6409e-06
2:85818488 C T 1.190708 -4.0244e-06
2:85824039 A G 0.326572 4.6250e-06
2:85824251 C T 0.048817 -3.2299e-05
2:85828014 G T 0.725968 2.4291e-06
2:85843348 T C 0.121550 1.2696e-05
2:85861379 A G 0.032903 1.0918e-05
2:85876681 G A 1.817309 8.3201e-06
2:85884384 C T 0.033572 -2.8401e-05
2:85888784 C G 0.082045 5.6951e-07
2:85893741 A G 1.034415 -2.4162e-05
2:85895338 G T 0.758137 -2.4201e-06
2:85897768 A G 0.715328 -3.2677e-06
2:85901433 C T 0.286610 4.9222e-07
2:85904154 A G 0.048188 -6.0268e-06
2:85912962 T C 0.084716 2.0038e-05
2:85913162 T C 0.812722 -1.7138e-05
2:85913214 G A 1.211375 -4.7255e-05
2:85918842 C T 0.125724 5.7909e-05
2:85919209 G T 0.096307 -1.8445e-05
2:85924729 T C 0.749237 3.6957e-06
2:85926541 A G 0.054153 -5.4897e-05
2:85938407 C A 0.436885 -5.2062e-05
2:85944155 T G 1.143910 1.7398e-05
2:85948793 A G 0.454620 1.3455e-05
2:85949001 C T 0.093100 -2.1605e-05
2:85953030 A C 0.417290 3.4456e-06
2:85955027 G T 0.569117 -2.4956e-05
2:85961352 A C 0.118145 -1.3103e-06
2:85964832 A G 0.809094 5.1638e-05
2:85966072 A G 0.091344 -1.3231e-05
2:85967773 T C 1.644634 6.4655e-05
2:85968147 A T 0.114204 2.2050e-05
2:85970955 A C 0.064456 5.9869e-06
2:85980047 C T 1.181698 4.8863e-05
2:85981761 C T 1.106366 2.7263e-05
2:85983820 G A 1.017761 1.2994e-04
2:85990895 C T 1.696372 1.9277e-06
2:85992703 T C 0.088738 -3.9154e-05
2:85992886 A G 1.016726 8.5817e-06
2:85998129 A G 1.598284 1.1509e-05
2:85999070 C T 0.163573 1.3765e-05
2:86012976 T C 0.060742 -1.0673e-05
2:86014780 G A 0.478668 5.4998e-05
2:86015121 G A 0.198034 -3.3177e-05
2:86016656 A G 0.730723 2.9933e-05
2:86020774 G T 0.030417 1.0834e-05
2:86022929 G A 0.239010 -3.7519e-06
2:86023398 C T 0.498604 8.4231e-05
2:86024087 G T 0.688232 4.7228e-05
2:86025331 T C 0.120628 7.3030e-06
2:86026895 G C 0.034415 -1.4194e-05
2:86028257 A G 0.538310 5.1789e-05
2:86029846 G A 0.201371 -1.4779e-05
2:86030630 C T 0.083061 -3.4035e-05
2:86031130 A G 0.116577 1.5718e-06
2:86034007 A G 0.144929 -1.6216e-05
2:86034194 G A 0.130807 -1.7996e-05
2:86036623 C T 0.035009 -8.5900e-06
2:86040843 C T 0.274652 -1.1877e-05
2:86043203 T C 0.129875 -6.5568e-06
2:86050967 A G 1.096456 4.2944e-05
2:86051235 T C 0.913616 2.0248e-05
2:86054810 A G 0.267044 -3.9564e-05
2:86056050 G A 0.516255 5.1484e-05
2:86061013 T C 1.200105 2.8937e-05
2:86077538 C T 0.117518 1.1164e-05
2:86088311 C T 0.408490 -2.0742e-05
2:86090072 C T 0.399831 -1.4600e-05
2:86111688 C T 1.030926 -1.8780e-05
2:86130500 A G 1.205000 2.6237e-05
2:86134168 A G 0.614587 -3.3050e-05
2:86139804 T C 1.150970 1.2721e-05
2:86143378 C T 0.120063 9.6717e-06
2:86148796 G A 0.611001 -4.3075e-05
2:86157728 T C 1.271231 3.1534e-05
2:86157784 C T 1.881995 -8.5840e-06
2:86161647 G A 0.034023 -6.8303e-06
2:86167716 A G 1.345917 -8.6012e-05
2:86172328 C T 1.038930 -4.0826e-05
2:86176186 A G 0.088900 -4.1475e-05
2:86177548 A G 0.109722 -1.3456e-05
2:86197098 T C 0.077832 -1.8691e-05
2:86200835 G A 0.087929 1.3883e-06
2:86207293 A G 0.038833 1.4987e-05
2:86207866 G T 0.062216 -6.9490e-05
2:86208780 T C 1.349832 8.8506e-06
2:86210273 T C 1.423142 8.7103e-06
2:86226433 C A 0.074683 -2.9249e-05
2:86238386 C T 0.031442 7.8873e-06
2:86251951 C T 0.276473 4.2696e-05
2:86265740 A G 0.036850 1.8170e-05
2:86266026 A G 0.021750 1.6964e-05
2:86269163 T C 0.130849 4.8638e-05
2:86294662 T C 1.793491 -4.3058e-05
2:86300972 G A 0.186210 4.5707e-05
2:86317012 G C 0.020410 1.2150e-05
2:86317037 C G 1.753876 -2.5888e-05
2:86320376 G T 0.053264 -2.7498e-05
2:86329987 A G 0.094505 2.9715e-05
2:86332241 A G 0.024870 -7.5491e-06
2:86337930 C T 1.684158 -1.2582e-05
2:86343316 A G 0.296698 2.0517e-07
2:86352393 A G 0.038791 -3.0843e-06
2:86365713 A G 1.630963 -1.0977e-05
2:86368641 A C 0.074495 2.3524e-06
2:86385591 C G 0.028359 -4.4375e-06
2:86395022 C T 0.042702 3.8718e-05
2:86400092 T G 1.077832 -6.7897e-06
2:86400824 A G 0.676368 -1.1746e-05
2:86406889 A G 1.007822 9.1130e-07
2:86417493 A G 0.039333 1.4064e-05
2:86427235 C G 1.148159 -4.3924e-06
2:86433240 T C 1.003392 -4.2726e-06
2:86437551 G T 1.846544 -3.9578e-05
2:86443208 T C 0.043926 -6.9324e-06
2:86451144 G A 1.832256 -4.6101e-05
2:86451744 A G 0.096320 -3.7951e-05
2:86452798 A G 0.067273 6.6410e-06
2:86460619 T C 0.030280 3.2197e-06
2:86466549 C T 0.797908 -3.2443e-05
2:86469925 C A 0.047032 -1.7265e-05
2:86475213 G A 0.066176 -2.4873e-05
2:86476481 A G 0.058834 -9.2947e-06
2:86480458 A G 0.025746 -3.8199e-05
2:86499402 C A 0.880469 1.0056e-05
2:86510536 G A 0.161389 -2.7606e-07
2:86510815 C T 0.868732 -2.8342e-05
2:86513056 T G 0.076972 -1.8366e-05
2:86531014 C G 1.735829 -8.3182e-05
2:86531811 T C 0.029021 6.8968e-06
2:86545425 T C 0.092451 3.1135e-05
2:86547626 T G 0.092360 8.3604e-07
2:86558975 G T 0.179176 3.0561e-05
2:86563821 T C 0.045666 -2.5173e-06
2:86566701 G A 0.863292 9.5988e-06
2:86568446 A G 0.046591 2.8041e-05
2:86583192 C T 0.360436 -8.4320e-05
2:86583595 C T 0.072544 -2.9227e-05
2:86586772 C T 1.211985 -2.2253e-05
2:86595081 T C 0.788940 1.5138e-05
2:86596158 G T 0.111374 3.0985e-06
2:86597854 T C 0.062472 1.4599e-05
2:86609042 A C 0.919270 5.7947e-06
2:86612212 A C 0.251672 -2.9560e-05
2:86612610 A G 0.029034 -1.6098e-06
2:86623017 C T 0.118304 -2.0758e-05
2:86638636 G A 0.074622 -2.3192e-05
2:86640965 A G 0.092659 -1.4678e-05
2:86646102 C T 0.072960 -3.3001e-05
2:86648492 C G 1.227646 -5.6808e-06
2:86650128 G C 0.104993 -2.1524e-05
2:86654877 T C 0.063553 4.9479e-06
2:86658629 T C 0.065829 -3.0412e-05
2:86671037 A G 0.030355 4.5154e-07
2:86683642 G A 1.506949 -1.2517e-05
2:86685133 G A 0.207437 7.1319e-05
2:86693826 C T 0.317237 -1.9155e-05
2:86698807 T C 0.038732 -8.4012e-06
2:86714970 A G 0.035831 3.6773e-05
2:86716919 G A 0.045422 5.9936e-06
2:86717424 G A 0.109865 6.9774e-06
2:86722013 G A 0.067994 5.0526e-05
2:86724230 C T 0.039547 -5.5665e-06
2:86743633 C T 0.054796 -2.8816e-05
2:86744200 C T 1.536201 -9.1344e-06
2:86756381 G T 0.318889 -1.6072e-05
2:86765446 T G 0.052021 2.1972e-06
2:86770525 G A 0.060421 -5.4544e-05
2:86783632 C T 0.032796 7.8824e-06
2:86792824 T C 0.047227 -3.8763e-07
2:86793198 G A 0.213118 -5.9003e-05
2:86812549 T C 1.241295 -5.8091e-06
2:86819409 C T 0.306737 -2.1370e-05
2:86825143 T C 0.288622 -2.9931e-05
2:86826508 T C 1.270585 -5.1149e-06
2:86835965 C T 0.986465 2.1288e-05
2:86840969 T C 0.064329 -4.3713e-06
2:86841304 G C 0.171058 2.5683e-05
2:86842834 C T 1.944597 2.1504e-05
2:86850978 T C 0.046591 5.7829e-06
2:86857147 A G 1.574570 2.7181e-06
2:86863975 G A 0.052365 -5.7208e-06
2:86868862 C T 1.602987 1.2963e-05
2:86872592 G A 0.236416 -3.0195e-05
2:86872948 C T 0.074021 -2.6928e-05
2:86879419 G A 0.389236 -6.1573e-06
2:86888533 G A 0.020429 -1.6617e-05
2:86897280 C T 0.088718 3.5676e-06
2:86904783 G A 0.082386 -2.5598e-05
2:86908071 T C 0.039083 -2.8614e-06
2:86913513 A C 0.100205 -2.9827e-05
2:86915626 A G 0.027093 -3.5871e-05
2:86922397 C T 0.289745 -3.6188e-05
2:86960637 T C 0.020449 -1.8898e-05
2:86972430 G A 0.082736 9.3087e-06
2:86974689 G A 0.076498 -8.0617e-06
2:86976299 A G 0.163804 6.8843e-05
2:86979417 A G 1.336560 4.5193e-05
2:86991883 A G 0.132579 8.6853e-06
2:86998567 T C 0.095310 -2.5910e-05
2:87005684 A G 0.039518 -1.4027e-05
2:87008667 C A 0.043212 -5.6178e-06
2:87010149 C T 0.768186 7.7461e-05
2:87014482 T C 0.052345 -2.1627e-05
2:87017158 C T 0.162723 -2.7927e-05
2:87025227 T C 0.164696 5.9440e-05
2:87032596 T C 0.059379 2.5870e-05
2:87042412 C T 0.141823 4.3558e-05
2:87042751 A G 0.020111 -3.0450e-05
2:87042825 C T 0.406338 9.2897e-06
2:87044316 A G 1.620112 1.8400e-05
2:87044805 G A 0.037567 -1.2690e-05
2:87048409 C G 1.972414 1.6630e-05
2:87048702 G T 1.887883 2.8748e-05
2:87049696 G A 0.081792 2.5632e-05
2:87055249 G A 0.664732 6.1721e-06
2:87061258 T C 0.802105 1.3299e-05
2:87062509 T C 0.396163 -1.2452e-05
2:87068827 A G 0.442380 -2.8372e-05
2:87069431 T C 1.327923 -1.3352e-05
2:87075241 G A 0.412681 -2.3190e-05
2:87082679 T C 0.921289 1.2273e-05
2:87091247 A G 0.890288 2.5886e-05
2:87108211 C T 0.347946 1.8954e-05
2:87393144 C T 0.074628 2.8223e-05
2:87405001 C T 0.740837 -2.0304e-05
2:87428614 T C 0.252804 1.7189e-05
2:87444177 G A 0.876292 -1.0216e-05
2:87479689 A C 0.275240 1.4625e-05
2:87490317 A C 1.116220 1.9770e-05
2:87522567 A C 0.227789 1.4175e-05
2:87531543 C T 0.887847 7.9069e-06
2:87532872 G A 0.823203 1.6504e-05
2:87547782 A G 0.228120 1.4996e-05
2:87753975 T C 0.880567 -1.7147e-06
2:87776306 T C 0.242849 7.8268e-06
2:87779728 G T 0.239198 -3.7267e-06
2:87821567 A G 0.994534 5.2825e-06
2:87855216 T G 0.509452 1.7681e-05
2:87876047 C T 0.160516 5.6000e-05
2:87885695 T C 1.053498 1.1457e-05
2:87949702 G C 0.901752 1.2924e-05
2:87979077 A G 0.199394 6.7244e-05
2:87985242 G T 0.372020 1.3803e-04
2:87995393 T C 0.369106 1.3518e-04
2:88178259 A G 0.512597 -2.1838e-05
2:88216185 T C 0.589208 -4.3474e-05
2:88235088 A C 1.242866 5.6866e-06
2:88235731 T C 0.067127 -3.7471e-05
2:88240910 T C 0.057724 -1.2105e-06
2:88260782 C G 0.460625 7.2364e-06
2:88296268 A G 0.090182 -2.0635e-05
2:88304146 A G 1.315666 1.5125e-07
2:88306683 C T 1.917111 4.5741e-05
2:88306713 C G 0.028833 1.5292e-05
2:88312469 T C 0.464572 7.4212e-06
2:88315833 T G 1.869774 -8.4211e-06
2:88315993 G A 1.403330 -1.3762e-05
2:88324285 C G 0.030186 -4.1256e-06
2:88333342 G A 0.457989 6.5503e-06
2:88340004 T C 1.862692 -8.7541e-06
2:88341986 A G 0.086871 -7.9317e-06
2:88348638 G A 0.052521 -2.1546e-05
2:88349287 T C 0.432055 -4.5071e-05
2:88358958 T C 0.597894 -2.1819e-06
2:88363926 T C 1.153148 -2.7640e-06
2:88364086 A G 1.831915 5.9842e-06
2:88367339 A G 0.024107 -3.2905e-06
2:88371220 T G 1.840516 -2.4717e-06
2:88374974 G A 1.671821 4.1238e-05
2:88376922 A G 0.100562 3.2109e-05
2:88381702 A G 0.990921 4.6487e-05
2:88382612 C T 0.161256 1.6861e-05
2:88386942 T C 0.045516 -4.7007e-06
2:88387365 A G 0.130804 -6.4450e-05
2:88387557 C A 0.214111 -1.2452e-05
2:88389761 G A 1.125370 1.6651e-05
2:88396174 C T 0.711151 1.5803e-05
2:88400120 T C 0.250471 3.8958e-05
2:88404547 G A 1.419082 -1.1472e-05
2:88406057 T C 0.036775 2.7981e-05
2:88410994 G A 0.382748 -9.5107e-06
2:88412431 T C 0.033464 1.2635e-05
2:88415739 G A 1.284192 -1.7059e-05
2:88415904 G A 0.060460 -6.2733e-06
2:88419206 C T 1.301790 -3.1503e-05
2:88421493 A G 0.425440 2.1023e-05
2:88422412 A G 0.417290 -3.8214e-06
2:88424066 C T 0.616551 3.5313e-06
2:88437557 T C 0.021095 -1.0942e-05
2:88437579 C T 0.289963 -1.1401e-05
2:88445373 G A 1.944740 4.8236e-05
2:88446090 T C 0.679494 -1.2574e-05
2:88447437 A G 1.440627 -1.1518e-04
2:88452383 T C 0.021396 9.7876e-06
2:88454048 C T 0.035964 1.6977e-05
2:88472791 A G 1.673262 -3.9728e-06
2:88473832 A G 0.217681 2.1842e-04
2:88474166 A G 0.028294 -4.2405e-05
2:88474753 C T 0.039664 3.9770e-08
2:88476753 G A 0.214851 1.4197e-05
2:88478341 A C 0.022085 1.2251e-05
2:88482942 A C 0.075371 -3.3713e-05
2:88485999 T C 0.070551 -2.3888e-05
2:88487428 A G 0.265836 -2.6243e-05
2:88495525 C T 0.047016 -1.5964e-05
2:88496399 C G 0.215325 5.5570e-05
2:88497549 C T 0.036973 -1.4904e-05
2:88500718 G T 1.165829 -2.9403e-05
2:88508779 G C 0.111001 -4.7656e-05
2:88509263 A G 0.036590 2.5202e-05
2:88510842 T C 0.028722 8.1047e-06
2:88511832 T C 0.030916 -2.0329e-05
2:88514247 T C 0.022877 -6.0341e-05
2:88520410 C T 1.942572 4.9224e-05
2:88521935 G A 0.023409 2.1620e-05
2:88522420 T C 0.099838 3.4273e-05
2:88524677 T C 0.047996 -4.6841e-06
2:88526980 T C 0.270835 -2.3873e-05
2:88527414 G A 1.093882 -3.6797e-05
2:88527647 G A 0.220989 6.3975e-05
2:88532880 T C 0.078825 -3.5929e-05
2:88541315 A G 1.361887 3.5322e-05
2:88546358 T C 0.196733 1.5763e-05
2:88549952 A G 0.310356 4.4067e-06
2:88553545 C T 0.068876 -2.5856e-06
2:88557666 G A 0.240915 1.1125e-05
2:88559132 G A 0.027518 -3.5970e-06
2:88559986 A C 0.063102 1.0298e-05
2:88579078 C G 0.218759 -6.9516e-08
2:88583640 C T 0.061213 3.0075e-05
2:88589280 C G 0.041069 -6.0129e-08
2:88605091 A C 0.089280 -1.0477e-06
2:88607680 T C 0.122728 -6.3199e-05
2:88628232 G A 0.043757 3.4560e-05
2:88629309 T C 0.035840 -2.6330e-06
2:88634973 C T 0.143238 -5.5699e-05
2:88636708 C T 0.064634 -4.9695e-05
2:88638294 G A 0.036762 4.9758e-06
2:88654568 C T 0.395059 -5.6014e-05
2:88655307 C G 0.137733 1.9597e-05
2:88659588 G A 0.141339 -4.8442e-05
2:88663920 C T 0.067312 1.6904e-05
2:88681428 A G 0.274464 -1.0452e-04
2:88684174 G A 0.149496 1.3706e-05
2:88684887 T C 0.040703 -1.1010e-05
2:88691193 G A 0.160110 3.8784e-05
2:88691722 G A 0.048532 4.4907e-06
2:88694167 C T 0.350341 -4.1309e-06
2:88698321 G A 0.280631 -1.1126e-04
2:88699680 C T 0.036142 -6.0730e-06
2:88706548 A G 0.046662 -1.6639e-05
2:88715212 A G 0.110202 -2.5103e-05
2:88715405 A G 0.096943 -1.9126e-05
2:88716215 A G 0.022091 -3.3068e-05
2:88718938 C A 0.145689 1.8514e-05
2:88723471 C A 0.115892 1.6514e-05
2:88734327 A G 0.048710 1.8280e-05
2:88735011 T C 0.564024 -2.3022e-05
2:88736950 T C 0.837232 -3.9471e-05
2:88738507 T C 0.177745 -3.4117e-05
2:88739292 T C 1.162733 -3.8211e-05
2:88747281 C T 0.127798 -1.5416e-05
2:88753047 G A 0.136529 -4.5648e-05
2:88753072 A C 0.121628 1.4832e-05
2:88773032 T C 0.420636 4.7646e-05
2:88775136 C A 0.083174 -4.5116e-06
2:88777623 T C 1.950414 -2.3490e-05
2:88783018 C T 0.135838 1.7017e-06
2:88784492 C T 1.827562 -3.1956e-05
2:88794147 T G 0.075336 8.1318e-06
2:88815733 T C 0.317513 -2.6413e-05
2:88820471 A G 0.350195 6.7687e-05
2:88829687 A G 0.105905 2.1651e-05
2:88831634 T C 0.021825 -2.3702e-05
2:88844697 C T 1.952075 -1.8983e-05
2:88853144 T C 0.128194 1.9876e-05
2:88854890 G A 0.042780 -1.7003e-05
2:88855689 C G 0.049113 3.5945e-06
2:88871435 G A 0.164349 -4.3507e-05
2:88875926 C T 0.063888 3.7461e-05
2:88913273 C G 0.563605 2.1566e-05
2:88917960 T C 0.054011 6.2242e-06
2:88925859 A G 0.095184 -3.8744e-05
2:88928675 G C 0.045948 2.8243e-05
2:88929736 G T 0.684048 2.6239e-05
2:88931109 C A 0.084343 1.4257e-05
2:88931461 C T 1.444074 -2.5649e-05
2:88936788 G A 0.056724 1.8781e-05
2:88976374 T C 0.058665 -7.3489e-05
2:88977848 G T 0.021640 -1.5627e-05
2:88982756 T G 1.434629 -2.4988e-05
2:88986248 A G 0.069259 -1.1810e-05
2:89000397 T G 0.108670 -2.4573e-05
2:89000734 A G 0.044929 8.2999e-06
2:89015230 C T 0.041417 -1.4419e-05
2:89024956 G A 0.042173 -1.0521e-05
2:89026050 G A 0.867901 -4.7383e-05
2:89035642 T C 0.101351 1.7684e-05
2:89040514 A G 0.110780 -8.8739e-06
2:89051131 C G 0.062151 -2.2569e-05
2:89054182 T G 0.067585 -1.3883e-05
2:89098162 G A 0.035503 -3.0914e-05
2:89107189 C T 0.713536 2.4319e-05
2:89108642 T C 0.090448 2.2152e-05
2:89119490 C A 0.061781 -1.7616e-05
2:89121178 T C 0.050093 3.3459e-06
2:89124238 C T 0.203955 -1.5272e-05
2:89125131 G A 1.123968 -3.1887e-05
2:89130884 A G 0.057295 5.3654e-05
2:89143493 A G 0.174810 -9.8555e-06
2:89175373 A G 0.183412 -1.9166e-05
2:89233666 A G 0.181003 -1.9310e-05
2:89279947 T C 0.174944 -6.1551e-06
2:89436907 A G 0.173889 -5.7051e-06
2:89486335 T G 0.180494 9.6555e-06
2:89503119 A G 0.122231 -1.9071e-07
2:90080866 T C 0.046617 -4.6624e-05
2:90128716 C T 0.040910 -1.5198e-05
2:91925461 A T 0.200560 -7.2747e-06
2:91936463 A G 0.193919 -1.6236e-05
2:91942165 G A 0.159597 1.9317e-05
2:91965175 A G 0.058003 -2.3813e-05
2:92033179 G A 0.238312 -3.7468e-06
2:92062781 G A 0.168682 8.5084e-06
2:92088433 G A 0.046402 -7.0994e-06
2:92132894 T C 0.070756 -8.7448e-06
2:92162641 T C 0.057821 -1.9807e-05
2:95358799 T C 0.238565 -7.6346e-06
2:95364496 C T 0.941575 -1.4648e-05
2:95376318 A G 0.071548 -1.3917e-05
2:95425444 C G 0.137941 1.6905e-05
2:95429197 T C 0.034766 -2.1506e-05
2:95431369 T C 0.109712 -3.3213e-05
2:95467255 T C 0.228285 -1.0546e-05
2:95526706 C G 0.035892 1.4135e-05
2:95533808 T C 0.751915 -8.2014e-06
2:95539487 T C 0.042978 -2.3149e-05
2:95542433 G C 0.076063 -2.6671e-05
2:95626616 A G 0.046746 -3.0702e-05
2:95627160 T C 0.051904 2.9036e-06
2:95628045 G A 1.517758 -2.2009e-05
2:95633647 A G 0.033004 -1.4320e-05
2:95666090 A G 0.032994 -1.0433e-05
2:95679016 G A 0.117061 3.5138e-05
2:95680267 A G 1.019124 2.4802e-05
2:95683120 A G 1.020030 2.2879e-05
2:95687576 A G 0.047886 -1.2074e-05
2:95690355 T G 0.041822 -4.9169e-05
2:95698546 C T 0.031637 -3.7731e-05
2:95700730 A G 1.346248 -3.4237e-05
2:95718195 T C 0.077423 7.1781e-06
2:95719703 A C 0.038586 -6.0119e-06
2:95722609 T C 0.075803 -1.3462e-05
2:95747660 C T 0.049827 -4.2040e-05
2:95766599 T C 0.070915 1.6193e-05
2:95766622 G A 0.027255 3.6834e-05
2:95778365 A G 0.289294 -5.8235e-05
2:95786254 C T 0.044971 -1.6637e-05
2:95806969 T C 0.181737 1.9397e-05
2:95816137 A G 0.070048 -3.7393e-05
2:95820666 G A 0.125084 -3.1576e-05
2:95830652 C T 0.972803 4.9098e-05
2:95834560 T C 0.047376 -2.7466e-05
2:95858319 G A 0.052420 -3.6065e-05
2:95862736 C T 1.234303 2.7080e-05
2:95885744 G A 0.070464 -3.6127e-05
2:95924274 T C 0.104564 -3.5224e-05
2:95930630 G A 1.484699 -6.0130e-06
2:95940651 G A 0.035441 -2.0975e-06
2:95947085 G A 1.493291 -3.1895e-07
2:95947099 A G 0.313177 -1.0992e-06
2:95955680 T G 0.997092 5.2134e-05
2:95966107 T C 0.045257 -2.9495e-05
2:95967623 C T 0.121754 -2.3301e-06
2:95977591 G T 1.475341 -1.3299e-05
2:95989376 T C 0.069961 -3.9128e-05
2:95992215 A G 0.090029 2.9490e-05
2:95992354 T C 0.195207 -1.1559e-04
2:96002695 G T 1.929361 2.0458e-06
2:96006243 C T 0.048415 -1.9323e-06
2:96017141 C T 0.041998 1.9070e-06
2:96023664 T C 1.124776 4.0765e-05
2:96026199 A G 0.089526 3.3086e-05
2:96053409 T C 0.734008 -2.4355e-06
2:96061242 G C 0.070944 -5.7370e-05
2:96062071 C G 0.055104 -2.7521e-05
2:96077519 A G 0.032731 -9.4308e-06
2:96097401 T C 0.138892 2.1140e-05
2:96159722 G A 1.821087 -1.1559e-05
2:96168626 T C 0.054942 9.7263e-07
2:96168712 G T 0.043475 -3.3882e-05
2:96195632 C T 1.944243 8.6250e-06
2:96199080 C A 0.045088 -4.5534e-05
2:96240368 A G 0.040443 -8.2143e-06
2:96240419 G A 0.032978 -1.0656e-05
2:96333656 T C 0.083359 -1.6552e-05
2:96341433 T C 0.707074 2.1587e-05
2:96344462 T C 0.033049 -8.9487e-06
2:96345178 A G 0.051605 5.7434e-07
2:96365890 C T 0.078344 9.7341e-06
2:96367616 T C 0.427862 -2.6364e-05
2:96375841 T C 0.055017 -6.3468e-07
2:96377078 T C 0.734741 -1.1718e-05
2:96377326 T C 0.068821 6.2708e-05
2:96380253 T C 0.069879 -3.8418e-05
2:96391109 C A 0.675933 1.5106e-05
2:96392880 G A 0.088747 1.2329e-05
2:96401427 T C 0.052362 4.6544e-06
2:96407567 G C 0.134718 7.3022e-05
2:96414236 A C 0.042546 -6.3776e-06
2:96420050 C T 0.730204 -1.3588e-05
2:96423982 T C 1.558827 9.8117e-06
2:96465201 C T 1.623705 -8.0313e-06
2:96496891 C A 0.694827 -7.1720e-06
2:96521726 A G 0.037058 1.9443e-05
2:96561651 A G 0.077254 -4.1629e-05
2:96638132 T C 0.077322 -3.7171e-05
2:96672001 T C 0.782218 3.3172e-05
2:96683378 G T 0.693214 1.2395e-06
2:96684876 G A 1.901515 8.3149e-06
2:96689460 A G 0.028151 -3.0223e-05
2:96690286 A G 0.024639 -2.8934e-05
2:96738585 C G 1.635163 -6.7355e-07
2:96741757 G A 0.063881 3.7062e-05
2:96741795 A G 0.033526 8.5840e-06
2:96748169 C G 0.070360 -1.4630e-06
2:96750678 T C 0.039914 -3.0356e-05
2:96756547 T C 0.692413 7.2493e-06
2:96756911 T C 0.075855 1.9377e-05
2:96773950 T C 0.079896 -1.3457e-05
2:96776888 C T 0.044036 1.4974e-05
2:96781257 G C 0.099098 6.4926e-07
2:96787827 A G 0.084466 3.5718e-05
2:96795714 A G 0.757569 -1.9530e-05
2:96795857 C T 1.602997 1.1838e-05
2:96795944 G A 0.755823 -1.8350e-05
2:96798440 T C 0.035983 9.0758e-06
2:96808549 C T 0.759221 -1.6828e-05
2:96809015 A G 0.071726 -2.6461e-05
2:96820847 A G 0.075319 -3.0420e-05
2:96821296 C A 0.091146 6.8154e-05
2:96836512 G A 0.327436 3.3312e-05
2:96855050 C T 0.342500 -1.8213e-05
2:96858914 G A 0.346391 -1.2149e-05
2:96859034 G A 0.279716 1.5547e-05
2:96861159 G C 0.329107 -1.5229e-05
2:96868081 C T 0.075303 -2.8491e-05
2:96912401 G A 0.092032 -4.4128e-05
2:96915586 G A 0.047480 2.4650e-08
2:96925269 A T 0.715526 1.2217e-05
2:96934504 C T 0.701605 8.7995e-06
2:96943433 C G 0.042368 1.6401e-05
2:96952833 G A 0.606220 4.1597e-05
2:96963715 A G 0.084320 7.6113e-06
2:96972104 T C 0.044672 1.2844e-05
2:96987742 A G 0.614006 1.3716e-05
2:96991345 G A 0.030602 -2.7053e-06
2:96991492 G A 1.384601 2.8056e-05
2:96998906 C T 0.030381 -6.3394e-06
2:97004358 A G 0.041868 -1.4150e-05
2:97005568 C G 0.020290 -5.9191e-06
2:97012155 T C 0.660315 8.2611e-06
2:97020068 A G 0.022984 3.3392e-05
2:97023374 C T 0.025801 5.6821e-06
2:97039666 A C 1.361088 9.8556e-06
2:97043803 A C 1.334908 1.1440e-05
2:97053119 T C 0.639522 1.2855e-05
2:97057040 T C 0.027911 -1.8586e-05
2:97059003 C T 0.052628 -1.3467e-05
2:97066497 C G 0.289025 1.0885e-05
2:97075052 A G 1.310256 9.0026e-06
2:97079413 T G 0.043491 -1.1641e-05
2:97089912 G A 0.596028 -2.1047e-06
2:97094536 G C 1.283617 -2.7894e-07
2:97101590 T C 0.107359 4.9561e-06
2:97115019 T C 0.039391 4.7735e-06
2:97132933 G A 0.055737 1.4414e-05
2:97136884 G A 0.052738 -1.2496e-05
2:97137311 T C 0.035870 -1.5213e-05
2:97139307 A G 0.651492 -1.4623e-05
2:97149664 C G 0.459239 -1.3442e-05
2:97150288 G T 0.111137 -1.0898e-05
2:97160382 A G 1.273571 1.5934e-06
2:97162780 A G 0.041420 1.2111e-05
2:97167343 T C 0.072749 -2.0988e-05
2:97176334 T G 0.051479 -1.5961e-05
2:97179828 G A 1.275824 1.6356e-06
2:97187605 T C 0.554838 1.0647e-05
2:97194882 C T 0.020186 -9.8364e-06
2:97198800 C T 1.277852 4.3771e-06
2:97199694 G A 1.558947 4.0238e-05
2:97200810 G T 0.093107 5.5949e-05
2:97204048 G C 0.040907 -4.2013e-06
2:97213643 A G 0.060418 1.3113e-05
2:97218367 G A 0.065890 -2.2598e-05
2:97218789 A G 0.043530 6.0589e-06
2:97257528 G A 0.035500 5.1315e-06
2:97257546 A G 0.040790 -2.5621e-05
2:97258178 A C 0.053219 -1.3309e-05
2:97267260 C G 0.503035 3.0792e-05
2:97271090 A G 0.034136 7.0494e-06
2:97284917 A G 0.712757 -8.1447e-07
2:97289422 T C 0.242869 4.0874e-07
2:97292386 A G 0.090766 -4.0368e-05
2:97298290 T C 1.326196 1.6166e-05
2:97313241 T C 0.063978 -2.5730e-05
2:97319534 C G 0.623448 2.2211e-05
2:97327721 T C 0.034786 3.6492e-06
2:97328890 G A 0.090750 -4.8537e-06
2:97335510 C T 0.034984 5.6843e-06
2:97346335 C T 0.578805 -5.7673e-06
2:97346403 A G 0.057191 -3.8322e-05
2:97349315 G C 0.395471 7.2213e-07
2:97350229 T C 0.087021 6.4725e-05
2:97351840 G A 0.853759 -2.2900e-06
2:97353901 A G 0.020273 -1.5173e-05
2:97359236 A C 0.126915 -1.9525e-05
2:97365213 T C 0.075336 -3.4277e-05
2:97368670 A G 0.033809 1.1719e-05
2:97381556 T C 0.138324 1.3873e-05
2:97386826 A C 1.472060 -9.9172e-06
2:97405440 A G 0.651106 1.4982e-05
2:97410949 G A 0.657838 1.4223e-05
2:97413488 G C 0.645523 1.4428e-05
2:97418083 G T 0.062226 -1.1579e-05
2:97420335 G A 0.126263 -2.1992e-05
2:97439075 A G 0.066841 1.3359e-05
2:97447303 A C 0.035704 1.6127e-05
2:97454650 G T 0.789482 -3.1030e-06
2:97465384 T C 0.052758 -2.8229e-05
2:97473929 G A 0.149298 -1.6079e-05
2:97486461 C T 0.093369 -7.3116e-06
2:97493877 C T 0.146805 -1.7850e-05
2:97500775 G A 0.364458 1.6661e-05
2:97512059 A G 0.143592 -1.4992e-05
2:97515830 A T 1.838423 -9.8138e-06
2:97525099 C T 0.151418 -3.0400e-05
2:97528099 G A 0.057123 -2.4504e-05
2:97532849 A G 0.167131 1.7905e-05
2:97537070 C T 0.372783 -6.5771e-06
2:97540580 A C 0.544007 -5.0770e-06
2:97540653 A G 0.038372 -1.4023e-06
2:97541238 C T 0.555939 -1.3580e-05
2:97543936 C T 0.552939 -1.2594e-05
2:97545306 T C 0.064780 -3.9240e-05
2:97557019 C T 0.369320 -2.0752e-05
2:97560801 A G 0.067627 1.7556e-05
2:97560913 T C 0.353146 -2.0104e-05
2:97564695 C T 0.044822 -1.3255e-05
2:97566051 T C 0.049281 -4.0601e-05
2:97569735 A G 0.176505 6.1928e-06
2:97576854 G A 1.791521 1.0954e-05
2:97587503 T C 0.066075 2.6640e-05
2:97591670 C T 0.057529 2.0089e-06
2:97594303 T C 0.041407 -2.2837e-05
2:97601024 G A 0.263795 1.9679e-05
2:97601119 T C 0.073761 8.9553e-06
2:97606810 C T 0.022610 -4.3329e-06
2:97607484 A G 0.457353 1.3310e-05
2:97607668 G A 0.023120 5.2722e-06
2:97611011 A C 0.060713 -2.0060e-05
2:97619542 T C 0.056023 3.3262e-05
2:97621998 G T 1.614805 -8.0390e-06
2:97626485 T C 0.100958 -4.5825e-05
2:97633267 C G 0.188868 1.5684e-05
2:97634828 T C 0.044108 -1.2052e-05
2:97637905 C T 1.752697 1.8166e-06
2:97638495 A G 0.070314 -2.8175e-05
2:97654678 T C 1.751938 4.2942e-07
2:97655079 C T 0.051618 -8.3150e-06
2:97661594 T C 0.066929 3.5493e-05
2:97668022 A G 0.453870 1.5446e-05
2:97668945 T C 0.181315 2.6034e-05
2:97669032 T C 1.538723 -1.3068e-05
2:97669158 T C 0.089257 -2.0757e-05
2:97682954 A C 1.953147 2.8617e-05
2:97695036 A C 0.188959 1.7833e-05
2:97716168 T C 1.578581 -1.2070e-05
2:97738917 C G 0.034448 -3.4208e-05
2:97776627 A C 1.573440 -8.6314e-06
2:97846021 T C 1.573236 -9.6896e-06
2:97846850 C T 1.785892 1.9297e-06
2:97871442 A G 1.569010 -9.1435e-06
2:97871906 A G 0.187735 1.0900e-05
2:97877399 C T 1.786577 -1.0680e-06
2:98014883 T C 0.183483 1.2136e-05
2:98017804 A G 0.206120 1.4085e-05
2:98022476 G A 1.295286 3.6124e-05
2:98023948 A G 0.022270 4.0637e-06
2:98165920 G A 0.020991 2.8130e-06
2:98168573 C T 0.150999 8.4428e-06
2:98175863 C T 1.356015 1.5374e-05
2:98261495 G T 0.097034 -3.6208e-05
2:98262570 T C 0.022263 2.9976e-05
2:98271186 T C 0.059726 -1.8484e-05
2:98271946 G A 1.476471 3.3720e-05
2:98277729 A G 0.052203 1.5767e-05
2:98279574 A G 0.143154 1.2282e-05
2:98314445 T C 0.028758 -3.0592e-05
2:98316794 A G 0.028382 6.5688e-06
2:98318199 C T 1.954662 2.5617e-05
2:98322747 A C 0.107745 -6.6435e-05
2:98325330 G T 0.894702 1.5845e-05
2:98325447 C T 0.444308 1.5436e-05
2:98333310 A G 0.380972 4.5948e-05
2:98336352 A C 0.571811 -2.0342e-05
2:98339664 T C 0.199849 -1.6959e-05
2:98342701 C T 0.068240 -1.0879e-05
2:98350346 T C 0.234248 1.3700e-05
2:98362597 A G 0.056993 6.1108e-06
2:98365250 A G 1.572505 9.0124e-06
2:98373842 T A 0.044432 5.5874e-06
2:98374158 T C 0.065001 -6.9763e-06
2:98380681 C T 0.158529 1.4809e-05
2:98380768 A G 0.079841 8.3965e-06
2:98386364 A C 0.020189 -3.5529e-06
2:98387915 G C 0.060791 -5.4071e-06
2:98391414 A C 1.208057 2.2252e-05
2:98403683 T C 0.566290 6.0304e-06
2:98405929 G A 0.790865 4.2047e-05
2:98414553 T C 0.046746 4.9152e-06
2:98433587 G A 0.051534 -1.2373e-05
2:98446938 C T 0.163499 -3.0600e-05
2:98454545 T C 0.727256 -1.8644e-05
2:98467772 A G 0.141008 1.2663e-07
2:98499812 G A 0.309944 1.6767e-05
2:98502201 C T 0.470895 3.5007e-05
2:98514658 T G 0.040122 1.1840e-05
2:98521823 A C 0.791611 3.9503e-05
2:98521952 T A 0.062842 -1.5367e-05
2:98541874 G A 0.076076 -4.4180e-05
2:98567907 T C 0.099218 -6.2606e-05
2:98584445 C T 0.044997 3.2607e-06
2:98586242 C A 0.161850 -3.6199e-05
2:98589924 C T 0.058019 1.8066e-05
2:98611994 T G 1.592009 1.6290e-05
2:98624682 T C 0.109660 1.6496e-05
2:98627458 A G 0.146374 -4.0407e-05
2:98629226 T C 0.121050 -1.7331e-05
2:98631308 T C 0.063352 1.8711e-06
2:98636132 C T 0.091808 -1.9342e-05
2:98639049 A G 0.054890 6.4306e-06
2:98642160 C T 0.945220 1.8589e-05
2:98647986 C T 0.048866 5.4576e-05
2:98653406 C T 0.149931 -2.7855e-05
2:98654603 C T 0.057688 -7.5820e-06
2:98675486 C A 0.661590 -7.3361e-05
2:98696642 A G 0.138246 -8.7322e-06
2:98696966 C T 0.960586 3.8464e-05
2:98699888 T C 0.763240 5.6521e-05
2:98709684 C T 0.419776 3.0905e-05
2:98710243 T C 0.568961 2.5923e-05
2:98715572 G A 0.046837 -2.0195e-05
2:98716393 T G 1.039706 2.7887e-05
2:98730227 T G 0.431214 2.8743e-05
2:98731630 A C 0.040995 1.0806e-05
2:98732361 A G 0.053378 -7.3217e-06
2:98736225 T C 0.137087 -2.4844e-06
2:98740587 G C 0.048194 -1.0448e-05
2:98743130 A G 0.648075 1.3044e-05
2:98746210 C T 1.152395 -3.1643e-06
2:98749586 G A 0.052959 4.0462e-06
2:98763159 T C 0.251801 -8.3377e-05
2:98765088 G A 0.050664 -4.3994e-05
2:98767565 C T 0.289875 4.4856e-05
2:98770225 T C 0.089835 3.6149e-08
2:98777673 A G 0.728918 1.2517e-05
2:98779439 T G 0.107885 -6.2609e-05
2:98784275 C T 1.080152 3.0772e-05
2:98789352 A G 0.045971 5.0725e-05
2:98790763 T C 0.256563 1.6293e-05
2:98795792 G C 0.847891 4.2187e-05
2:98798845 G A 0.053712 -1.4575e-06
2:98803928 A G 0.049762 -2.2663e-05
2:98804314 A G 1.685505 2.1865e-05
2:98807161 A G 0.047357 6.3458e-05
2:98809432 C T 0.133559 -3.0991e-06
2:98817882 T C 0.151255 -1.8423e-04
2:98822531 T C 0.158335 -1.4125e-04
2:98823261 T A 0.371131 5.9415e-06
2:98829237 G A 1.594041 3.2130e-05
2:98829764 A G 0.025921 -1.6259e-05
2:98834128 C A 0.070032 2.4303e-06
2:98844674 G C 1.228058 1.5702e-05
2:98853173 A G 1.070960 8.7762e-05
2:98869735 A G 0.370949 1.4406e-05
2:98887686 T C 0.141229 -1.3337e-04
2:98889608 T C 0.049233 -2.5637e-05
2:98889961 T G 1.715328 4.2994e-06
2:98891753 T C 0.051914 -1.6143e-05
2:98901175 A G 0.052096 6.0776e-06
2:98919820 A G 0.301674 3.1490e-05
2:98924921 C T 1.006495 -1.2749e-04
2:98928429 G C 0.142407 -1.2833e-04
2:98950394 T C 0.045098 -2.0913e-05
2:98951825 C G 0.035555 2.9568e-06
2:98954084 T C 0.079237 1.6527e-05
2:98962749 T C 0.094811 -1.8603e-05
2:98972687 C G 0.118521 9.0530e-06
2:98974389 G T 0.555906 -1.1305e-04
2:98986510 C T 0.371816 -2.8487e-05
2:98987199 T C 0.170902 -7.1820e-05
2:98989700 C A 0.855019 3.1463e-05
2:98991164 G A 0.029034 3.2581e-06
2:98991794 A G 0.355324 3.5481e-05
2:98992966 T C 0.081201 3.9323e-05
2:98993342 A T 0.114899 -6.3648e-05
2:98994134 G A 0.166611 -3.5490e-06
2:98994309 G T 0.125737 -9.9904e-06
2:98994414 C T 1.342269 2.2764e-05
2:98994641 A G 0.145082 1.7669e-05
2:98994973 T C 1.686995 -1.1830e-05
2:98996372 C T 0.025960 -2.5152e-05
2:98997682 T C 1.792683 4.6595e-06
2:99001403 T C 0.430543 -8.8909e-06
2:99005601 T C 1.263681 2.2044e-05
2:99035286 T C 0.061820 -1.9804e-06
2:99036514 C T 0.020919 -1.2064e-05
2:99040544 A G 0.036658 1.2744e-05
2:99083892 C A 0.524100 2.3898e-05
2:99091799 C G 0.328098 8.8882e-05
2:99124252 T C 0.049239 3.3463e-05
2:99147872 G A 0.404644 9.5912e-05
2:99150802 C G 0.458087 3.1953e-05
2:99154508 A G 0.057198 1.8564e-05
2:99156296 T G 0.629512 -5.6079e-05
2:99159810 A G 0.026872 4.2447e-06
2:99172244 G A 0.494209 2.1434e-05
2:99175511 T G 0.134760 -3.8988e-07
2:99180477 A G 0.074540 -2.2420e-05
2:99186183 C T 0.183370 -8.9190e-05
2:99203008 G A 1.534578 3.2378e-05
2:99207180 G A 0.057117 -3.2882e-05
2:99209194 T C 0.031653 -1.4341e-05
2:99210428 C A 0.039083 -1.7719e-05
2:99230408 C T 0.032711 -6.6790e-06
2:99231323 C T 0.044588 2.8689e-05
2:99237792 T C 0.467853 2.4094e-05
2:99239931 T C 0.307367 5.7588e-06
2:99267111 C T 0.031705 2.6100e-05
2:99267946 C T 0.853159 9.0256e-05
2:99270181 G T 0.049749 -4.3713e-05
2:99286919 T C 0.083255 -7.5173e-07
2:99293756 G A 0.034503 -2.1434e-05
2:99297377 T C 0.047165 -6.0080e-05
2:99300438 A G 0.138074 -8.5441e-05
2:99301833 C T 0.680500 -4.3756e-05
2:99307175 C A 0.029190 1.6053e-05
2:99320597 T C 0.091419 8.7567e-06
2:99327311 C A 0.469502 3.1192e-05
2:99344347 A C 0.139181 5.1710e-05
2:99351716 G A 0.393836 6.5423e-05
2:99362181 A G 0.283023 1.4991e-05
2:99371417 C T 1.154040 -4.2156e-06
2:99371793 A G 0.057636 4.3014e-05
2:99378801 C T 0.752782 -3.8541e-05
2:99379459 C A 1.111166 -5.9653e-06
2:99384371 A G 1.020650 4.0277e-05
2:99385033 A G 0.210076 -2.4395e-05
2:99391036 T C 0.060187 2.6695e-05
2:99403349 T C 0.081301 1.9535e-05
2:99416151 T G 0.022283 -2.0672e-05
2:99427432 T A 1.510455 2.1410e-05
2:99431805 C T 0.110102 -2.3445e-06
2:99431907 T C 1.903437 -7.4473e-06
2:99442588 A G 0.028677 -4.9755e-06
2:99444701 G A 0.669536 -4.2746e-05
2:99449174 T C 0.825280 -2.6905e-05
2:99450884 A G 1.904797 -1.2231e-05
2:99457702 C T 0.105730 1.5363e-05
2:99457973 C T 0.743168 -4.6145e-05
2:99465502 G A 1.130544 1.4291e-05
2:99467254 C A 0.088728 1.0930e-05
2:99485676 T C 0.045344 9.7788e-06
2:99486318 T C 0.705441 -5.3454e-05
2:99493797 T C 0.044640 8.2699e-06
2:99496928 T G 0.153524 5.5277e-06
2:99512690 A G 0.060781 2.5001e-05
2:99513380 G T 0.115652 3.9063e-05
2:99523815 C G 0.330396 6.6260e-05
2:99530504 C T 0.082097 1.0311e-05
2:99531057 A C 0.027963 -1.6562e-05
2:99537815 G A 0.106710 2.0876e-05
2:99538362 C G 0.738922 -4.4840e-05
2:99546599 A G 0.034428 -3.1415e-05
2:99551531 G A 0.039362 7.3311e-06
2:99551739 C T 0.127947 1.2233e-05
2:99555466 A G 0.047607 -2.5562e-05
2:99563294 A G 0.037798 3.2871e-05
2:99565713 T C 0.487922 -4.9695e-05
2:99567514 C T 0.586157 -7.8898e-06
2:99577597 T C 0.027950 -9.1410e-06
2:99585649 C G 0.094843 3.8756e-05
2:99590397 T C 0.529868 -7.1027e-07
2:99591477 G A 0.029745 -5.6992e-07
2:99602625 C T 0.558866 -4.9949e-06
2:99610105 A T 0.107249 -3.1245e-05
2:99624713 C T 0.064858 1.9836e-06
2:99641951 G T 0.051648 -1.9333e-05
2:99645055 C T 0.540167 -3.8166e-06
2:99651439 G T 0.030501 1.8060e-05
2:99680467 G A 0.030105 -1.7866e-05
2:99682932 T C 0.037171 -1.7141e-06
2:99690243 T C 0.026350 -9.0764e-06
2:99725103 A G 0.076868 -3.1405e-06
2:99731229 C G 0.175479 -3.7925e-05
2:99767073 A G 0.027979 -3.7000e-06
2:99769602 C T 0.408380 3.8117e-05
2:99771681 C G 0.357943 -8.5340e-06
2:99778735 G A 0.028138 -9.0341e-06
2:99778985 C T 1.280374 -1.3916e-05
2:99782848 C A 1.252636 -1.2044e-05
2:99795845 C A 0.038346 6.6839e-06
2:99797598 A G 0.028255 -8.3200e-06
2:99802191 A G 0.049005 1.4039e-06
2:99804642 C T 1.758725 -1.8251e-05
2:99810055 T C 0.476046 2.7502e-06
2:99812070 A G 1.310859 -1.9679e-05
2:99812108 C T 0.028196 -5.1843e-06
2:99830738 A G 0.029488 -8.8937e-06
2:99831570 C T 1.762152 -1.6410e-05
2:99841944 G A 0.070996 -3.5310e-05
2:99854284 C T 1.241470 -1.4665e-05
2:99857353 T C 0.029761 1.6233e-05
2:99862274 C T 0.027531 -4.7587e-06
2:99866438 G C 0.029112 -9.5325e-06
2:99895023 A G 0.023789 -2.0906e-05
2:99899445 C T 0.421805 2.7229e-05
2:99900248 T G 0.860173 -3.4892e-05
2:99902066 C T 1.743973 -1.5135e-05
2:99918544 C A 0.833392 -3.2142e-05
2:99921275 A G 0.049126 -3.0993e-05
2:99922967 T C 1.301391 -3.6604e-05
2:99932255 T C 1.192455 -3.5895e-05
2:99937059 C T 0.038359 1.5887e-05
2:99949559 C T 0.022416 -1.8468e-05
2:99952086 T C 1.743674 -1.5912e-05
2:99953578 T C 0.037729 -3.0709e-05
2:99963430 G T 0.052362 -4.5792e-05
2:99992822 C A 1.116077 5.7886e-05
2:100010044 C T 0.288778 3.5839e-06
2:100027151 C G 0.041676 6.0262e-05
2:100036592 T G 0.116233 -3.7874e-05
2:100037832 C T 0.028667 -9.7809e-06
2:100039664 T C 1.844671 4.1982e-05
2:100055158 C T 0.251191 2.2892e-05
2:100058870 T C 0.552621 2.2439e-05
2:100072915 G T 0.024723 7.4149e-06
2:100085581 C T 0.040628 1.5196e-05
2:100089078 A G 0.547918 2.2615e-05
2:100090098 G A 0.860264 2.8765e-05
2:100090226 G T 0.280056 1.6110e-05
2:100110697 T C 0.269722 3.2523e-06
2:100119654 T C 1.693289 2.7534e-06
2:100134353 T C 0.051687 2.2556e-05
2:100140736 T C 0.021948 9.5399e-06
2:100142818 A G 0.251009 3.2057e-05
2:100152511 C G 0.021140 3.9381e-06
2:100160024 C T 1.144819 7.2633e-05
2:100161578 A G 0.026684 3.0094e-05
2:100161824 C A 0.038057 1.4532e-05
2:100165648 T C 0.052238 -4.7771e-05
2:100171382 A G 0.308886 1.0331e-05
2:100173905 T C 0.657124 -5.0146e-06
2:100174544 A C 0.318399 -1.6378e-05
2:100178915 T G 0.053306 1.8629e-05
2:100181858 A G 0.063407 2.2866e-05
2:100184719 T C 0.377986 -1.8614e-05
2:100187340 T C 0.039495 5.4265e-06
2:100187886 G A 0.072992 8.7206e-07
2:100188910 C G 0.020692 3.3723e-05
2:100190979 G T 0.043848 -1.9460e-05
2:100193898 A G 0.307899 -4.1364e-06
2:100195156 C T 0.326572 -1.1644e-05
2:100206248 C T 0.050161 -1.2026e-06
2:100210642 C T 0.420568 8.0022e-05
2:100213966 A G 0.926771 -6.6802e-05
2:100224741 A G 0.052751 -6.0315e-06
2:100238711 T G 0.092022 2.6705e-05
2:100238749 A G 1.932451 -2.3629e-05
2:100241519 T C 1.928907 -5.7352e-06
2:100243154 C T 0.257472 1.4160e-05
2:100248821 A G 0.038323 -2.0554e-05
2:100269599 A C 0.104425 -2.3743e-05
2:100271418 C T 0.056916 -2.0226e-05
2:100271545 G A 0.020848 1.5482e-05
2:100272614 A C 1.636328 2.8793e-05
2:100273067 T C 0.148620 -2.5698e-05
2:100274322 C T 1.934042 -8.6549e-06
2:100277192 A G 0.145348 1.4603e-05
2:100287065 C T 1.002655 -2.9938e-05
2:100289102 T C 0.078309 -2.1208e-05
2:100295638 A C 1.024655 -2.5666e-05
2:100296588 G C 0.036561 1.4304e-06
2:100297229 A G 0.044163 4.3933e-06
2:100307889 T C 0.046818 -5.3194e-06
2:100318617 C T 0.133280 4.5385e-05
2:100328971 G A 0.045072 -2.1537e-05
2:100339958 C T 0.035866 2.3215e-05
2:100343409 C T 0.022653 5.6040e-05
2:100359383 T C 1.617132 -1.1565e-05
2:100365061 C T 1.728363 -8.5809e-06
2:100371245 T C 1.562726 -1.7113e-05
2:100375131 C T 0.046970 3.1224e-06
2:100376283 T G 0.037025 3.3496e-07
2:100376919 G T 1.691591 -8.7444e-06
2:100383580 C T 0.510893 5.0272e-05
2:100392309 T C 1.601146 -1.8859e-05
2:100394020 C T 0.089646 1.5300e-05
2:100397542 T C 0.155731 -4.7451e-05
2:100398843 T G 0.035389 -2.1801e-06
2:100399866 T A 0.137094 9.4159e-07
2:100403142 G A 0.084203 -2.1267e-06
2:100416647 C T 0.164765 1.2300e-05
2:100422209 C T 0.070519 -1.1766e-06
2:100428156 C T 1.402486 -2.3358e-06
2:100430148 C T 0.204013 2.1575e-05
2:100445219 A C 0.284338 -1.1419e-06
2:100455062 A G 0.070204 1.5227e-05
2:100460654 T C 1.362611 -2.5239e-06
2:100467997 T G 0.040472 4.5222e-06
2:100468953 T C 1.680861 1.5304e-06
2:100470189 C T 0.071291 2.0720e-06
2:100475992 T C 0.020465 -1.2779e-05
2:100483622 A G 0.037045 1.0061e-06
2:100493439 G A 0.761704 -3.6122e-05
2:100494192 C G 0.033017 -2.3172e-06
2:100494869 T C 0.040281 -2.5070e-05
2:100496211 A G 0.020325 -2.6281e-05
2:100516928 A G 0.038190 -7.4846e-06
2:100522226 A G 0.115477 -1.0891e-05
2:100528231 G C 0.811177 3.5322e-05
2:100540193 T C 0.052014 -5.8627e-06
2:100549338 T G 0.254882 -1.7607e-05
2:100552806 C T 0.084252 1.7545e-05
2:100555866 G C 0.029531 -7.7775e-06
2:100556248 G C 0.079429 1.2100e-05
2:100562328 T C 1.568406 -2.3245e-05
2:100564800 C A 0.039846 2.8070e-05
2:100582615 C T 0.278362 -2.1583e-05
2:100588589 T C 0.036165 -6.6200e-07
2:100591021 C T 0.176482 6.7641e-05
2:100594712 T C 0.139496 -1.3839e-05
2:100604753 C G 0.056825 -1.9159e-05
2:100607421 C T 0.295877 2.0989e-06
2:100619785 C T 0.289859 -3.5512e-05
2:100619973 G C 0.083220 -1.5978e-05
2:100647704 C T 0.034344 -1.3267e-05
2:100658313 A G 0.021403 3.1306e-05
2:100670107 T C 0.347362 9.8329e-06
2:100679024 C T 0.718457 -9.3299e-06
2:100680681 G A 0.540167 -6.7296e-07
2:100684598 A G 0.028268 -1.8178e-05
2:100686981 T C 0.025230 2.4227e-07
2:100691493 C T 0.355619 -2.2993e-05
2:100692667 A G 0.082895 4.4629e-06
2:100692877 A C 0.074641 1.0286e-05
2:100723645 A G 1.513185 -8.8111e-06
2:100735856 C T 0.287233 -3.9518e-06
2:100737749 G A 0.071642 -4.4798e-05
2:100739732 A G 0.249159 1.2323e-05
2:100741458 G A 0.063229 -1.5383e-05
2:100745739 A G 0.020053 -1.5808e-06
2:100760172 C T 1.027392 -1.2415e-05
2:100763791 G A 0.054131 4.2374e-05
2:100765996 G A 0.030271 -1.0163e-06
2:100774881 T C 0.170851 -1.1043e-05
2:100775920 A C 0.719311 -1.6784e-05
2:100776303 T G 0.122491 7.9625e-06
2:100794978 G C 0.026606 -2.3166e-05
2:100801867 G A 1.794098 -6.6004e-06
2:100806940 A T 1.078046 -3.4653e-05
2:100813021 C T 0.140720 4.5795e-05
2:100825367 T C 1.073002 -4.3390e-05
2:100832996 T C 0.176076 -5.8017e-06
2:100835465 T G 0.055692 -6.6564e-05
2:100835734 G A 1.052381 -4.2104e-05
2:100838455 C T 0.805098 -2.5357e-05
2:100845088 G A 1.306808 -8.2027e-06
2:100851105 G A 0.116360 7.7691e-06
2:100854409 T C 0.051927 3.4325e-05
2:100858122 G A 0.759695 -1.9350e-05
2:100859408 A G 0.030592 1.4498e-06
2:100884589 C T 0.368330 -3.3090e-06
2:100885992 G A 1.765311 3.5129e-05
2:100887893 A C 0.076962 3.6840e-05
2:100891403 T C 0.044838 -4.2041e-05
2:100908508 A G 1.820382 2.4371e-05
2:100908996 T C 0.321061 1.5059e-05
2:100915330 T G 0.022851 1.1439e-05
2:100915772 G A 1.289492 4.6068e-05
2:100917739 A C 1.000594 9.6734e-06
2:100922115 G A 0.067562 -8.4150e-07
2:100938917 C G 0.913726 2.5809e-05
2:100939433 C T 0.981395 1.2587e-05
2:100966244 T C 0.042842 -3.0953e-05
2:100971407 G A 1.025392 6.3931e-06
2:100976139 C T 0.034779 -2.3760e-05
2:100988905 A C 0.081506 -1.7998e-05
2:101008855 A G 0.028167 3.6663e-05
2:101009326 C T 1.004272 1.1088e-05
2:101014624 A G 0.060366 -5.9424e-05
2:101031561 T G 0.986601 1.5526e-05
2:101032219 T C 0.119430 1.7244e-05
2:101043509 A G 0.343100 -6.7564e-05
2:101049115 G T 1.419117 1.3455e-06
2:101053495 T C 0.032848 1.0396e-05
2:101059331 A G 0.056711 -2.1961e-05
2:101063673 T C 0.062463 1.2318e-06
2:101067325 C T 0.041845 7.3045e-06
2:101067344 C A 0.344090 1.4468e-05
2:101081651 T C 0.160373 3.3291e-06
2:101083501 A G 0.954156 1.6801e-05
2:101085912 A T 0.043205 -1.6100e-05
2:101087335 A C 0.450566 3.4913e-06
2:101087709 A G 0.064676 -2.6490e-05
2:101090713 A G 0.483242 9.3566e-06
2:101101667 A G 0.084197 -1.0327e-05
2:101102665 G A 1.002675 2.4938e-05
2:101105365 A G 0.020822 -3.3651e-06
2:101149619 G A 0.834583 2.7064e-05
2:101152337 T C 0.032497 1.6838e-05
2:101157387 A G 1.407137 3.3785e-05
2:101159761 A G 0.596193 3.6033e-06
2:101164891 T C 0.209271 1.7521e-05
2:101175885 G C 0.340951 -3.4468e-05
2:101176148 T C 0.381420 1.3516e-05
2:101179174 G A 0.101107 3.9779e-05
2:101193877 A G 0.056137 3.1663e-05
2:101198221 T C 0.441475 2.4134e-05
2:101200283 G T 1.163330 -2.1541e-05
2:101209845 T C 0.187437 2.5387e-05
2:101225176 T C 0.020861 -3.2408e-07
2:101228152 C T 1.093694 2.2967e-05
2:101241404 T C 1.791712 3.0262e-05
2:101244890 T C 0.045977 -1.8939e-05
2:101248462 A G 0.139350 1.3937e-05
2:101249897 C A 0.896744 -2.8943e-05
2:101253512 T C 0.040622 4.4334e-05
2:101262424 A G 0.036259 4.6533e-05
2:101262482 T C 1.233131 -1.2757e-05
2:101262830 A G 0.660370 -5.7076e-06
2:101280132 C G 1.903510 -4.2373e-05
2:101287916 G A 0.050437 -1.7694e-05
2:101290628 T C 0.098128 3.5722e-05
2:101292099 T C 0.658189 -1.1156e-05
2:101293206 T C 0.338517 -1.1618e-06
2:101296295 A G 0.027745 5.6399e-06
2:101317115 C A 0.345924 1.5470e-06
2:101325207 G A 0.126821 1.5097e-05
2:101326877 A C 0.983118 6.2161e-06
2:101327847 T C 0.109800 -6.0840e-06
2:101338073 A C 0.954653 8.2313e-06
2:101338489 C T 0.627730 -3.8356e-06
2:101339280 A C 1.576449 -1.0520e-05
2:101339285 A G 0.086057 1.8984e-05
2:101340062 A C 0.048791 3.9906e-05
2:101343638 G A 1.366558 -1.3360e-05
2:101347811 G C 0.027395 2.1236e-05
2:101349735 T C 0.325131 1.7605e-05
2:101352613 T C 0.457882 3.1950e-05
2:101358568 C A 0.110387 2.0287e-05
2:101361152 A G 0.034607 -1.7344e-05
2:101364305 G A 0.269251 -3.5365e-05
2:101368376 G A 0.422830 3.2240e-05
2:101395850 G A 0.442273 -3.6652e-06
2:101409601 T C 0.041978 1.3193e-05
2:101413247 T C 0.051466 -8.4553e-07
2:101413381 C A 1.316981 2.2685e-05
2:101421295 C T 0.239042 3.3185e-06
2:101422395 A G 0.042894 7.3618e-07
2:101424331 A G 0.110404 6.4053e-05
2:101429209 A G 0.033133 5.4822e-05
2:101440151 G A 0.342519 5.0061e-05
2:101440837 C T 0.246527 8.5318e-06
2:101448968 T C 0.035756 2.1617e-08
2:101450902 A G 0.074635 5.8249e-05
2:101451819 C T 0.666738 -3.5333e-05
2:101452467 T C 0.245573 -4.1262e-06
2:101452732 T C 0.280968 4.1202e-05
2:101460947 A G 0.335982 1.7260e-05
2:101462244 C A 0.031845 -1.7590e-05
2:101463704 T G 0.196321 -2.3575e-05
2:101464425 G A 0.065692 2.8951e-05
2:101475877 T C 0.035788 -2.9641e-05
2:101486132 C T 0.158416 9.0731e-05
2:101491972 G T 1.519124 4.6657e-06
2:101495174 T C 1.419289 -3.2244e-05
2:101504425 A G 0.087641 1.2974e-04
2:101512505 A G 0.568260 -4.2305e-05
2:101521641 A G 0.059243 2.4565e-05
2:101526473 G A 0.456970 -3.5568e-05
2:101530548 C A 0.334804 -6.0303e-06
2:101536445 C T 0.205990 -2.9898e-06
2:101539790 A G 0.517291 1.1953e-04
2:101541798 T C 1.613416 1.3793e-05
2:101546550 G A 0.423801 -1.4956e-05
2:101549843 C T 0.159581 5.2892e-05
2:101550987 C A 0.464994 -2.0410e-05
2:101552095 C T 1.512243 3.5511e-05
2:101553875 C T 0.111033 6.2311e-05
2:101554036 T C 0.118700 1.9753e-05
2:101554872 T G 0.090873 6.5130e-06
2:101556678 T C 0.089309 -1.3222e-05
2:101559604 C T 1.097910 2.1094e-05
2:101570654 C A 0.230428 1.2035e-05
2:101571705 G A 0.392936 1.1988e-05
2:101576746 T C 0.279079 3.0108e-05
2:101578022 A G 0.355554 -2.3070e-05
2:101579811 G C 0.413155 9.1387e-06
2:101580772 C T 0.047279 2.5654e-06
2:101584895 T C 0.155508 -2.2185e-05
2:101587564 A G 0.026314 -7.8944e-06
2:101589195 C T 0.131962 9.0766e-06
2:101591304 G A 1.312508 7.3125e-06
2:101591844 T G 0.058493 -1.0039e-05
2:101594191 T C 0.359900 -1.1540e-05
2:101596146 A C 0.054355 -2.4634e-06
2:101596624 G A 0.114902 -2.9053e-05
2:101598231 A G 0.044176 -1.6192e-06
2:101599087 G A 0.908464 -6.0142e-05
2:101603188 C T 0.147993 1.1360e-05
2:101613847 C A 0.260643 4.6299e-06
2:101617606 T C 0.021721 -2.8679e-05
2:101626748 T C 0.046224 -1.7175e-05
2:101627925 T C 0.285185 -4.4600e-05
2:101635538 T C 0.603120 9.3627e-06
2:101638888 G A 1.336703 1.9625e-06
2:101646749 A G 0.442841 3.0238e-05
2:101648130 A C 0.034795 -3.7506e-06
2:101656726 C T 1.331120 4.2783e-06
2:101660828 T C 0.024461 1.8814e-05
2:101663937 C T 1.584911 -4.2967e-06
2:101668857 A G 0.642284 7.7755e-08
2:101673272 A C 1.356421 2.4058e-06
2:101673519 A G 0.258082 3.1300e-06
2:101683948 A G 1.690329 -2.2535e-05
2:101727693 A G 0.984923 -1.9993e-05
2:101727814 A G 0.033649 1.6925e-05
2:101731212 A G 0.020384 2.6547e-05
2:101735989 C G 0.988636 -1.7754e-05
2:101736703 A G 0.292777 2.8631e-05
2:101737101 T C 0.022468 -6.7288e-06
2:101740231 G T 0.332353 -2.7795e-05
2:101741241 C T 0.362237 -2.5476e-05
2:101744581 C T 0.269848 1.8717e-05
2:101750785 T C 0.129489 3.7211e-06
2:101759938 T C 1.264512 1.8160e-07
2:101762837 C T 0.041151 1.2262e-05
2:101789124 C T 1.477734 1.8414e-05
2:101796694 A G 0.045347 -5.5794e-06
2:101812998 T C 0.053219 6.1125e-06
2:101819059 G A 0.482486 -1.2141e-05
2:101821484 A C 0.078289 3.6451e-05
2:101826225 A G 0.901726 2.5507e-05
2:101830306 A G 0.810168 1.6345e-05
2:101833570 T C 0.069266 1.3938e-06
2:101849371 A G 0.100536 -1.2179e-06
2:101869226 T C 0.263925 -5.8431e-05
2:101881980 G T 0.462598 6.9827e-05
2:101887281 C G 0.815407 1.3739e-05
2:101892608 A G 0.029290 -2.2514e-05
2:101898412 C G 1.713725 2.4323e-05
2:101921752 A C 0.027168 3.7258e-05
2:101922285 G A 0.050677 -2.7675e-05
2:101923336 T C 0.051265 6.7093e-05
2:101926957 T C 1.641716 -1.4247e-05
2:101947476 G A 0.131329 -2.5486e-06
2:101956124 C T 1.673106 4.5984e-05
2:101958174 A G 0.173340 1.2059e-05
2:101965367 A G 1.713507 2.2072e-05
2:101970985 T C 1.539369 8.3231e-06
2:101984297 A G 0.084736 4.5239e-05
2:101986361 A G 0.606866 2.6772e-05
2:101987208 G A 0.142122 7.7316e-06
2:101991907 G A 0.779099 -3.9785e-05
2:101992225 C T 0.140905 6.2756e-06
2:101997738 A G 0.972570 -9.2077e-06
2:102002496 C G 0.108599 -3.7710e-06
2:102004987 C T 0.099160 4.2663e-07
2:102013928 A G 0.033766 -5.0967e-06
2:102014754 A G 1.026996 -1.2812e-05
2:102016088 A G 0.046626 2.6569e-05
2:102018908 G A 1.067429 -4.7485e-06
2:102019801 G T 0.571742 -7.8059e-06
2:102020770 G A 0.396497 2.4986e-05
2:102023297 G A 0.043916 -1.1755e-05
2:102032791 C T 0.084450 1.5581e-05
2:102035192 T C 1.638386 -3.1302e-05
2:102038936 G T 0.032780 -9.8218e-06
2:102044113 T C 0.020611 -1.8264e-05
2:102047812 T C 1.687197 1.8019e-05
2:102051291 C T 0.119271 2.0623e-05
2:102063501 T C 0.026512 6.8164e-06
2:102066005 A C 1.685096 1.8150e-05
2:102076898 C T 0.136370 -3.7260e-05
2:102080307 T G 0.678348 9.2699e-06
2:102086765 T G 0.152989 -3.4732e-05
2:102086782 C T 0.058302 -3.8583e-05
2:102089817 T C 0.041251 -2.0417e-05
2:102096416 T C 0.032296 1.0132e-06
2:102109718 A G 0.056065 6.0961e-05
2:102111943 C T 1.310415 3.5498e-05
2:102113116 G A 0.160922 -2.3832e-05
2:102119061 A G 0.040462 -8.2553e-06
2:102129588 T C 0.091932 7.9576e-06
2:102132484 C A 0.072921 -5.1320e-06
2:102134834 T C 1.309106 4.6287e-05
2:102144929 A G 0.072629 2.7492e-05
2:102150377 G A 0.029982 2.8548e-05
2:102156258 G A 0.489818 2.5133e-05
2:102157442 C T 0.777895 4.6094e-06
2:102164255 A G 0.027914 -5.2198e-06
2:102167911 A G 0.115282 -1.9621e-06
2:102173938 G A 0.039025 7.5658e-05
2:102175179 C T 0.276054 -2.9678e-05
2:102178114 A C 0.534984 5.6573e-05
2:102178949 T C 0.036895 -1.4879e-05
2:102181444 T C 0.574501 4.9024e-06
2:102183590 G A 0.171315 -2.9828e-05
2:102188878 A C 0.227828 -4.7230e-07
2:102193582 T C 0.022688 -2.7308e-06
2:102196491 G A 1.435755 -1.9881e-05
2:102212226 G A 0.280501 -4.2428e-05
2:102212580 T C 0.473186 4.1250e-05
2:102214225 C T 0.275249 -3.3208e-05
2:102224288 A C 0.058613 3.0360e-05
2:102228013 T C 1.072479 -1.2630e-05
2:102234025 G A 0.241288 -9.8389e-05
2:102234360 A G 0.034237 3.3260e-05
2:102238111 T C 1.871368 4.2885e-06
2:102239253 A G 0.156958 -3.6075e-07
2:102239360 C T 0.020260 -4.5033e-06
2:102244009 T C 1.338962 -4.7501e-05
2:102244670 A G 0.023870 -3.2675e-05
2:102254212 C A 0.069899 2.1467e-05
2:102254894 T C 0.048064 5.3993e-06
2:102254909 T C 0.180763 3.1723e-06
2:102256765 A G 0.028950 2.7077e-05
2:102264695 T G 0.024571 4.4869e-05
2:102265140 G A 0.094246 -1.3876e-05
2:102265185 G A 0.944798 -1.3359e-06
2:102269695 A G 0.556312 4.4968e-05
2:102274098 T G 1.013766 4.3556e-06
2:102281807 C G 0.859131 6.8616e-05
2:102284887 C G 0.034591 2.4806e-05
2:102290232 T C 0.073703 -1.2026e-05
2:102292275 A G 0.032228 1.3474e-05
2:102292519 T C 0.760526 1.6088e-05
2:102294890 A G 0.762996 1.2359e-05
2:102296231 A C 0.047889 1.8560e-05
2:102296811 A G 0.095973 -2.1972e-06
2:102321648 T C 0.103529 -4.6002e-06
2:102331171 G A 1.385676 8.6040e-06
2:102342511 T C 0.094090 -5.8340e-06
2:102350201 T G 0.351036 -1.0213e-05
2:102350768 A G 0.141651 -9.3751e-06
2:102363169 T C 0.031319 -7.5628e-06
2:102378744 A C 0.672830 -2.4359e-06
2:102385236 C T 0.143861 3.5716e-07
2:102388123 T G 0.035896 -1.7897e-05
2:102391607 A G 0.024418 -4.3092e-05
2:102395933 A G 0.095194 2.4805e-06
2:102400507 A C 0.043140 -1.1283e-05
2:102429070 G A 0.068526 -2.7114e-05
2:102430369 C T 0.182756 1.4869e-06
2:102440723 A G 1.769712 2.4299e-05
2:102453666 T A 0.032870 1.3924e-05
2:102469478 A G 0.072320 -5.5381e-06
2:102472459 G A 0.334155 1.1487e-05
2:102477453 T C 0.133916 1.1505e-05
2:102487126 A G 0.025872 7.9398e-06
2:102500976 T C 0.056114 2.7900e-05
2:102509994 A G 0.198219 1.7267e-05
2:102512424 T C 0.065348 -2.2545e-05
2:102513194 C T 1.053631 1.3625e-05
2:102525387 G A 0.612150 1.2787e-05
2:102532879 C A 0.089939 -4.3397e-06
2:102574838 T G 1.303929 -2.3415e-06
2:102582068 A G 0.046234 2.6596e-05
2:102589726 G A 0.619781 1.1528e-05
2:102597447 C T 0.027502 5.5064e-06
2:102603925 G T 0.373345 -1.2011e-05
2:102604502 A G 0.107833 -1.7187e-05
2:102605161 T C 0.062167 -9.2322e-06
2:102606101 T G 0.047483 8.9928e-06
2:102606526 A G 1.108161 1.7102e-05
2:102613581 C A 0.477945 1.0837e-05
2:102613652 T C 0.240428 -1.9035e-05
2:102616849 A T 0.075452 -9.1174e-06
2:102617045 A G 0.033010 1.4532e-05
2:102626148 A C 0.027674 1.3887e-05
2:102635573 G A 0.207749 5.1413e-05
2:102637685 C G 0.021013 2.7859e-05
2:102639338 C T 0.048259 -3.1709e-05
2:102657959 G A 0.067779 -4.6176e-06
2:102659769 A G 0.510140 8.4444e-06
2:102663628 G T 1.064274 2.8739e-05
2:102670809 T G 0.255518 1.1471e-05
2:102683031 A G 0.612504 1.6210e-06
2:102688158 A C 0.331847 -2.7377e-05
2:102688272 T C 0.928559 -5.3338e-05
2:102688853 A G 0.548515 -3.9219e-07
2:102689855 T G 0.043624 9.0524e-06
2:102698360 G A 0.705062 3.7450e-06
2:102700491 T C 0.069195 -6.7855e-05
2:102700493 G A 0.333736 -3.5638e-06
2:102713621 T C 0.759458 3.9057e-07
2:102713909 T C 0.051219 -2.1291e-05
2:102721463 T G 0.048814 1.7536e-05
2:102722575 A G 0.419513 6.2052e-05
2:102723094 C A 0.375214 1.9800e-05
2:102726031 G A 0.233959 -2.4470e-05
2:102734033 T C 0.033477 -2.6977e-06
2:102740459 T G 0.918176 -1.3891e-05
2:102745921 A G 0.037905 -1.3644e-04
2:102757862 G A 0.323128 8.9943e-06
2:102761527 A G 0.150129 -8.2761e-06
2:102763837 C T 0.258046 4.5795e-05
2:102764609 G A 1.558723 5.7855e-05
2:102767023 C T 0.038375 2.2901e-05
2:102780371 G T 0.557484 1.8188e-05
2:102784574 C T 0.818454 1.9742e-05
2:102786086 G A 0.143501 -2.1124e-05
2:102824622 T C 0.141443 -2.6642e-05
2:102824726 A G 0.098469 2.0244e-05
2:102835909 A G 1.801099 9.6889e-06
2:102839456 T C 0.718363 -3.2325e-05
2:102841912 A G 0.021958 -1.5744e-06
2:102842467 C T 0.243456 1.0028e-04
2:102850125 T C 0.244180 7.2973e-05
2:102851708 C T 0.389386 1.3002e-04
2:102853165 G T 0.184564 -2.2269e-05
2:102860033 G A 0.028083 2.7155e-05
2:102862641 G T 0.737968 -3.7001e-05
2:102870871 A G 0.937297 -1.5925e-05
2:102878024 T C 0.035441 5.4808e-06
2:102900355 G A 1.944016 -2.4760e-05
2:102902173 A G 0.081551 1.5142e-05
2:102912174 T C 0.096995 9.1394e-06
2:102921330 A G 0.194250 -2.5193e-05
2:102921783 G T 1.054702 -1.2937e-05
2:102938428 G A 0.046821 -6.7850e-06
2:102951467 G C 1.051060 -1.8854e-05
2:102954213 A G 0.276080 4.9873e-06
2:102954376 A G 0.290716 1.2560e-06
2:102955468 A C 0.446544 -4.1110e-08
2:102957291 G A 0.057127 7.5026e-06
2:102957716 T C 0.765869 -3.2111e-05
2:102960824 G A 0.467727 -1.1073e-05
2:102963227 G C 0.075160 -8.2187e-05
2:102966310 A G 0.573210 1.3986e-05
2:102970677 C T 0.295604 1.2992e-05
2:102971865 T G 1.553287 -5.9144e-05
2:102975050 A G 0.763675 -2.3175e-06
2:102980976 G A 0.037441 6.3501e-05
2:102988300 A C 0.068964 -1.5092e-05
2:102993145 C T 0.048782 2.8693e-06
2:103010494 A T 0.026950 -1.5466e-05
2:103018279 C T 0.165696 -4.8091e-06
2:103042401 G A 0.060944 1.2241e-06
2:103048580 A G 0.962368 -1.4443e-06
2:103054767 A G 0.091665 -2.4393e-06
2:103057717 G A 0.068980 -3.0515e-06
2:103067823 T C 0.149405 8.9659e-06
2:103068156 T C 0.169737 -1.5374e-05
2:103070568 C T 1.549142 -5.4571e-05
2:103080819 C T 0.043182 -6.7158e-06
2:103091540 G A 0.596602 -5.2486e-05
2:103092270 C T 0.400756 1.0295e-05
2:103103176 A G 0.123520 -8.8056e-06
2:103114041 G A 1.399139 -1.7505e-05
2:103118027 A G 1.399487 -1.5634e-05
2:103123301 G A 1.536405 -6.6840e-06
2:103132071 G A 0.037879 2.7331e-05
2:103141583 A G 0.096190 -4.6716e-06
2:103149100 A G 1.252486 -3.8698e-05
2:103165736 C T 0.033205 1.1911e-05
2:103169982 A G 1.249880 -3.5922e-05
2:103170163 A G 0.101929 -3.5020e-05
2:103171651 A C 0.284441 4.4092e-05
2:103178948 G A 0.181523 -1.4533e-05
2:103196165 T C 0.031121 2.5974e-05
2:103201305 T G 0.812414 6.3900e-06
2:103210221 C T 0.902953 -3.2013e-05
2:103219050 G A 0.048119 -8.5137e-06
2:103238030 C T 0.777963 -3.0893e-05
2:103239356 G C 0.298626 1.3302e-05
2:103239864 A G 0.110222 8.9619e-06
2:103252602 A C 0.056623 -1.9101e-05
2:103253029 G A 0.206571 3.2405e-05
2:103260445 G T 0.825712 2.7422e-05
2:103267920 T C 0.052005 1.3674e-05
2:103268442 C T 0.770871 1.3765e-05
2:103277272 G A 0.315692 -6.5606e-06
2:103277647 C T 0.807831 3.9735e-05
2:103281075 G A 0.060239 -1.6552e-05
2:103292693 A C 1.188203 2.4742e-05
2:103298363 A G 0.091675 8.4014e-06
2:103298688 A G 0.744966 1.6923e-05
2:103300881 A G 0.055971 1.1718e-06
2:103301451 G A 0.057110 -2.3871e-05
2:103302100 G A 0.043101 4.1330e-05
2:103307720 T C 0.088777 2.5740e-05
2:103309017 C T 0.069496 1.5007e-05
2:103312088 A G 0.688605 -6.8097e-05
2:103313018 T C 1.639697 -9.3774e-05
2:103324575 C T 0.586735 -1.4118e-04
2:103325142 G A 0.052303 3.1975e-05
2:103335441 G A 0.167653 -4.8097e-06
2:103335646 G A 0.059171 1.3083e-05
2:103341603 C T 0.096021 3.0914e-05
2:103354389 C T 0.499279 1.1383e-04
2:103358528 A G 0.028946 2.6546e-05
2:103372743 C T 0.063316 -1.4685e-05
2:103383131 C T 0.811635 4.9761e-05
2:103386368 T C 0.308597 -2.1379e-05
2:103400473 A C 1.527804 1.4546e-05
2:103401780 A C 0.076936 2.1247e-06
2:103404422 G T 0.030813 1.6261e-05
2:103407218 T C 0.035993 2.0309e-05
2:103415494 A G 0.953702 1.3149e-04
2:103415824 A G 0.027648 1.3701e-05
2:103426177 T C 0.135166 1.4399e-05
2:103427319 A G 0.056244 -3.1853e-06
2:103431404 C T 1.939891 1.4320e-07
2:103436349 G A 0.181799 -2.7072e-05
2:103444865 C T 0.081191 -1.4539e-05
2:103450788 A G 0.199625 2.5987e-05
2:103454352 T G 0.113237 -2.2251e-05
2:103456258 G C 0.123929 4.7093e-05
2:103459931 A G 0.030378 -2.0589e-05
2:103460646 C A 0.113844 5.9474e-05
2:103468011 A G 0.318487 -6.2739e-05
2:103475598 T C 0.299820 3.7395e-05
2:103506660 C T 1.601698 -3.9559e-06
2:103524113 G A 0.019946 3.8695e-06
2:103541715 C T 0.251539 1.3803e-05
2:103542525 A G 0.115198 -2.1099e-05
2:103543235 T C 1.902486 -5.4333e-06
2:103555967 C T 0.202822 4.6724e-05
2:103561225 A G 0.026158 1.5711e-05
2:103564847 A G 0.279878 2.4749e-05
2:103572929 G T 0.495199 -1.1529e-04
2:103576975 G T 1.475299 -2.0516e-05
2:103578550 T G 0.979921 3.5888e-05
2:103585422 C T 0.530868 -1.8526e-06
2:103587575 G A 1.043413 -1.1265e-05
2:103587917 C T 0.037421 1.9515e-05
2:103588440 C A 0.055283 1.6244e-06
2:103598575 A C 0.508725 1.7056e-05
2:103600356 T C 0.070597 -7.5509e-06
2:103605661 A G 0.022510 -2.5492e-06
2:103625240 A G 0.057013 -1.8859e-05
2:103625921 A C 0.056513 -1.3712e-06
2:103628250 A G 0.068860 2.9661e-06
2:103644243 G A 0.059730 -3.7592e-06
2:103646478 C T 0.244881 -2.2018e-05
2:103647274 C T 0.109342 -1.3795e-05
2:103654883 C T 0.045370 -2.0601e-05
2:103673651 A G 0.127373 -1.5852e-05
2:103675286 G A 0.304348 -4.6127e-05
2:103679317 T C 0.029965 4.5251e-05
2:103692737 C A 0.109702 -1.8853e-05
2:103699543 G A 0.068052 -2.7338e-05
2:103709681 C G 0.462916 9.6532e-06
2:103716268 T C 0.026148 1.8529e-05
2:103722263 T C 0.194776 -4.5398e-05
2:103728170 G A 1.854230 -1.4549e-05
2:103729321 C T 0.980136 -3.3507e-05
2:103739868 T C 0.078435 7.4873e-06
2:103742430 C T 0.035668 -4.6947e-06
2:103761004 C T 0.024597 1.1577e-05
2:103761101 A G 0.108281 -1.4980e-05
2:103761689 A G 0.597745 -1.2207e-05
2:103761767 T G 1.022565 -2.6868e-05
2:103765411 C G 0.028005 2.4161e-06
2:103767455 G A 1.551187 -8.8682e-06
2:103770560 A G 0.059593 -2.3944e-05
2:103773090 C T 0.425265 -2.0114e-05
2:103773825 T C 1.588679 -1.9710e-04
2:103780754 C T 0.032267 -7.1168e-06
2:103782101 C T 0.223534 -1.7183e-05
2:103785353 A G 0.069211 2.5794e-05
2:103806643 A G 0.087050 -4.9766e-06
2:103827071 T C 0.024646 4.0997e-05
2:103838330 C T 0.200589 -2.9203e-05
2:103856812 T C 0.765080 -2.2284e-05
2:103856926 C T 0.075982 1.2491e-05
2:103858181 C T 0.557944 -2.1898e-05
2:103869693 A G 0.055056 6.8292e-06
2:103870713 A G 0.077591 -3.3928e-05
2:103887131 T C 0.024337 1.3972e-05
2:103888113 C T 0.105019 -3.4207e-06
2:103902014 A G 0.022117 -4.9052e-06
2:103908982 A G 0.150733 5.3891e-06
2:103940315 T C 0.055267 -1.7946e-05
2:103940673 T G 0.034532 -2.3000e-06
2:103943399 A C 1.663619 -1.2134e-04
2:103968651 G A 1.740636 -5.1770e-05
2:103970775 G A 1.832538 -8.5049e-05
2:103985830 T G 0.034377 -3.8261e-05
2:103994818 T C 0.044452 -4.2079e-05
2:103995794 C A 0.024266 6.9784e-05
2:103997940 C T 0.139986 1.2263e-05
2:104003468 C T 0.056497 -1.2990e-05
2:104005342 C T 0.043604 2.8586e-06
2:104006277 G A 0.061833 -9.8828e-06
2:104007493 G A 0.073804 -4.1330e-06
2:104014807 T C 0.031121 -1.1214e-05
2:104022712 G T 0.024068 -1.5428e-05
2:104023204 G A 0.076085 2.9384e-06
2:104036433 A G 0.140447 1.2262e-05
2:104041706 G A 0.224517 2.0228e-05
2:104046906 G A 0.080532 -7.1046e-07
2:104058957 A G 0.026265 9.0393e-06
2:104059283 A G 1.112494 2.0312e-05
2:104062965 T C 0.024934 1.6712e-05
2:104072994 C T 0.053699 -1.1611e-05
2:104073034 A G 0.962903 1.5213e-05
2:104077532 G A 0.025162 8.9366e-06
2:104098338 A G 0.037028 -6.6304e-07
2:104103140 A G 0.193513 -1.5408e-05
2:104140200 A G 0.123883 1.2562e-05
2:104142971 A G 0.078244 1.3067e-05
2:104143971 A G 0.027242 4.8015e-05
2:104144963 C T 0.097800 -3.6429e-06
2:104145036 G C 0.218009 -2.5362e-05
2:104150891 C T 1.031293 -1.0856e-05
2:104166886 G A 0.024733 -1.5489e-05
2:104170373 T C 0.104925 -2.1462e-05
2:104172049 C T 0.042507 2.5144e-05
2:104172667 T G 0.045539 1.9598e-05
2:104203102 T C 0.053605 -2.1938e-05
2:104228565 G C 0.033724 -3.7987e-05
2:104230885 T C 0.063453 -9.2202e-06
2:104240205 C T 1.049914 -2.1982e-05
2:104280802 A G 0.049499 -1.2195e-05
2:104283672 A G 0.065702 -1.0641e-05
2:104297677 C A 1.057776 3.3317e-05
2:104318165 G A 0.055799 -2.5234e-05
2:104319257 C A 0.057672 -1.4832e-05
2:104324993 C T 0.250922 -1.1540e-05
2:104325035 A C 0.129223 5.6789e-06
2:104352495 A C 0.937446 5.0182e-05
2:104356692 C A 0.033286 -3.0422e-05
2:104372384 A G 0.025350 1.0290e-05
2:104374926 C T 0.048954 1.7573e-05
2:104378965 T C 0.053631 -1.0811e-05
2:104396818 A C 0.080081 9.5908e-07
2:104404768 G A 0.067215 -1.3464e-05
2:104414260 A G 0.689618 1.9494e-05
2:104420577 T G 0.033627 -3.2730e-05
2:104422140 T G 0.058574 4.6175e-06
2:104429524 A G 0.027187 3.6273e-05
2:104449203 A G 0.258413 1.1970e-05
2:104461000 G A 0.472641 -9.6906e-06
2:104474437 G C 0.285318 -6.3053e-06
2:104485493 A G 0.048476 -1.7411e-05
2:104495435 G A 0.069743 2.6523e-06
2:104498029 A G 0.273091 4.4762e-05
2:104500692 G A 0.249416 -2.7594e-05
2:104506942 C T 0.028813 9.9768e-06
2:104509835 A G 0.040008 -3.6738e-05
2:104524788 C T 1.937161 -3.2385e-05
2:104526755 T C 0.028950 1.5762e-05
2:104537088 G A 0.059253 3.4320e-05
2:104542886 A G 0.830941 -7.9471e-06
2:104560733 T C 0.028557 1.9716e-05
2:104563028 T C 0.083551 2.2304e-05
2:104563894 C T 0.148208 6.2014e-06
2:104564414 A C 1.945688 -3.6319e-05
2:104569333 A C 0.023123 -2.2505e-05
2:104575444 G A 1.753019 4.5286e-05
2:104577935 A G 0.424661 1.0129e-05
2:104578533 C T 0.332074 3.9714e-06
2:104578923 C T 1.178274 9.0637e-06
2:104590393 G C 0.289356 -8.4131e-07
2:104591465 G A 0.120842 7.8603e-06
2:104597534 A G 0.025587 -3.5163e-05
2:104607679 G A 0.053462 1.8203e-05
2:104608114 A C 0.088494 1.4195e-05
2:104609209 G A 0.081279 8.6341e-07
2:104609230 C T 0.119099 3.1459e-07
2:104609698 A G 0.059493 2.2184e-05
2:104617456 G A 0.313793 -2.8001e-05
2:104621794 G C 0.755054 5.1598e-07
2:104623373 C T 0.024551 4.6481e-06
2:104624107 T C 0.102289 1.2297e-05
2:104626203 T C 0.296516 1.3506e-05
2:104634263 C T 0.089903 2.1959e-05
2:104650706 A G 0.138392 -2.0547e-05
2:104690142 A C 0.028878 -3.8102e-06
2:104699843 C A 0.059593 -1.6253e-05
2:104708527 A C 0.028008 3.4321e-06
2:104711115 T C 0.307620 3.3984e-06
2:104714131 T C 0.563599 -7.5681e-06
2:104717629 T C 0.020932 1.5955e-05
2:104729432 A G 0.136643 -3.4959e-05
2:104731667 C T 0.022536 1.6319e-05
2:104734539 G T 1.952380 -1.8086e-05
2:104740230 T C 0.117658 1.0743e-05
2:104751980 T C 0.110800 3.5996e-06
2:104755251 A T 0.290329 8.2794e-06
2:104756898 T G 0.058785 4.6781e-06
2:104758099 G A 0.525415 -1.2128e-05
2:104766450 A G 0.026522 -4.0087e-05
2:104768861 C T 0.044030 -1.1389e-06
2:104769653 A G 0.093210 1.6949e-05
2:104770058 A T 0.024126 -3.3762e-05
2:104798151 T C 0.241386 -1.3300e-05
2:104805345 T C 0.048373 -5.1007e-06
2:104812017 G A 0.110851 1.1648e-05
2:104815274 G A 0.035165 -1.1886e-05
2:104818546 A C 0.048584 1.7090e-05
2:104818994 C T 0.051131 -9.1846e-06
2:104823305 A G 0.284984 -1.1614e-05
2:104824532 T G 0.044591 3.9509e-06
2:104825556 T G 0.065884 -7.7636e-06
2:104829539 G C 0.070467 -2.4089e-05
2:104829782 T A 0.036379 -1.0365e-05
2:104830013 C T 1.447775 3.0457e-05
2:104833789 T C 0.314144 -1.8998e-05
2:104833954 G A 1.355996 1.1504e-06
2:104837247 T C 0.049788 -1.4169e-05
2:104845156 T C 1.727458 -2.0335e-06
2:104848517 T C 0.089572 5.0144e-06
2:104855050 A G 0.081227 1.3522e-05
2:104855558 T C 0.302362 -3.0552e-05
2:104879617 T C 0.043783 1.1876e-05
2:104887194 T C 0.047574 1.2272e-06
2:104896252 A G 0.110196 -7.7973e-06
2:104906887 C A 0.053631 -1.0789e-05
2:104912827 T C 0.027421 7.8371e-06
2:104915641 C T 0.033409 -8.4038e-06
2:104918341 G A 0.063758 -2.4604e-06
2:104919636 T C 0.284636 -2.1980e-06
2:104920640 T C 0.052319 -1.7296e-05
2:104921053 A G 0.067815 -3.0551e-05
2:104922008 C T 1.544578 8.1023e-06
2:104931550 C T 1.841282 -3.9983e-07
2:104931566 A G 0.115853 2.7687e-05
2:104932031 T C 1.553835 -1.3952e-05
2:104934880 G A 0.176187 -3.2852e-07
2:104943630 C T 0.020637 -9.6644e-06
2:104952557 A G 0.029839 1.3318e-05
2:104957878 A C 0.063767 4.4983e-05
2:104963295 A G 1.752642 2.3360e-05
2:104978123 T G 0.078260 3.5692e-05
2:104983267 A G 0.454078 -6.4473e-07
2:104984490 A C 0.058681 -4.9827e-06
2:104991388 G A 0.471440 2.1815e-05
2:104991925 T C 0.052829 -3.2283e-05
2:104996679 T C 0.027651 -4.8559e-07
2:105003176 G A 0.051592 3.2280e-06
2:105003590 T C 0.044250 -2.8068e-05
2:105009254 G A 0.131560 5.6584e-06
2:105011812 T G 0.069347 -2.5357e-05
2:105011965 G A 0.354230 7.9886e-06
2:105012158 T C 0.403372 -2.3055e-05
2:105021748 T C 0.770634 -8.8961e-06
2:105028091 C T 0.909224 -5.8151e-06
2:105039454 G T 0.682091 -8.1105e-06
2:105041485 A G 0.093334 1.0332e-05
2:105043817 G A 0.725173 -9.3514e-06
2:105048445 T C 0.043572 -1.2310e-05
2:105051172 A G 1.851653 -3.7105e-05
2:105051481 T C 0.023149 -1.4486e-05
2:105053402 G A 0.043822 2.6065e-05
2:105057944 A C 0.076001 2.9723e-06
2:105065311 A G 0.727961 -8.9754e-06
2:105068348 A G 0.059726 4.0449e-05
2:105072422 G A 0.047662 -6.2358e-06
2:105078508 A G 0.116772 3.5163e-06
2:105087316 T C 0.588280 -1.4913e-05
2:105090028 T G 0.094084 3.4511e-06
2:105101069 A G 0.108544 -5.9669e-06
2:105107335 A G 0.449667 -3.2685e-06
2:105108409 A G 0.047324 2.9029e-05
2:105114133 G C 0.059567 -4.7198e-06
2:105115341 A G 0.215390 2.5373e-07
2:105122547 G A 0.132550 -1.8030e-06
2:105128724 T C 0.051300 -1.6056e-06
2:105129694 C A 0.057243 -5.2185e-07
2:105130086 G A 0.051664 -5.3537e-07
2:105130740 T G 0.027138 -5.5224e-06
2:105137155 C T 0.065881 -1.5517e-05
2:105137274 G A 0.181744 9.0952e-05
2:105138332 G T 0.051920 -2.3656e-06
2:105140159 A G 0.044312 1.5680e-05
2:105141256 A C 0.594827 -5.4159e-05
2:105142278 A G 0.103357 1.2704e-04
2:105143722 T C 0.075066 6.6902e-06
2:105147625 A G 0.161989 -1.3958e-05
2:105150468 G A 0.060152 -1.5128e-05
2:105154863 T C 0.179669 6.1178e-05
2:105162840 A G 0.249474 -1.3095e-05
2:105166725 C G 0.053881 1.3068e-06
2:105172326 A G 0.073219 -1.1714e-05
2:105173128 A C 0.541076 -4.9344e-05
2:105176793 A G 0.546383 -5.6376e-05
2:105183964 T C 0.317698 6.5390e-05
2:105184355 G A 0.222673 -1.4801e-05
2:105185458 G C 0.029774 -9.8481e-07
2:105187303 C T 0.181627 5.9888e-05
2:105187779 A G 0.081801 1.1939e-05
2:105189283 T C 0.551164 9.7407e-06
2:105190201 T G 0.952426 -6.3786e-05
2:105197447 T C 0.973082 -5.4224e-05
2:105197619 A G 0.051881 -1.5334e-05
2:105223181 A G 0.423905 -2.6202e-05
2:105223355 C T 0.141129 -3.2429e-05
2:105228113 C A 0.020747 -1.1102e-05
2:105228683 A G 0.948242 -4.3733e-05
2:105231018 A G 0.027930 2.2508e-05
2:105237863 G T 1.747926 -2.4189e-05
2:105238039 T C 0.076543 -2.4094e-05
2:105251074 T C 0.156332 1.3689e-05
2:105253223 G A 0.636198 -2.0877e-05
2:105255031 C T 0.168647 -2.1604e-05
2:105256736 C T 0.284500 -1.0014e-05
2:105266464 C A 0.085738 -1.3831e-05
2:105276591 C A 0.271562 1.4212e-06
2:105280218 G A 0.077653 -7.7339e-06
2:105281667 C T 0.064582 -1.2195e-05
2:105282301 T C 0.062878 3.8305e-05
2:105286334 A G 0.088377 -5.6638e-05
2:105296173 C T 0.078932 4.0138e-06
2:105298743 A G 0.132644 -3.9928e-06
2:105301038 A G 0.073307 4.2049e-05
2:105302657 G A 1.597631 -7.9285e-06
2:105304396 C T 1.943422 -1.6678e-05
2:105306305 C T 1.932078 -1.7852e-05
2:105307941 T C 0.045166 2.8751e-06
2:105312975 C T 0.181016 -1.4397e-05
2:105314733 G A 0.048749 1.1517e-05
2:105315028 T C 0.066127 8.9191e-07
2:105315550 T G 0.039326 3.0459e-06
2:105318351 A G 0.043367 1.3064e-05
2:105319466 C T 0.082593 2.4340e-05
2:105335971 A G 1.333723 8.0973e-06
2:105337350 T C 0.049752 -3.4350e-06
2:105341311 A G 0.052040 3.2122e-06
2:105344138 A G 0.035298 2.8609e-05
2:105349678 A G 1.943480 -3.0925e-06
2:105359114 T C 0.033880 3.7832e-06
2:105359354 T C 0.617051 -1.1668e-05
2:105359560 A G 0.120852 -4.2306e-06
2:105360898 T C 1.931487 1.9629e-06
2:105361863 A C 0.496563 2.1022e-05
2:105365423 A G 0.082434 4.7387e-05
2:105366165 G T 0.515616 -1.1121e-05
2:105371143 C T 0.055822 2.0430e-05
2:105372032 T C 0.083051 -3.2243e-06
2:105378957 T C 0.261812 -3.3024e-05
2:105384179 G A 0.262630 -2.5878e-05
2:105391289 T G 1.024857 -2.2239e-05
2:105415250 C T 0.072349 -3.4113e-06
2:105426617 C T 0.695223 2.9591e-05
2:105439281 T G 0.173460 -2.7589e-05
2:105442170 A G 0.623935 1.2600e-05
2:105451046 G A 0.876185 1.8441e-05
2:105452507 C T 0.310574 9.4903e-06
2:105454809 A G 0.063485 -2.2324e-05
2:105475330 G A 1.238124 7.4551e-06
2:105477956 A C 0.075712 3.4703e-06
2:105499887 T C 1.207590 -5.0342e-06
2:105507497 A G 0.051401 -1.5636e-06
2:105510412 G A 0.153589 -1.4866e-05
2:105510776 C T 0.076621 1.2807e-05
2:105513024 G A 0.774714 5.2249e-05
2:105518806 T C 0.042004 -1.6948e-05
2:105522777 T C 1.280056 9.1376e-06
2:105529058 C T 0.076994 1.5247e-06
2:105551399 T C 0.059778 9.6114e-07
2:105560571 A G 0.058814 3.6000e-05
2:105568112 A G 0.034480 3.3507e-05
2:105581325 A C 0.526574 1.7013e-05
2:105594554 C T 0.045046 -1.2693e-05
2:105606645 T C 0.054757 -1.2450e-05
2:105618036 A G 0.453465 -2.3048e-05
2:105623575 T G 0.809288 8.3775e-06
2:105630250 G A 0.084690 -9.2002e-06
2:105639357 C T 0.047762 -1.5577e-05
2:105639914 C T 0.036895 2.0438e-06
2:105640448 A G 1.899973 8.5009e-06
2:105641102 A C 0.094119 -1.3218e-05
2:105648981 T G 0.028881 1.5696e-05
2:105655536 C T 0.903187 4.0993e-06
2:105665808 T C 0.462339 4.0837e-05
2:105667243 G A 0.056942 4.1506e-05
2:105686816 T C 0.228678 1.3539e-05
2:105690536 C A 0.065306 -2.0263e-05
2:105698549 T C 0.564647 2.4384e-05
2:105700994 G C 0.080081 -1.3343e-06
2:105703239 T G 0.461251 3.2384e-05
2:105733847 G T 0.712696 4.6354e-05
2:105740923 G A 0.041920 -4.4368e-05
2:105741434 A G 0.072070 -3.2603e-05
2:105745906 T G 0.035373 4.6304e-05
2:105752391 T C 0.814878 3.1719e-05
2:105753425 C T 0.143219 -1.9680e-05
2:105770888 T C 0.050995 -1.5940e-05
2:105779411 C A 0.996271 2.0738e-05
2:105781124 G T 1.682282 -1.8264e-05
2:105782546 A G 0.168153 1.8389e-06
2:105784318 T G 0.972602 1.8607e-05
2:105786276 T C 0.086001 -8.2379e-06
2:105791312 T G 0.150889 -3.4621e-06
2:105791914 C T 0.972378 2.2445e-05
2:105796874 A G 0.823138 -1.1562e-05
2:105798292 G A 1.087991 4.7632e-07
2:105799964 A G 0.029654 -2.8231e-06
2:105800801 A G 0.342513 1.9273e-05
2:105800918 T C 0.613409 1.9150e-05
2:105801037 G A 0.195337 -2.6199e-05
2:105801651 A G 0.493242 -1.0714e-05
2:105801932 T G 0.089809 8.3097e-07
2:105802161 C T 0.044296 1.9022e-05
2:105807099 C T 0.902044 -2.5468e-07
2:105811340 C A 0.492937 -2.0314e-05
2:105814195 A G 0.391339 -1.9431e-05
2:105819694 A G 0.038275 -7.5577e-06
2:105836110 T G 0.977312 -1.7274e-05
2:105837598 C T 0.638288 1.9240e-05
2:105840196 C T 1.637503 -3.5531e-05
2:105841881 C T 0.723732 -6.6872e-05
2:105848544 A G 0.048541 -1.7278e-05
2:105855232 A G 1.642596 -3.7025e-05
2:105857699 G A 0.050976 -2.4546e-05
2:105863428 A G 0.302686 -4.0395e-05
2:105865523 T C 0.059418 -2.4518e-06
2:105868696 G C 0.287418 2.8753e-05
2:105871129 G A 1.154638 -1.3389e-05
2:105877870 T C 0.055461 8.4355e-06
2:105881486 G A 0.134621 2.2271e-05
2:105882061 A G 0.457918 2.8031e-05
2:105885194 G A 0.055364 -1.3695e-05
2:105889349 A G 0.408831 -2.7551e-05
2:105890632 C T 0.237543 -5.4600e-07
2:105891298 A C 0.068458 6.4481e-06
2:105895267 G A 0.038508 -1.4972e-05
2:105897261 T C 1.935749 -1.3706e-05
2:105897740 G T 1.564978 -2.8643e-05
2:105897841 C G 0.373646 -1.7267e-05
2:105901673 T C 0.151207 4.3942e-06
2:105902473 C A 0.057886 2.4530e-05
2:105903567 C T 0.022283 4.0762e-06
2:105910513 A G 1.328250 -2.4912e-05
2:105937009 C T 0.448404 8.5882e-06
2:105937549 A G 0.999812 -2.3107e-05
2:105945468 C T 0.055854 -2.0926e-05
2:105954140 A G 0.255038 -4.7227e-06
2:105959592 A G 0.085612 -1.8351e-05
2:105960627 A C 0.402028 7.4360e-06
2:105964434 C T 0.109066 7.6534e-06
2:105970650 G A 0.396926 -2.1933e-05
2:105974978 G A 1.052300 -1.7007e-05
2:105980837 A C 0.021026 2.6825e-05
2:105984624 T C 0.312771 1.6607e-05
2:105986210 A G 0.054851 -1.6095e-05
2:105988277 A G 0.127743 -9.2716e-06
2:105996085 G T 0.250565 6.9044e-07
2:105998627 A G 0.823421 1.5312e-06
2:105998972 T G 0.027275 9.9608e-06
2:106006338 G A 0.682805 -1.8827e-05
2:106007085 C T 0.026317 -2.9242e-05
2:106007593 A T 0.505307 1.2078e-05
2:106009735 T C 0.097079 3.5633e-06
2:106013147 T C 0.453740 -2.4164e-07
2:106013216 C T 1.299401 -6.0478e-06
2:106019433 T C 0.276022 2.1240e-05
2:106021547 A G 0.059645 -6.2792e-05
2:106022822 C T 1.292939 -8.1041e-06
2:106023403 T C 0.379340 7.1348e-06
2:106024084 C T 0.443039 -3.3886e-05
2:106024451 G A 0.805429 -1.6625e-05
2:106027586 T G 0.219963 2.5305e-05
2:106037635 A G 0.719502 -3.8916e-06
2:106038745 T C 1.855713 4.0516e-06
2:106040062 G A 0.855467 1.4167e-05
2:106042833 G A 0.084395 -1.5692e-06
2:106042902 T C 1.563634 -3.5899e-05
2:106043853 T C 0.070058 -3.4264e-05
2:106044714 A G 0.547068 -6.9912e-05
2:106045059 A C 0.115000 -3.1495e-06
2:106046448 C A 0.040492 4.7400e-05
2:106048494 G A 0.423304 6.3914e-06
2:106049456 A G 0.028330 -2.0129e-06
2:106050399 A G 0.028356 3.4219e-07
2:106050576 T C 1.837975 -2.3804e-05
2:106053845 T C 0.144326 2.7214e-05
2:106054384 C T 0.035269 -1.0887e-06
2:106055684 C T 0.984034 6.3707e-06
2:106055814 A G 0.985115 3.3246e-06
2:106057920 A G 0.107823 -4.3827e-05
2:106059331 C T 1.932373 -3.8407e-05
2:106059545 C T 0.920493 1.7889e-05
2:106059781 A G 0.725377 2.6749e-05
2:106059903 C T 0.547652 2.6580e-05
2:106062707 A G 0.043413 -1.6865e-05
2:106062730 C T 0.075235 -4.2115e-05
2:106064018 C T 0.269598 3.5008e-05
2:106065506 G A 1.360913 2.0524e-05
2:106065882 C T 0.058662 -3.2389e-05
2:106067066 A G 0.037765 8.4172e-06
2:106067485 T C 0.050622 1.4861e-05
2:106069656 G A 1.293848 2.3546e-05
2:106070593 G A 0.068081 9.5271e-06
2:106070621 A C 0.092837 -1.9408e-05
2:106071001 C T 1.354136 1.8424e-05
2:106071159 T C 1.276577 4.8686e-05
2:106073337 A G 1.281663 6.5189e-05
2:106076110 C T 0.262409 1.0162e-05
2:106076261 G A 0.799931 2.9673e-06
2:106076893 A G 0.036850 2.3519e-05
2:106080178 G A 0.107099 -9.7137e-06
2:106087632 A G 0.301865 1.6076e-05
2:106088075 T C 0.043296 -7.4116e-06
2:106092384 C T 0.168536 7.8370e-08
2:106093381 C T 0.564202 -8.0981e-05
2:106094387 A C 0.124244 -3.5266e-06
2:106095442 A G 0.087485 -5.5002e-05
2:106096748 T C 0.354048 -3.1210e-05
2:106097564 T C 1.720629 9.5381e-06
2:106099018 T C 0.090623 3.1109e-05
2:106102328 T C 0.413635 1.6008e-05
2:106106996 T C 0.629242 3.2772e-05
2:106108389 A G 0.060281 1.1212e-05
2:106112721 T C 0.180607 4.1066e-06
2:106116085 G T 0.066919 6.3357e-05
2:106120118 G A 0.183990 -7.1989e-05
2:106122846 C T 0.316721 2.3154e-05
2:106127916 A G 0.184616 2.0028e-06
2:106131317 T C 0.452280 2.8513e-05
2:106136752 G A 1.421678 -2.0523e-06
2:106136911 T C 0.842019 4.4854e-06
2:106144045 A G 0.579490 -6.7774e-06
2:106156342 G A 0.104159 3.3633e-06
2:106156356 G T 0.128045 -5.2564e-05
2:106160533 G A 0.191400 -1.0757e-04
2:106165504 T G 1.947586 -1.7745e-05
2:106170826 C T 0.170438 -2.1439e-05
2:106172921 A G 0.540826 2.2004e-05
2:106180288 G A 0.034081 1.5962e-05
2:106186968 C T 0.263853 -3.0350e-06
2:106191346 G T 0.282624 2.7760e-05
2:106195093 T C 1.092759 -3.0885e-05
2:106204010 T C 0.423989 -6.1634e-06
2:106209113 C T 0.510205 -2.9081e-05
2:106210583 A G 0.028300 3.2733e-06
2:106212464 G A 0.020458 -9.1009e-06
2:106212839 T C 0.255567 4.8186e-06
2:106214897 C G 0.040969 2.1584e-05
2:106218289 A G 0.023214 1.5787e-05
2:106221975 G A 0.535847 -3.6995e-07
2:106223866 A G 0.038583 -1.0160e-05
2:106227509 T G 0.223641 3.4792e-05
2:106233026 G A 0.219901 -1.3136e-05
2:106237375 G A 0.035182 7.3243e-06
2:106243105 A G 0.037512 -9.6282e-06
2:106243582 C A 0.292842 -1.8766e-05
2:106245470 C T 0.103487 -8.0031e-06
2:106246347 C T 1.691903 -1.1739e-05
2:106247640 T C 0.228652 7.7076e-06
2:106247805 C T 1.191293 1.9475e-05
2:106249151 A G 0.536207 -3.7847e-05
2:106250002 G A 0.491110 -7.7131e-06
2:106250371 A G 0.125724 1.0076e-06
2:106251072 C T 0.076832 -7.7042e-06
2:106251244 A G 0.039122 4.5304e-05
2:106254249 T C 0.039437 -3.3194e-05
2:106256244 A C 1.153885 5.6848e-06
2:106260203 A G 0.029592 -2.6212e-05
2:106260555 A G 0.248588 -3.7989e-05
2:106262485 T C 0.034230 -2.9184e-05
2:106263804 A G 0.148649 7.9383e-05
2:106264621 T G 0.085816 -1.3095e-05
2:106269612 G A 0.070545 4.6699e-06
2:106273643 A G 0.177823 1.4738e-05
2:106283453 T C 0.046487 -1.0540e-06
2:106285524 T C 0.047480 -3.5432e-05
2:106287381 G A 0.231080 7.8535e-05
2:106293855 A C 0.289930 -2.7562e-05
2:106298984 G A 0.037742 -1.0746e-05
2:106303174 G A 0.685220 -7.6108e-05
2:106316561 T C 0.759569 -1.0693e-04
2:106324719 C T 0.664382 2.3528e-04
2:106324860 A G 0.033701 1.8301e-05
2:106325658 G T 0.022159 -1.2849e-05
2:106327274 A G 0.149636 3.7379e-06
2:106329724 T C 0.045292 -2.3340e-05
2:106331942 T G 0.072898 -1.2085e-05
2:106335289 A G 0.126415 -3.5462e-06
2:106335628 G T 0.043105 1.8275e-06
2:106339953 G A 0.605970 -8.4881e-06
2:106340164 A G 0.280248 -4.2072e-06
2:106347584 T C 0.046617 -1.8533e-05
2:106348559 G T 0.021864 -1.9368e-05
2:106348665 C T 0.061508 8.8977e-06
2:106359110 A G 0.034549 -3.6051e-05
2:106360665 A G 0.069097 6.6287e-06
2:106368111 T C 0.649753 -6.1489e-05
2:106377839 G A 0.114548 4.8794e-05
2:106384969 G A 0.859631 -1.0526e-05
2:106398066 G T 0.041121 -1.2053e-05
2:106410049 G T 0.249237 -2.2067e-05
2:106412069 A C 0.311999 -1.5592e-06
2:106426378 C G 0.190747 2.0873e-07
2:106426735 A G 0.077082 3.7045e-05
2:106429080 T G 0.047629 -1.1102e-05
2:106431402 A C 0.069659 -1.1335e-05
2:106432580 A G 0.032909 -3.0813e-05
2:106442464 C T 1.673999 -6.3773e-05
2:106445626 A G 0.171860 -3.1645e-05
2:106452253 G A 0.738659 -9.0964e-06
2:106460814 T G 0.515739 -2.5524e-05
2:106468724 T C 1.810194 -2.7801e-05
2:106477304 A C 0.052787 2.7834e-05
2:106483590 T A 0.044831 -2.8137e-05
2:106484356 A G 0.027398 -7.4311e-06
2:106497177 T G 0.105583 2.3380e-05
2:106497649 A C 0.503509 -7.8039e-06
2:106500881 A C 0.032731 -1.5434e-05
2:106524184 T C 1.358417 -1.3789e-05
2:106533298 A G 0.564274 -8.8666e-06
2:106535569 G A 0.082993 -1.3713e-05
2:106540553 A T 0.120741 2.1214e-05
2:106541192 A G 1.670354 3.5874e-05
2:106543307 A C 1.148581 9.2815e-06
2:106545193 C T 1.874925 5.1757e-05
2:106545582 G A 0.391469 4.9090e-05
2:106546080 A G 1.612114 2.4850e-05
2:106550909 T C 0.144446 3.4093e-05
2:106551158 T C 1.162116 -5.8789e-06
2:106555857 G A 0.421503 1.0343e-04
2:106559672 T C 1.221021 -1.5552e-05
2:106561304 G A 1.640236 5.7112e-05
2:106563929 G A 0.051054 -2.8778e-05
2:106568457 G A 0.451537 -2.7184e-05
2:106573170 G A 0.138269 1.7804e-06
2:106576940 A G 0.152349 -3.4974e-05
2:106577027 T C 0.020783 -2.8288e-06
2:106582858 T C 0.054212 -2.7550e-05
2:106587235 T G 0.086823 3.3599e-07
2:106591493 T C 0.101822 -9.8135e-06
2:106603036 C A 1.707214 1.6558e-05
2:106608776 G A 0.469937 -3.5609e-05
2:106619200 T C 1.182857 2.5717e-05
2:106627356 A G 0.032179 -1.7013e-05
2:106631048 G A 0.593327 5.8585e-05
2:106631062 G A 0.033507 1.8655e-05
2:106633484 G A 0.120320 1.8008e-05
2:106635313 C G 0.451527 -1.1890e-05
2:106637411 A G 0.358514 -1.5903e-05
2:106638722 C T 0.704156 7.9848e-05
2:106639940 G A 0.209648 -7.3711e-07
2:106646550 C A 0.112948 -1.4435e-05
2:106649971 A G 0.829974 1.3181e-04
2:106652905 C T 0.541553 1.2477e-04
2:106653217 A G 0.295529 -3.2912e-05
2:106662882 A G 1.056432 -2.9122e-05
2:106663531 T C 0.059665 -5.1472e-06
2:106663637 C T 0.207301 -2.0034e-05
2:106667737 A G 0.282091 -3.4346e-05
2:106669575 C T 0.030884 -1.7691e-05
2:106673255 A G 1.251753 6.7633e-06
2:106674925 A G 0.237049 3.7914e-05
2:106678442 T C 0.022468 2.7024e-05
2:106683908 C A 0.616415 -1.2696e-05
2:106685183 T C 0.367905 4.1926e-05
2:106687997 A G 0.051940 2.5639e-05
2:106690493 T C 0.130323 -7.3136e-07
2:106690627 G A 0.117862 -1.0135e-05
2:106693905 A T 0.045218 1.0097e-05
2:106700513 C G 0.081113 4.1713e-06
2:106720110 C T 0.291579 -6.7914e-06
2:106720568 C T 1.580539 2.5756e-05
2:106722953 C T 0.327598 -1.4420e-05
2:106728873 A G 0.062300 -2.2446e-06
2:106732012 T C 0.133994 -3.7502e-05
2:106732453 C G 0.050531 5.5872e-06
2:106739322 A C 0.095583 2.2797e-05
2:106755564 G C 0.148513 1.8384e-05
2:106756691 A G 0.021737 2.6110e-05
2:106777395 C T 0.143670 -1.0869e-05
2:106788696 T C 0.079688 1.8380e-05
2:106788953 C T 0.302521 3.6747e-05
2:106790483 T C 0.110955 9.2540e-06
2:106793082 C T 0.248494 1.8197e-05
2:106795991 G A 0.035961 3.4503e-06
2:106814374 A G 0.042163 -1.3738e-05
2:106817187 T C 1.964319 -2.5227e-05
2:106817737 G A 0.054906 -1.4668e-06
2:106818126 A G 0.189400 -4.2622e-05
2:106823652 T C 1.681945 1.3796e-05
2:106824903 A C 0.114224 -1.5412e-05
2:106825499 C T 0.216766 -2.3264e-05
2:106865487 A G 0.853824 3.8571e-07
2:106874835 T C 0.025847 -1.6282e-05
2:106875918 A G 0.141791 4.1510e-05
2:106886471 G A 0.676002 -1.2183e-05
2:106888848 C G 0.034153 2.0471e-05
2:106891143 C T 1.936538 -4.5161e-06
2:106891203 T C 0.050404 -5.0873e-08
2:106898223 C T 0.179861 -2.6379e-05
2:106901623 G A 0.201478 -3.8046e-05
2:106909592 T C 0.351237 9.2789e-06
2:106915151 T C 0.370391 1.9906e-05
2:106919336 G A 0.927436 4.8916e-05
2:106923798 T G 1.931237 -2.1983e-05
2:106927481 G A 0.993589 1.1111e-05
2:106931177 G A 0.070993 1.0935e-06
2:106934129 C T 1.058831 1.9331e-05
2:106939706 T G 0.027268 1.7305e-05
2:106943490 T C 0.390583 -1.1863e-04
2:106946288 C T 0.031267 9.9519e-07
2:106947917 A G 1.617002 -2.1367e-05
2:106947988 T G 0.055448 1.8074e-05
2:106949449 A G 0.698521 9.0967e-05
2:106951157 C G 0.026746 -5.6310e-07
2:106956470 G A 0.029716 -7.8556e-06
2:106957629 A C 0.156504 -1.9339e-05
2:106959096 A G 0.290407 -2.7364e-05
2:106959822 C T 0.336621 -1.0300e-05
2:106962408 C G 0.041663 -1.3595e-05
2:106963194 T G 0.159373 3.1497e-06
2:106966411 T C 0.420094 1.6550e-05
2:106970517 T C 0.241042 -3.4883e-05
2:106972540 A C 0.095161 6.7890e-07
2:106974583 T C 0.021530 8.0302e-06
2:106975810 G C 0.034347 1.1575e-05
2:106979334 G A 0.022425 -2.6215e-06
2:106979906 T C 0.103733 -2.0142e-05
2:106983245 G T 0.175547 -6.6190e-06
2:106983692 C T 0.291988 1.1347e-05
2:106996794 T C 1.457632 -2.5850e-05
2:106998229 C T 1.820879 -2.2637e-05
2:107005463 G A 0.122011 1.3536e-05
2:107006119 T C 0.641697 6.8283e-06
2:107102418 G T 1.273500 -6.5058e-06
2:107106122 G A 1.456061 3.0413e-06
2:107110251 A C 0.138866 2.1259e-05
2:107115068 A G 0.045143 -5.4149e-06
2:107119934 G A 0.389746 -8.0993e-06
2:107126240 T C 1.284282 -1.1313e-05
2:107133119 C A 0.128957 -3.3755e-06
2:107133781 A G 0.339452 1.3325e-05
2:107136457 A G 0.949680 -2.8311e-06
2:107141286 A C 0.022513 -9.9639e-06
2:107141348 C A 0.038057 1.4608e-06
2:107142029 T C 0.089867 -1.1730e-05
2:107151772 T C 0.117450 3.8435e-06
2:107157893 C A 0.277096 1.1209e-05
2:107160292 G T 0.132404 2.0742e-05
2:107160843 A C 0.051323 -5.2727e-06
2:107163954 T C 0.081029 -2.8678e-05
2:107163995 T C 0.696009 1.1490e-05
2:107171319 C T 1.912976 1.5146e-06
2:107173249 G A 0.676790 -1.0588e-05
2:107179817 C A 0.371037 3.7106e-06
2:107183903 G A 0.030696 9.2115e-06
2:107186212 G A 0.098222 -7.2553e-06
2:107197797 T C 0.033218 -2.8400e-05
2:107198383 A C 0.049074 8.5831e-06
2:107198527 C T 0.321717 4.7704e-06
2:107199075 C A 0.998474 -2.0296e-05
2:107202038 G A 0.101886 -8.3316e-06
2:107204110 G T 0.362250 -6.2658e-05
2:107208487 G T 0.082265 6.7649e-06
2:107213408 C T 1.899240 -9.5630e-07
2:107214118 C A 0.080084 6.9081e-07
2:107227253 G C 0.033364 -1.8244e-05
2:107229924 C T 0.027943 2.6699e-05
2:107244243 T C 0.142816 3.9303e-05
2:107245398 T C 0.500912 2.4417e-05
2:107246768 A G 0.068899 -9.7056e-06
2:107247680 C A 0.048054 -1.3370e-05
2:107247703 C T 0.192753 -6.0713e-06
2:107249364 C A 0.095674 -4.2609e-06
2:107259097 A G 1.174343 -5.8418e-06
2:107261908 C A 0.078708 3.7106e-05
2:107261937 G A 0.247299 1.2015e-05
2:107262432 A G 0.361004 -2.7890e-05
2:107262863 A G 0.187203 9.7714e-06
2:107276339 T C 0.403641 4.6376e-06
2:107286292 T C 0.126668 1.6974e-05
2:107288907 T C 0.031712 1.8522e-05
2:107294564 G A 0.071265 -1.4252e-05
2:107296908 C T 0.047373 2.8629e-06
2:107300309 G A 0.023633 1.7831e-05
2:107309560 A C 0.078455 2.2792e-05
2:107322799 G A 0.030008 1.5149e-05
2:107324499 G A 0.961492 2.1300e-05
2:107327219 T G 0.358537 -7.3501e-06
2:107334847 A C 0.120644 -1.0253e-05
2:107358824 A G 0.088501 2.2314e-05
2:107364396 G A 0.036652 2.4470e-05
2:107378252 T C 0.319285 -3.1479e-05
2:107391080 A G 0.621955 -1.7599e-05
2:107397850 G C 0.071661 -3.4121e-05
2:107402724 A G 1.968895 3.0065e-05
2:107403319 A G 1.092435 -1.1202e-05
2:107406885 A G 0.195149 1.8382e-05
2:107412010 T C 0.079971 -4.7368e-06
2:107419088 C T 0.181503 -1.3614e-06
2:107420143 T C 0.900723 6.2170e-06
2:107420409 C T 1.139353 2.8715e-06
2:107420680 T C 0.083122 -1.8323e-05
2:107423188 A G 0.906056 3.2985e-06
2:107423395 G T 1.158205 -5.8296e-06
2:107424732 G T 0.049895 8.6782e-06
2:107425984 A G 0.046954 1.4959e-06
2:107444278 G T 0.557386 2.6940e-06
2:107446665 C G 0.030277 -1.3454e-05
2:107447164 G A 1.746881 6.5265e-06
2:107448988 T C 0.156640 1.0773e-05
2:107450525 C T 0.180176 1.8143e-06
2:107450589 T C 0.320551 2.0612e-06
2:107460345 T A 0.029537 2.1915e-05
2:107471083 A C 1.794912 -8.1215e-06
2:107479136 T C 0.136380 -1.5363e-06
2:107479628 T C 0.869823 8.7367e-06
2:107484875 T G 1.485069 -8.9119e-06
2:107495498 T C 0.145728 4.3947e-05
2:107507042 G A 0.229185 -1.1583e-05
2:107516533 A C 1.539187 -2.4374e-05
2:107525253 A G 0.084252 -4.4613e-06
2:107525786 T C 0.039823 -1.2082e-05
2:107531452 C T 1.863221 7.7935e-06
2:107534906 T C 0.020780 2.3339e-06
2:107548089 A G 0.096141 -4.4994e-05
2:107550586 A G 0.230324 -8.9276e-06
2:107550899 T C 0.101468 2.5302e-05
2:107551683 G A 0.067737 4.7481e-06
2:107551959 A G 0.049755 5.9242e-06
2:107565802 T C 0.041193 2.1125e-05
2:107570090 T C 1.216448 -1.7670e-05
2:107582646 G C 0.099056 -1.1635e-05
2:107589635 G A 0.048661 1.4834e-05
2:107611088 G T 0.026304 2.2996e-05
2:107612016 C A 1.696661 -3.6125e-05
2:107612414 A G 0.158464 1.0276e-05
2:107619045 C T 0.020890 2.5853e-05
2:107621847 T C 0.029449 -6.7753e-06
2:107621925 C T 0.929553 4.4747e-06
2:107624618 A G 0.988984 3.6351e-06
2:107626168 G T 0.053264 -8.4062e-05
2:107643129 T G 0.574193 -2.6277e-05
2:107648266 C T 0.112458 -2.0222e-05
2:107651902 C T 0.287616 5.5281e-06
2:107654778 C T 0.066439 -1.4422e-05
2:107661566 A C 0.089442 -5.2568e-06
2:107677481 C T 0.768362 1.2316e-05
2:107677690 G A 0.839556 4.4268e-07
2:107678488 T G 1.362208 -1.9600e-05
2:107680679 T C 0.399240 4.1594e-05
2:107683123 A G 0.214069 -8.8041e-06
2:107688561 A G 1.102140 -9.8103e-06
2:107693504 C T 0.091490 4.0475e-05
2:107706123 G A 0.180062 2.7179e-05
2:107714531 T C 0.087605 -9.3117e-06
2:107715393 T C 0.028154 1.0170e-05
2:107717946 C G 0.290167 -1.9706e-05
2:107725194 A G 0.312213 1.6897e-05
2:107730013 A G 0.434363 2.5186e-05
2:107733119 G T 0.163619 9.3805e-06
2:107741454 C T 1.772951 -2.6536e-05
2:107749978 C A 0.087605 -5.6664e-05
2:107753270 T C 0.080461 -3.7493e-05
2:107767878 C T 0.030355 -1.7548e-05
2:107770572 G T 0.276619 9.9759e-06
2:107770806 G T 0.091026 -4.9105e-06
2:107777071 G T 0.150145 2.6123e-06
2:107781962 C A 0.118499 1.5880e-05
2:107782885 C A 1.246907 9.7412e-06
2:107786016 C T 0.837806 4.8930e-05
2:107790491 T C 1.311187 1.7010e-05
2:107791214 T G 0.055400 -1.7285e-05
2:107793533 T C 0.052819 2.1688e-05
2:107797966 T C 0.055046 -3.5251e-05
2:107799947 G C 0.142352 9.9510e-05
2:107807541 A C 0.109573 -7.4329e-06
2:107812879 C T 0.049158 -1.8996e-05
2:107813091 T C 0.039472 -9.9583e-06
2:107816403 A G 0.278206 -1.9242e-06
2:107818688 A G 0.071470 -2.2980e-05
2:107827941 A G 0.116577 -2.7038e-05
2:107832294 T C 0.050404 -4.0621e-05
2:107834081 T C 0.166663 -2.9965e-05
2:107834401 A G 0.362030 -3.3018e-05
2:107844127 A G 0.034763 3.3617e-06
2:107856784 C T 0.151765 1.2403e-05
2:107866349 A G 0.027200 2.4714e-05
2:107867213 G A 0.059275 9.3757e-06
2:107869222 C T 0.073190 -1.9134e-05
2:107870375 T C 0.858177 -1.1108e-05
2:107871652 C T 1.534123 1.3712e-05
2:107872083 T G 1.816890 -8.2751e-06
2:107885593 G T 0.155112 -3.7020e-06
2:107891913 A G 0.107722 7.9681e-05
2:107909572 T C 0.043296 -5.2118e-06
2:107916868 T C 0.107810 6.8631e-05
2:107921929 T G 1.435811 -2.1462e-05
2:107928871 T C 0.034205 -1.8798e-06
2:107929871 A G 0.024947 6.6557e-06
2:107932655 C T 0.437859 1.8466e-04
2:107933750 C T 0.062963 1.3492e-05
2:107940246 A G 1.931451 2.2032e-05
2:107941112 T C 0.049687 -9.3581e-06
2:107943371 A G 0.367447 -1.9745e-05
2:107949307 T C 0.507284 1.2295e-05
2:107963000 T C 0.096255 -2.3057e-06
2:107983569 C T 0.274357 -1.1617e-05
2:107985738 T G 0.223680 1.3306e-05
2:107997816 T C 1.608307 -4.4281e-06
2:108019780 A G 1.398493 -1.6397e-05
2:108022625 T C 0.034863 1.0317e-05
2:108055848 G A 0.046175 1.3814e-05
2:108061261 T C 0.086917 2.1683e-05
2:108076452 C T 1.326033 -3.3508e-05
2:108077723 A G 0.521513 -9.7613e-06
2:108101946 C G 1.325706 -3.8079e-05
2:108102357 C T 0.041683 9.0526e-06
2:108110842 C T 0.035061 -1.3845e-05
2:108115176 G T 1.926966 2.5522e-05
2:108128576 C T 1.335180 -3.1916e-05
2:108147737 T C 0.097368 -6.3529e-05
2:108149941 G A 1.344148 -5.3344e-05
2:108174629 T C 0.034818 2.9625e-06
2:108178721 T C 0.033273 -1.4822e-05
2:108184621 C T 0.056675 3.0532e-05
2:108193808 A C 0.484209 3.6991e-06
2:108195403 A G 0.120482 2.4792e-05
2:108207995 A G 0.129963 -2.6908e-05
2:108211477 C G 0.099413 1.5620e-05
2:108215442 A G 0.077968 1.3333e-05
2:108216620 G T 0.205039 7.3238e-06
2:108223705 T C 0.168575 7.0098e-06
2:108240414 T C 0.021685 -6.6395e-06
2:108258280 T C 0.057266 -4.5864e-05
2:108274372 G A 0.228162 7.9961e-06
2:108289598 A G 0.026285 5.7061e-05
2:108301918 T C 0.037265 1.6323e-05
2:108309753 C T 0.129625 -4.2547e-05
2:108312559 T G 0.091578 -1.2837e-05
2:108313903 A C 0.131333 3.2726e-05
2:108315046 T C 0.023519 4.0884e-06
2:108318143 C G 1.390885 -3.5267e-06
2:108354714 T C 0.068360 1.0546e-05
2:108355045 G A 0.159899 9.8425e-06
2:108362350 C T 0.154021 -1.1340e-05
2:108369548 G A 1.930069 2.9899e-06
2:108369837 G A 0.061934 -2.2830e-05
2:108382881 T C 0.496569 3.0891e-07
2:108389940 T C 0.033614 -3.6563e-05
2:108397346 T C 0.083012 7.4408e-06
2:108400784 T C 0.730827 1.5878e-05
2:108403503 A G 0.051346 3.3936e-07
2:108404931 C T 0.048840 4.8306e-05
2:108408720 A G 0.033030 -7.0742e-06
2:108417838 C G 0.415232 5.8425e-06
2:108421405 G A 0.053676 2.6441e-06
2:108422810 T C 0.532257 -6.0940e-05
2:108424627 C T 0.119635 2.9712e-05
2:108425169 G A 0.059980 -1.0689e-05
2:108426697 T C 1.342779 -4.7266e-05
2:108428826 T C 0.023552 4.2221e-05
2:108431610 C G 0.201095 -3.0048e-05
2:108431941 C T 1.547142 -9.1915e-06
2:108432204 A G 0.736871 7.5314e-06
2:108440185 G A 0.034399 -1.5647e-05
2:108440519 G A 0.134864 2.7602e-05
2:108441772 C T 1.436437 -3.5931e-06
2:108542333 T C 0.039959 -1.3821e-05
2:108543608 T G 0.848537 2.5822e-05
2:108545171 C T 1.536123 -1.1035e-05
2:108546117 C T 0.030222 -3.2224e-05
2:108553960 A G 0.106853 -1.0975e-05
2:108555801 G A 0.039343 -9.5374e-05
2:108555977 G A 0.061986 2.0495e-05
2:108556518 T C 1.605882 -1.8653e-06
2:108574429 G A 0.051771 -1.0043e-05
2:108578740 C T 0.042618 -7.7295e-06
2:108582027 A C 0.136951 -1.3004e-05
2:108598510 A G 0.089630 2.4435e-05
2:108599710 C T 0.697762 8.8042e-06
2:108602714 A C 0.066312 -3.6579e-05
2:108606487 G A 0.510990 1.3070e-05
2:108608018 C T 1.599592 7.0505e-06
2:108608648 G A 0.179786 2.2650e-05
2:108610145 G A 1.015668 -8.1885e-06
2:108610264 G A 1.608440 1.0920e-06
2:108613822 T G 0.023321 2.0195e-05
2:108613998 G T 0.027839 -2.2340e-05
2:108615630 T C 0.058415 3.1618e-05
2:108616284 C T 0.209427 1.6531e-05
2:108620525 T C 0.263668 4.0856e-05
2:108620899 C T 1.885484 -2.8836e-05
2:108623322 G T 0.743749 -2.0839e-05
2:108631384 T G 0.483878 -1.3756e-05
2:108634913 A C 1.220492 -1.6886e-05
2:108637563 A G 1.699167 -5.1575e-05
2:108638496 A T 0.085242 -9.4719e-06
2:108643943 C T 0.285652 6.6648e-06
2:108644655 A G 0.062988 1.0532e-05
2:108645158 G A 0.103477 -2.4782e-06
2:108650199 C T 0.092772 -9.9067e-06
2:108656851 T C 0.036678 -1.7404e-05
2:108664594 C A 0.724929 3.8118e-05
2:108678685 T A 0.101877 2.1788e-05
2:108718783 C T 1.364659 -2.5519e-05
2:108720801 A G 0.294637 1.1832e-05
2:108721856 C A 0.057850 -1.8037e-05
2:108722210 C A 1.194493 2.4213e-05
2:108723937 C T 0.184847 -1.0641e-04
2:108744464 G T 0.054598 -1.7700e-06
2:108746813 C T 0.757803 -2.7291e-06
2:108748081 A G 0.059113 1.8867e-05
2:108748367 C A 0.078393 2.6011e-05
2:108748862 T C 0.049038 5.3925e-06
2:108764473 C T 0.170107 -8.2732e-05
2:108771042 A G 0.113279 2.4514e-05
2:108772567 T C 0.667410 3.9184e-05
2:108777436 T C 0.043948 1.3174e-06
2:108785554 T C 0.057000 -1.7763e-05
2:108793954 G A 0.706694 3.7369e-05
2:108800580 T C 0.033948 -7.5300e-06
2:108818665 T C 0.043786 -3.5668e-06
2:108829235 G C 1.233122 4.2040e-05
2:108838692 C A 0.517966 -1.0937e-05
2:108841541 T C 0.046711 -7.1583e-06
2:108863728 T C 0.027538 -6.2645e-06
2:108863758 A G 0.035565 -7.7021e-06
2:108868711 C T 0.155910 9.5130e-06
2:108875024 T G 0.128629 -2.5496e-06
2:108875198 A G 0.366827 -1.3270e-05
2:108875244 C T 0.533185 -2.0641e-05
2:108875267 C T 0.036159 -1.1369e-05
2:108876093 C T 0.163142 -4.8017e-06
2:108877062 A T 1.261727 3.3177e-05
2:108885161 G A 0.051174 -3.7624e-06
2:108885179 A C 0.210732 -1.5728e-05
2:108886072 C T 0.382618 -1.5546e-05
2:108900509 A G 1.425989 5.4564e-07
2:108906414 A C 0.208265 3.7444e-05
2:108910751 A G 0.033520 -1.3221e-05
2:108916044 G A 0.309327 4.3313e-06
2:108921010 T C 0.058811 6.6472e-06
2:108925220 G A 0.110300 1.5066e-05
2:108925780 C T 1.301115 3.7993e-05
2:108930176 A G 0.113789 -5.3515e-06
2:108930179 G T 0.030978 -2.3595e-05
2:108931755 T C 0.306085 -2.2196e-05
2:108936241 C G 0.278950 -5.1428e-06
2:108938088 T C 0.135789 -1.0771e-05
2:108939940 G T 0.818594 -1.4696e-05
2:108941693 C T 0.156984 -3.4722e-05
2:108945515 G A 1.104223 6.3783e-06
2:108945764 G A 0.494547 -1.8326e-05
2:108968391 A G 0.035970 2.3713e-05
2:108978658 T C 0.041495 -6.9566e-06
2:108979702 C A 0.278222 1.4306e-05
2:108986068 A G 0.076348 -1.5438e-05
2:108987476 A C 0.026791 6.7738e-06
2:108993440 T C 0.030436 5.5065e-06
2:108999786 C T 0.484504 -2.7716e-05
2:109005636 T C 0.027359 -2.0051e-07
2:109017420 A G 0.129525 -8.4593e-06
2:109023791 A G 0.178783 -6.2802e-05
2:109059504 A G 0.028573 1.2062e-05
2:109065919 C T 0.777323 4.4136e-05
2:109066266 T G 0.069110 7.9872e-05
2:109069008 C T 1.186525 1.0746e-04
2:109074364 T C 0.800538 4.4580e-05
2:109079894 G A 1.859190 9.3030e-06
2:109080623 G A 0.383283 3.6397e-05
2:109085212 T C 0.334817 1.7268e-05
2:109090186 T G 0.063904 -1.9397e-05
2:109098020 A G 0.233683 -1.4294e-06
2:109099572 G C 1.972417 -3.3403e-05
2:109103012 T C 0.034464 5.5984e-06
2:109155954 T C 0.813978 5.3482e-05
2:109156595 A G 1.383423 5.8115e-05
2:109162397 A G 0.068919 1.1707e-05
2:109163721 C T 0.863218 5.6723e-05
2:109164814 T C 0.166709 1.6959e-05
2:109178613 T C 0.049278 2.3121e-05
2:109179519 G A 0.142183 2.2627e-05
2:109180616 C T 1.199404 1.3681e-04
2:109187156 A G 0.088264 7.9808e-06
2:109187551 C T 0.035821 8.8083e-06
2:109189288 C T 0.086134 1.9759e-05
2:109189776 C T 0.869287 7.0508e-05
2:109196635 A G 0.031657 -6.4867e-07
2:109208931 A G 0.035328 -7.0876e-06
2:109221834 G A 0.028774 -3.7535e-06
2:109232388 C A 0.287902 1.3955e-05
2:109238756 G A 0.078779 -2.9075e-05
2:109240556 C T 0.036869 1.8265e-06
2:109249886 C T 0.900119 8.0581e-05
2:109276110 A G 0.022880 -8.3328e-06
2:109317226 A G 0.050034 2.0539e-05
2:109321553 T A 0.173817 -2.7448e-05
2:109356978 C G 0.021896 8.1550e-06
2:109403917 G A 0.065199 2.1773e-05
2:109405475 G T 0.030699 2.4412e-05
2:109408159 T G 0.123822 -2.1549e-05
2:109408208 A G 0.472686 -1.9047e-06
2:109414389 T C 1.650859 -1.1756e-05
2:109436692 T C 0.113065 -1.3741e-05
2:109447787 G T 0.269543 1.2170e-05
2:109453875 T C 0.028485 5.1550e-06
2:109463572 A G 0.038242 -3.0495e-05
2:109468450 T C 0.031715 1.6424e-05
2:109469589 A G 0.073346 -3.3328e-05
2:109474350 C T 0.088436 -1.5053e-05
2:109480050 G A 0.104181 -4.5482e-06
2:109480338 T C 0.065829 2.5314e-05
2:109496254 G A 0.044072 1.9810e-05
2:109501567 C A 0.135331 -1.6218e-05
2:109504287 A C 0.146965 -1.5434e-05
2:109510937 A G 1.338854 -1.0438e-06
2:109521000 A G 0.049846 3.7523e-05
2:109522200 A G 1.667283 -1.9734e-05
2:109526505 A G 0.150058 6.6019e-06
2:109532717 A G 1.800703 -3.2694e-05
2:109536784 C T 1.611208 -3.9260e-05
2:109539654 C T 0.141463 -3.3580e-06
2:109540036 G C 0.142183 -2.9668e-06
2:109542493 C T 1.611014 -3.6231e-05
2:109546528 G A 0.020384 1.7974e-05
2:109547280 A G 0.102484 -1.8058e-05
2:109547597 A G 0.036983 -3.4282e-06
2:109554646 C T 0.040742 -2.5728e-06
2:109556012 A G 0.072567 1.4205e-05
2:109556418 A G 1.673590 -9.6936e-06
2:109566759 A G 0.222475 -1.9854e-05
2:109570113 G C 0.246699 -1.1421e-05
2:109571508 A G 0.071123 -1.7335e-05
2:109582711 T C 0.182237 5.8708e-05
2:109584599 A G 1.674025 -3.6371e-05
2:109586371 C T 0.228016 -5.2399e-05
2:109590218 T C 0.049129 -1.6618e-05
2:109590380 G A 1.258673 -1.3386e-05
2:109591409 A G 0.035526 -3.2832e-05
2:109595692 C T 1.747121 4.6883e-05
2:109603542 G T 0.021945 -1.1895e-05
2:109607349 A G 0.284565 -9.9066e-05
2:109608698 C T 0.263025 -9.4010e-05
2:109611097 T C 1.506015 -6.3279e-05
2:109623949 G A 0.434762 2.5988e-05
2:109628974 C T 1.001535 -5.4423e-05
2:109629693 A G 0.124451 5.0416e-06
2:109635257 T C 0.151746 1.8131e-05
2:109637508 A C 1.138249 -9.4670e-06
2:109639677 T C 0.021325 1.3921e-05
2:109639950 A G 0.140330 9.7856e-06
2:109641197 T C 0.146952 8.2864e-07
2:109647815 A G 0.112984 7.7785e-06
2:109648276 T C 0.334164 2.6148e-05
2:109648715 A G 1.414940 4.6782e-05
2:109652644 C T 1.955178 -9.5213e-06
2:109666517 T C 0.622699 -5.3961e-06
2:109667968 T C 1.910688 -1.8000e-05
2:109669494 C T 0.126091 1.2491e-05
2:109674911 T C 1.792722 -1.8263e-05
2:109677522 A G 0.341763 2.5978e-05
2:109682287 T G 0.093642 -5.8450e-05
2:109686210 G A 0.320658 2.8593e-05
2:109688902 C T 0.933071 2.3760e-05
2:109698148 A G 0.150022 3.0735e-05
2:109711667 A G 0.095392 3.7485e-05
2:109716551 G T 0.538333 9.6646e-06
2:109726990 T G 0.099988 -7.8521e-08
2:109744282 G T 0.063888 6.6235e-06
2:109746599 T C 0.058525 -2.5153e-05
2:109749432 C T 0.548921 6.3585e-06
2:109756370 A G 1.786512 -2.8605e-05
2:109762082 A G 1.069899 -4.4524e-05
2:109765916 G A 1.436418 -4.2180e-05
2:109768959 A C 0.166946 1.5349e-06
2:109777758 G A 0.084839 -3.3940e-06
2:109778103 G T 0.039554 1.3964e-07
2:109781584 G A 1.655680 -1.8792e-05
2:109787818 G A 0.051586 1.7993e-05
2:109803478 T C 0.216536 -1.6080e-05
2:109804522 G A 0.097157 1.1719e-05
2:109807066 C A 1.644037 -2.3787e-05
2:109811196 A G 0.103639 -1.2448e-05
2:109812126 A G 1.127097 -6.1523e-05
2:109813592 A G 0.315906 1.4266e-05
2:109815339 C G 0.141382 -1.7862e-05
2:109822647 T C 0.071288 1.1696e-05
2:109825516 G A 1.308136 -2.2302e-05
2:109831686 G A 0.456646 2.9216e-05
2:109841762 C T 0.075822 2.9320e-05
2:109843921 C T 0.186807 -3.5331e-05
2:109857620 T C 0.102659 1.7205e-05
2:109859654 G A 0.048067 1.1458e-06
2:109869295 G A 0.416943 2.5097e-05
2:109871061 A G 0.031007 1.1184e-05
2:109874911 T C 0.044591 -1.3809e-05
2:109893952 C T 0.788982 -5.3829e-05
2:109899044 T C 0.038982 -6.7636e-05
2:109901902 A G 0.050047 5.9544e-06
2:109903415 T C 0.022747 6.7600e-06
2:109903421 T C 0.078403 -1.1539e-05
2:109914777 G A 0.032647 3.5069e-05
2:109917069 T G 0.689488 -5.6540e-05
2:109919160 T C 0.267118 -4.1811e-05
2:109919232 A G 0.397318 2.1282e-05
2:109929301 T A 0.036999 -6.5258e-06
2:109930784 T C 0.071791 -1.8720e-05
2:109939009 C G 0.060434 -1.2548e-05
2:109939570 A C 0.074060 -9.0864e-06
2:109946747 C T 0.021127 1.3501e-05
2:109951652 T C 0.022633 -1.4282e-05
2:109954066 A C 1.023032 1.7096e-05
2:109954691 A G 0.035087 -4.1529e-06
2:109956432 A G 0.057201 -2.3103e-05
2:109966368 G A 0.041186 -2.0435e-05
2:109967837 C T 0.029339 3.1182e-05
2:109981615 C T 0.057600 -5.3618e-06
2:109981898 A G 0.031647 -1.6281e-05
2:109986359 T G 0.220249 2.9054e-05
2:109989836 G A 0.799509 6.5868e-06
2:109992978 T C 0.021805 2.2133e-05
2:109994390 A C 0.397967 2.9689e-05
2:109996370 A G 0.040466 -5.7791e-06
2:109998057 T C 0.024685 5.5696e-06
2:110000980 A G 0.024276 9.8555e-06
2:110005208 A C 1.020656 3.4213e-05
2:110006345 A G 0.022468 -8.8750e-06
2:110010579 C G 0.120868 -2.6243e-05
2:110011738 C T 0.059733 2.9173e-05
2:110023319 G A 0.118414 5.7113e-05
2:110024244 C T 0.036236 1.7336e-05
2:110025090 G A 1.961868 -4.9220e-06
2:110027719 T C 1.078614 3.8864e-05
2:110030331 G A 0.026178 -3.1150e-05
2:110030728 C T 0.786746 -4.4149e-06
2:110030893 A G 0.022513 1.8022e-05
2:110033745 A C 0.160801 1.6057e-05
2:110042294 A G 0.992664 -9.4127e-06
2:110043348 G A 0.020319 2.0502e-05
2:110049342 C T 0.182172 4.4363e-06
2:110055025 T C 1.283503 -2.8506e-06
2:110057303 A G 0.148841 1.5159e-05
2:110059634 G A 0.137123 2.0004e-05
2:110060342 T C 0.020770 -2.5217e-05
2:110061110 G C 0.078546 -1.2196e-05
2:110063661 T C 0.640966 -3.2877e-05
2:110083575 T C 1.113549 -7.3981e-06
2:110091158 A G 0.030452 5.6301e-07
2:110096179 A G 0.472514 2.3834e-05
2:110102339 T C 0.472936 -5.4821e-05
2:110103065 G A 0.159221 1.1937e-05
2:110255824 C T 0.496809 1.1273e-04
2:110256377 A G 0.220301 5.4798e-05
2:110256800 A C 0.137393 1.1233e-05
2:110257372 G A 0.023980 -4.4468e-06
2:110257659 T C 0.464831 -2.2758e-06
2:110258548 G A 0.359005 7.0617e-05
2:110258617 G A 0.029699 3.5511e-05
2:110260457 C T 0.113078 1.8203e-06
2:110261531 A G 0.033010 -7.3541e-06
2:110263731 A G 0.589393 -8.7299e-06
2:110264713 T C 0.572538 -2.7622e-06
2:110267092 T C 0.113740 3.6933e-05
2:110275005 T C 0.087043 1.8552e-05
2:110287139 T C 0.065582 -2.3301e-05
2:110297419 C T 0.089591 -1.5245e-06
2:110303072 T C 0.076436 -3.4545e-05
2:110303312 A G 0.558389 6.7350e-06
2:110303894 A G 0.076465 -5.3722e-05
2:110305347 G A 0.034980 1.5502e-05
2:110308860 C T 0.033977 -1.5356e-05
2:110314863 G A 0.099971 2.9093e-05
2:110316285 T C 0.566787 1.2242e-05
2:110321071 T C 0.806305 3.7881e-05
2:110332292 T C 0.023931 8.8387e-06
2:110336791 C A 0.188836 1.8816e-05
2:110359099 T C 0.040576 -1.1694e-05
2:110359905 C T 0.074349 -5.6507e-07
2:110362687 A G 0.038401 -1.2214e-05
2:110369568 G A 1.763013 5.3280e-06
2:110369649 A G 0.461521 2.6726e-06
2:110384169 C T 0.915157 -1.2661e-05
2:110385397 C A 0.292459 3.0631e-05
2:110391927 C T 0.036376 -2.9697e-05
2:110397232 A G 0.477919 9.2627e-06
2:110403433 C T 0.150895 2.7367e-05
2:110403587 A G 0.747760 -3.7696e-05
2:110407626 A G 0.547769 1.6289e-05
2:110410108 A G 0.033585 -1.6866e-05
2:110411475 T C 0.024522 -3.0859e-07
2:110412315 T C 0.086083 -2.6194e-05
2:110421775 A G 0.731612 -1.1912e-05
2:110423264 T C 0.439222 2.0237e-05
2:110435106 G A 0.145491 9.9895e-06
2:110436967 A G 0.035172 2.5315e-05
2:110437336 G A 0.037110 2.3542e-05
2:110439031 G A 0.082080 1.2691e-05
2:110440121 A G 0.044487 1.8912e-05
2:110440893 T G 0.228107 2.3219e-05
2:110443527 A G 0.573320 -3.0663e-05
2:110447667 G C 0.187683 3.0702e-07
2:110448910 T C 1.573443 -3.2433e-05
2:110454318 A G 0.748653 2.2298e-05
2:110457056 G A 0.108135 1.5703e-05
2:110458852 T C 0.158614 1.8664e-06
2:110459587 C G 0.089874 -2.4788e-05
2:110465111 C T 1.373374 -4.3886e-05
2:110470543 T G 0.174836 -4.4902e-06
2:110478928 G A 1.743723 -5.2387e-06
2:110853221 C G 1.919637 -1.2291e-05
2:110854880 C G 0.073291 -4.2021e-06
2:110856802 T C 0.024178 8.7126e-06
2:110860578 T G 0.080613 8.2742e-06
2:110861854 T C 0.028209 -7.3155e-06
2:110861918 T C 0.051417 1.6353e-05
2:110863055 C T 0.851786 2.6070e-05
2:110863908 A G 1.282075 -4.6221e-05
2:110870415 T G 0.099218 5.1338e-06
2:110872432 T C 0.046863 2.2496e-05
2:110873835 C G 0.098102 -4.0889e-05
2:110877051 C A 0.690923 6.2259e-05
2:110877379 A G 0.073563 -1.9066e-05
2:110879561 A G 0.417157 -2.0763e-04
2:110884627 T C 0.659601 7.2485e-05
2:110885620 C A 0.317971 -1.5288e-05
2:110886161 T C 0.028180 -6.8427e-06
2:110887284 A G 0.072421 6.7868e-05
2:110899226 G A 0.074787 2.8598e-05
2:110901100 A G 0.031196 1.0641e-06
2:110906942 A G 0.030829 -3.4172e-05
2:110917627 C A 0.080100 2.1485e-05
2:110919041 G A 1.236293 -7.9680e-05
2:110922703 T C 0.653719 8.8749e-05
2:110929173 A G 0.719882 2.5066e-05
2:110934723 G A 0.336881 9.7866e-06
2:110937101 T C 0.080545 2.6187e-05
2:110939738 C T 0.079571 1.9544e-05
2:110956045 G A 1.248452 -1.3038e-04
2:110958329 T C 0.189180 -7.9276e-06
2:110958925 A C 0.081626 -3.6047e-05
2:110959545 T C 0.060898 -7.9957e-05
2:110974623 T C 0.651515 6.8220e-05
2:110975699 C G 0.079380 2.0515e-05
2:110977357 G A 0.080266 2.4441e-05
2:110980922 A G 0.087718 -1.5909e-05
2:111404636 A G 0.093107 2.7919e-06
2:111406073 C A 0.064186 -1.5446e-05
2:111406224 A G 0.033133 5.2906e-06
2:111413505 A G 0.064384 2.9336e-05
2:111415409 G T 0.024672 -2.0101e-05
2:111415768 T C 0.086508 3.2862e-05
2:111447499 A G 0.282559 -3.7540e-05
2:111447948 G A 0.108846 -2.9250e-05
2:111451816 C T 0.607950 -4.6171e-05
2:111463391 T G 0.464247 -1.8468e-05
2:111469138 T C 1.556192 -1.6372e-05
2:111471784 C A 0.085391 3.2804e-05
2:111483336 C G 0.072395 -1.1814e-05
2:111483394 G A 0.094213 -7.8872e-06
2:111486833 T G 0.029014 -6.8309e-05
2:111498991 T C 0.082814 -1.0177e-04
2:111503814 A G 0.053968 -9.6333e-05
2:111514000 T C 0.137844 -9.6792e-06
2:111514639 A C 0.093077 6.0662e-05
2:111524329 T C 0.056013 3.2031e-06
2:111534586 A G 0.054329 -2.6024e-05
2:111535067 G A 0.056445 -1.6601e-05
2:111555745 A G 0.949943 -1.0192e-05
2:111556523 C T 0.059418 8.4639e-06
2:111559231 A C 0.043014 1.0277e-05
2:111559998 A G 0.023295 1.2076e-05
2:111562875 T C 0.078705 -4.0969e-06
2:111579057 G A 0.037499 6.9298e-06
2:111581844 G A 0.025700 6.3033e-06
2:111586327 T G 0.719824 1.2618e-05
2:111589097 G A 0.110602 -4.2360e-06
2:111590184 T C 0.070058 1.9979e-05
2:111590560 G A 0.728717 -1.1889e-04
2:111592407 T G 0.818812 -9.0718e-05
2:111598366 A G 1.349825 -3.8818e-05
2:111598958 T C 0.367979 -1.7217e-05
2:111599706 A G 0.955441 -1.2338e-05
2:111600467 A G 0.057746 -2.3936e-05
2:111603378 T A 0.054351 -4.0046e-05
2:111605293 T C 0.047899 2.1319e-05
2:111606884 C T 0.032276 -6.0772e-06
2:111609758 A G 1.431675 -4.6466e-05
2:111614713 C G 0.172496 -1.7197e-05
2:111617015 G A 0.117827 3.7644e-05
2:111621582 G T 0.153375 2.6835e-05
2:111629557 A C 0.098160 3.0628e-06
2:111637321 G A 0.051729 -1.1310e-05
2:111641852 A G 0.020478 1.2071e-05
2:111644901 C G 0.030361 -2.7721e-05
2:111649771 A G 0.051446 2.6055e-05
2:111649832 G A 0.726221 -4.2628e-05
2:111658010 G A 0.700839 -2.9442e-05
2:111667198 A G 1.053845 -2.8172e-05
2:111667554 C T 0.104814 5.1166e-05
2:111680669 G A 0.046727 -2.0272e-05
2:111685702 G A 0.023376 6.9099e-06
2:111695479 A C 1.039284 -1.7258e-06
2:111706483 C T 0.586767 -1.5943e-05
2:111707405 T C 0.483920 3.5461e-06
2:111711089 G A 0.240379 7.9255e-06
2:111712251 G A 1.070593 -1.2279e-05
2:111714121 A T 0.048639 -3.1847e-05
2:111720255 A G 0.037097 -3.6220e-06
2:111730852 T C 0.029969 1.5376e-06
2:111730984 T G 0.973413 -3.5192e-06
2:111731282 T C 0.055601 -5.5208e-05
2:111735301 T C 0.029888 1.5694e-06
2:111736824 T C 0.051599 4.4707e-05
2:111744406 A G 0.270705 8.3046e-06
2:111744738 C A 0.057675 3.0921e-05
2:111761291 C A 1.640632 5.0842e-05
2:111768339 C T 0.649892 1.3633e-05
2:111768485 C A 0.118223 -1.7750e-05
2:111774638 T C 1.759111 3.9014e-05
2:111775135 G C 0.031283 6.4285e-07
2:111776702 T C 0.167709 -8.4269e-06
2:111778972 C A 0.040914 -9.8738e-06
2:111788334 C G 0.022214 1.2511e-05
2:111790804 C G 0.330266 2.0275e-05
2:111795025 C T 0.239519 1.1026e-05
2:111795655 T G 0.129888 -9.9039e-06
2:111797458 G A 0.406426 -3.5130e-06
2:111797531 T C 1.676901 6.4134e-06
2:111797679 G T 0.141372 2.1681e-05
2:111798405 A G 0.164985 3.2545e-05
2:111801487 T G 0.062093 -3.0472e-06
2:111810633 G A 0.200637 -1.8736e-05
2:111811802 T C 0.154897 4.0664e-06
2:111812617 C T 1.718421 5.3443e-06
2:111812653 T C 0.058061 3.2155e-07
2:111813085 C A 0.610864 1.0703e-05
2:111815068 C A 0.054926 -6.1844e-05
2:111836538 C T 0.626081 -1.8061e-05
2:111849913 C T 0.094505 -4.0929e-05
2:111850515 T C 0.106255 -2.7942e-05
2:111851616 G A 0.388334 6.9648e-06
2:111854342 G T 0.042939 8.0779e-06
2:111856773 C T 0.451507 1.0176e-05
2:111859287 A C 0.237607 9.8218e-07
2:111875379 T G 0.023182 3.0956e-06
2:111886332 T C 0.632105 -1.6515e-05
2:111889358 G A 0.027197 2.1359e-06
2:111894720 C T 0.128158 4.9734e-05
2:111896243 G A 0.270832 -1.1835e-05
2:111902124 A G 0.039326 -1.5496e-05
2:111916383 A C 0.118989 -8.7331e-06
2:111916436 T G 0.110468 -2.6766e-05
2:111916545 T G 1.977185 -2.2338e-05
2:111919346 C A 1.422045 1.5622e-05
2:111923384 G A 0.408919 1.0926e-05
2:111925371 G A 0.024454 5.9649e-06
2:111932401 C G 0.048493 -1.1043e-05
2:111932616 A G 0.930348 -2.0440e-05
2:111938380 T C 0.069172 1.3761e-05
2:111944538 A C 0.041994 1.3213e-05
2:111949327 C G 1.224653 1.3833e-05
2:111951053 G A 1.291608 3.2858e-05
2:111951795 G A 0.201300 4.8545e-05
2:111955485 T C 0.545789 -3.2450e-06
2:111957313 T C 1.832635 -1.8575e-05
2:111961277 A G 0.291375 5.2598e-05
2:111966293 G A 0.063709 -7.7345e-06
2:111970330 T C 0.427193 -1.8759e-05
2:111979496 T C 0.030978 1.2678e-05
2:111980581 T G 0.069571 1.3876e-06
2:111983298 A G 0.075414 -2.2569e-05
2:111984952 C G 0.038291 1.4780e-05
2:111988016 A G 0.566484 -1.6079e-06
2:111989372 G T 0.220041 1.9460e-05
2:111994430 A G 0.040875 3.3651e-06
2:111996750 C T 0.070012 -5.7891e-06
2:111996785 A G 0.526788 6.6115e-05
2:111998256 C A 0.224822 -8.8800e-07
2:112003867 C T 0.311375 4.9828e-05
2:112005079 G A 0.345534 -1.8869e-05
2:112007943 G A 0.475150 -3.1233e-06
2:112049536 A G 0.963897 -1.8512e-05
2:112056290 A G 0.052355 8.4287e-06
2:112056534 A G 0.229652 -4.9311e-07
2:112058241 A G 0.678861 3.7300e-05
2:112115213 C T 0.100913 3.1140e-05
2:112143413 C T 0.800265 2.5723e-05
2:112154449 T C 0.190050 -3.6497e-05
2:112167931 C T 0.595132 1.4116e-05
2:112174289 T C 0.065280 -2.0976e-06
2:112176837 A G 0.026246 1.4665e-05
2:112211072 T C 0.654612 3.0444e-05
2:112217228 T C 0.069831 -1.6567e-06
2:112231071 A C 0.050706 -5.2228e-06
2:112249583 A G 0.420721 -1.3701e-04
2:112249872 A G 0.185392 1.4691e-05
2:112253302 C A 0.652593 -4.3504e-06
2:112270857 T C 1.177157 -3.2052e-05
2:112277257 G C 0.020471 1.5401e-05
2:112277492 G T 0.555241 1.1760e-04
2:112278539 A G 0.246994 -3.1715e-05
2:112279553 A G 0.042046 -3.1454e-06
2:112292847 G C 1.151109 -5.2632e-05
2:112294637 T C 0.274305 1.0974e-04
2:112295232 C T 1.948473 7.9711e-05
2:112295681 T C 0.181980 -3.4880e-06
2:112305653 A G 1.451082 -6.1373e-06
2:112319781 A G 0.264837 -6.2919e-06
2:112323703 T C 1.958470 4.8154e-05
2:112323829 A C 0.092009 5.2477e-05
2:112327070 A G 0.276083 4.7858e-05
2:112327155 T C 1.958317 5.3205e-05
2:112342677 T C 0.023049 1.7131e-06
2:112355422 A G 1.243278 -2.0030e-05
2:112369618 C T 0.330727 -2.8772e-05
2:112372867 C T 0.032143 -8.2956e-06
2:112373498 A G 0.050304 -1.8270e-05
2:112373842 G C 1.257793 -3.8299e-05
2:112374048 A G 0.117833 -8.7996e-06
2:112374970 A G 1.884169 -4.8724e-05
2:112375963 C A 1.519209 1.2128e-04
2:112376294 T C 1.266599 5.7696e-05
2:112378713 C T 0.064092 5.9410e-06
2:112392625 A G 1.846813 -3.1392e-05
2:112393174 G T 0.118703 -1.7338e-06
2:112395016 T C 0.024451 -4.5977e-05
2:112396722 A G 0.037535 2.3685e-06
2:112397505 C T 0.366360 -2.3536e-04
2:112398794 C A 1.143741 6.8121e-05
2:112402217 T C 0.463017 -1.3466e-04
2:112406407 C T 0.040774 -7.4017e-05
2:112409842 A G 1.723517 -1.6705e-05
2:112413213 T C 0.072869 2.8186e-06
2:112417815 A C 1.051138 3.6808e-05
2:112421035 T C 0.069324 3.0900e-05
2:112421509 T C 0.234332 -6.0450e-05
2:112422666 C T 1.944315 4.9117e-05
2:112423188 C T 0.473381 -8.3449e-06
2:112423330 G A 0.078231 -3.1546e-05
2:112423432 C T 0.097225 1.3952e-05
2:112423947 A G 0.145296 2.3199e-05
2:112423959 C T 0.092360 -2.7203e-06
2:112424375 G A 0.876513 1.8851e-05
2:112424455 C A 0.421045 5.3273e-05
2:112433223 C T 0.155735 -4.3777e-05
2:112435483 C T 0.161817 -3.4583e-05
2:112442431 A G 1.245680 2.2713e-04
2:112446780 A C 0.198800 1.7129e-05
2:112446831 A C 0.871235 5.8618e-05
2:112448518 C A 0.054452 2.7484e-05
2:112451603 C T 0.044088 1.5828e-05
2:112456043 G A 0.224845 1.6901e-05
2:112458934 A G 0.108557 1.4814e-05
2:112463730 T C 0.039713 -1.2362e-05
2:112464175 C T 0.329591 4.6428e-05
2:112466265 G T 0.919575 5.8941e-05
2:112501103 T C 0.844944 8.8510e-05
2:112524825 T C 0.232882 -7.1248e-05
2:112526866 A G 0.467688 2.6998e-05
2:112545987 C A 0.024506 -1.3518e-05
2:112580971 C T 0.504950 2.2620e-05
2:112626773 G C 0.217155 2.4652e-05
2:112627223 G A 1.318062 5.8064e-05
2:112641283 G A 1.363124 5.4039e-05
2:112649794 A G 1.534036 -1.1596e-05
2:112651104 T C 0.047636 -1.7135e-05
2:112651156 T C 0.127554 1.9209e-05
2:112651316 C T 1.020101 2.7500e-05
2:112662407 T G 0.088092 2.2939e-05
2:112665201 T C 0.489480 -3.6969e-05
2:112666274 T C 0.082843 2.6741e-05
2:112670518 A G 0.067033 1.2531e-05
2:112695105 G A 0.114535 -1.8636e-05
2:112708895 G C 0.116967 -2.1813e-05
2:112716994 T G 0.078718 2.4036e-05
2:112719806 T C 0.184694 2.4320e-06
2:112725747 A G 0.024714 2.1146e-05
2:112727039 G A 0.024740 -2.8400e-05
2:112745055 A G 0.042507 7.3920e-06
2:112754471 T C 0.026801 -2.3494e-05
2:112754828 T G 0.580010 -1.7052e-05
2:112754943 T C 0.610796 3.3655e-05
2:112755001 G A 1.246855 2.8940e-05
2:112770770 G A 1.229512 2.5895e-05
2:112786049 A G 0.065861 4.6395e-05
2:112787215 C G 0.142833 5.4659e-05
2:112788095 G C 0.142764 5.8044e-05
2:112789792 A G 1.509380 -2.7141e-05
2:112789856 T C 0.041592 5.3279e-05
2:112813190 C G 0.050748 7.6931e-06
2:112818604 T C 0.294052 -6.9540e-06
2:112823259 G A 0.057039 1.3072e-05
2:112823320 A C 1.422684 1.5886e-05
2:112834399 T C 0.088114 -2.5068e-06
2:112835638 T C 0.033831 -4.4853e-05
2:112845395 G A 0.978506 1.4838e-05
2:112856755 T C 0.052216 9.6792e-07
2:112860482 A G 0.038320 8.5314e-06
2:112866558 C T 0.139424 1.2350e-05
2:112875091 T A 0.066046 -1.2679e-05
2:112883745 A G 0.108894 -1.6623e-05
2:112891822 C T 0.122374 4.9494e-05
2:112900297 T C 0.311846 6.8619e-05
2:112909890 A G 0.039453 -2.0351e-05
2:112911923 A G 0.992239 3.6478e-07
2:112912699 G T 0.055715 -9.5286e-06
2:112915809 G A 0.096248 -2.2929e-06
2:112916869 C T 0.072427 -3.3269e-05
2:112921062 T C 0.029878 6.0992e-06
2:112922697 A G 0.046643 -1.5888e-06
2:112925033 G T 0.093834 -1.8691e-05
2:112927085 A G 0.093876 -6.7333e-06
2:112928815 G A 1.085463 3.1796e-05
2:112935051 T G 0.289262 -5.9787e-06
2:112939548 C T 0.282822 -5.3634e-06
2:112941372 G A 0.165320 -1.1365e-05
2:112944324 G A 0.093405 4.0609e-06
2:112947218 T G 0.149688 1.0016e-05
2:112951891 A C 0.039411 -2.8206e-05
2:112957425 C T 0.083353 -1.7226e-05
2:112959815 T C 0.032828 -2.2051e-05
2:112962272 G A 0.093688 -4.6748e-05
2:112967145 G A 0.301975 -5.7269e-06
2:112995810 G A 0.598923 9.2950e-06
2:112995893 T C 0.031744 1.5443e-06
2:113007757 T C 0.142654 -1.1196e-06
2:113008794 A G 0.035659 -1.7554e-05
2:113013979 T C 0.768608 -9.2953e-06
2:113014605 G A 1.443140 2.1872e-05
2:113017065 T C 0.063349 2.1422e-05
2:113019332 A G 0.301946 6.6925e-06
2:113041461 T C 0.092792 -1.2340e-05
2:113051511 T G 0.723157 -4.2364e-06
2:113059988 C G 0.034750 -1.8538e-05
2:113067622 G A 0.042283 -3.1194e-05
2:113098324 A G 0.085956 -4.2573e-05
2:113098645 G A 1.026197 5.1103e-06
2:113102746 C T 0.303290 7.3842e-06
2:113115598 A G 0.322064 2.7972e-05
2:113192120 A G 0.071346 -3.1572e-05
2:113192136 A G 0.309769 1.8693e-05
2:113218247 A C 1.841977 -3.1243e-06
2:113222500 T C 0.825894 -3.2099e-05
2:113229110 T C 0.308259 3.3116e-05
2:113234572 T C 0.028466 -1.6186e-05
2:113238346 A G 0.086147 -1.5803e-05
2:113244670 G A 1.257563 -1.3263e-05
2:113247620 G C 0.323391 -3.0008e-05
2:113270792 A G 0.111079 2.6662e-05
2:113274378 G A 0.402168 5.2916e-05
2:113278700 T C 0.108553 -1.5587e-05
2:113281123 A G 0.071661 6.2157e-06
2:113306567 T G 0.058019 -3.4328e-06
2:113307750 A G 0.079730 -4.2696e-05
2:113309473 T C 1.179627 -2.0423e-05
2:113310543 A G 0.179212 6.9085e-05
2:113312283 C T 1.644751 6.4611e-05
2:113315788 A G 0.066023 -6.4834e-06
2:113317981 T C 0.178709 7.7517e-05
2:113329175 T C 0.474832 2.3434e-05
2:113342566 T C 1.476893 3.0319e-07
2:113344047 C T 1.644605 6.1628e-05
2:113348962 G A 1.156160 -1.4544e-05
2:113358890 C T 0.152362 1.9144e-05
2:113360594 T G 0.152697 -1.8712e-05
2:113373950 T C 1.546493 -3.3041e-05
2:113377684 A G 0.313991 1.1956e-05
2:113378875 C T 1.121965 -3.6726e-05
2:113379847 T C 0.042332 1.6035e-05
2:113379981 G C 0.161191 1.7819e-05
2:113387899 C G 0.062716 -1.4514e-05
2:113389864 A C 1.185457 -2.6427e-05
2:113391410 G T 0.108258 -4.5647e-06
2:113391504 A G 0.290472 9.9812e-06
2:113393165 G A 0.363730 8.9791e-06
2:113399795 C T 1.638756 -2.5744e-05
2:113404708 A G 1.130112 -9.6375e-06
2:113412003 T C 0.458645 -1.0422e-05
2:113417501 A G 0.046828 -1.1107e-05
2:113421598 C T 0.505667 -5.5682e-06
2:113438359 A G 0.032140 -3.2016e-05
2:113442808 C T 1.136620 -4.6848e-05
2:113443016 A G 0.036230 -5.1685e-06
2:113463525 C T 0.975351 -2.9833e-05
2:113467919 A C 1.065569 -4.4593e-05
2:113471129 T C 0.121183 -1.3659e-05
2:113471249 C T 0.096924 4.7840e-05
2:113472353 A G 0.202241 3.9298e-05
2:113479614 A G 1.170571 -2.3240e-05
2:113480468 T G 0.157906 9.8411e-06
2:113486079 T C 0.914852 -6.2043e-07
2:113493386 T G 0.038083 9.4151e-06
2:113496554 T C 0.025908 -1.5033e-05
2:113498566 G A 1.019887 -5.8382e-06
2:113514159 A T 0.103084 1.9623e-05
2:113514763 C T 0.102786 2.1354e-05
2:113516176 T A 0.030219 -1.6727e-05
2:113517977 G A 0.022221 8.9651e-06
2:113520129 A G 0.172629 -2.2249e-05
2:113521754 T C 0.958664 2.2091e-06
2:113523967 T C 0.249383 -1.6553e-06
2:113537223 A C 0.595680 -3.8222e-05
2:113545834 A G 1.199381 -9.1936e-07
2:113552244 A G 0.050109 2.1057e-05
2:113552607 T C 0.020092 -2.9784e-05
2:113564426 C T 0.509874 -1.2523e-05
2:113569039 C T 0.612215 -1.9137e-05
2:113571072 G C 1.734732 -9.0063e-06
2:113572019 G A 0.026057 -1.1971e-05
2:113579866 C T 0.041826 -2.4896e-07
2:113581488 A G 0.052982 -2.5189e-05
2:113581527 T C 0.117038 -1.5022e-05
2:113583880 A C 0.471511 -2.3910e-05
2:113588553 G A 1.839075 -1.2245e-05
2:113589374 G A 0.033867 -1.2529e-05
2:113594867 G A 1.334294 2.0932e-05
2:113605957 T C 0.924830 1.5011e-05
2:113624215 T C 0.120579 3.7419e-07
2:113636692 T C 0.043686 2.7770e-05
2:113643638 A G 0.882079 -6.9271e-06
2:113651885 C T 0.103321 1.6643e-05
2:113664501 C A 0.163849 1.5859e-05
2:113671410 G A 1.406712 -3.3365e-05
2:113676381 A G 0.160191 1.5175e-05
2:113691404 G A 0.664716 3.8314e-06
2:113695120 C T 0.431903 5.0935e-06
2:113703064 A G 0.504132 -2.1108e-05
2:113712488 T C 0.037635 1.7626e-05
2:113715238 T C 0.112267 1.1338e-06
2:113716222 G T 0.923915 -1.0400e-05
2:113720229 A G 0.026415 4.1234e-06
2:113731040 T G 0.042527 -1.0315e-05
2:113732263 G A 0.425210 -1.8488e-05
2:113738023 A G 0.322340 1.8214e-05
2:113739532 A G 1.843843 -1.5440e-05
2:113760361 T C 0.058762 -1.8365e-05
2:113763463 C A 0.662431 -2.8646e-05
2:113763575 G A 1.408585 -1.5801e-05
2:113765587 T A 0.045753 1.8907e-05
2:113781977 C T 0.052271 1.5682e-05
2:113783060 G A 0.050680 -2.5641e-05
2:113783570 T C 1.116558 -1.1302e-05
2:113783743 C T 0.034958 4.4286e-05
2:113788345 A G 0.035587 -4.3929e-06
2:113792252 A G 0.238688 -2.3714e-05
2:113796666 T C 0.824956 -1.6410e-05
2:113797741 T C 0.073258 5.4415e-06
2:113798806 T C 0.029031 -8.9593e-06
2:113810121 A G 0.044828 -3.3324e-06
2:113818738 A G 1.205565 -3.6079e-05
2:113826832 G A 1.369433 -2.1903e-05
2:113827503 C G 0.219957 -2.8746e-05
2:113829250 A G 0.063323 -2.2188e-05
2:113832312 C T 1.159811 -4.5215e-06
2:113832333 A C 1.296503 -8.8300e-06
2:113841030 G A 0.805484 -7.8139e-06
2:113844384 A G 0.781277 -1.7419e-05
2:113845608 A G 0.069175 2.0886e-07
2:113848574 A G 1.434769 -3.0867e-05
2:113858495 T G 1.857619 1.7107e-05
2:113858777 T G 0.162408 1.9033e-05
2:113866369 T C 1.387156 5.9813e-06
2:113874122 A C 0.040755 1.6949e-05
2:113880017 A G 0.028239 1.2365e-05
2:113884202 C G 0.246533 1.9193e-05
2:113887207 C T 0.563953 -1.7551e-05
2:113890304 C T 0.569347 3.5831e-05
2:113890610 T C 0.095395 -4.4083e-05
2:113890985 A G 0.052021 5.8640e-06
2:113893864 A G 0.289843 2.7027e-05
2:113894976 C T 0.116058 -1.2781e-06
2:113895079 A G 0.353354 3.6139e-05
2:113895516 A C 0.805877 1.2895e-06
2:113901928 T C 0.236497 4.9664e-06
2:113906692 T C 0.440459 -1.8282e-05
2:113914270 T G 0.119719 1.7531e-05
2:113916912 T G 1.342376 -4.0233e-05
2:113922983 C T 0.436171 1.8668e-05
2:113925061 C T 0.433146 -2.0728e-05
2:113927421 G A 0.022309 2.6371e-05
2:113931430 C T 0.152648 1.7064e-06
2:113932822 G T 0.021396 -5.8479e-07
2:113936106 G A 0.226666 -9.8699e-06
2:113937143 T C 0.061671 -2.0898e-05
2:113937182 T C 0.030949 1.7954e-05
2:113937563 G A 0.063803 5.1521e-05
2:113942274 G C 0.807623 5.7040e-06
2:113943096 A G 0.073385 -2.0341e-05
2:113945695 A C 0.799726 -1.1147e-06
2:113948378 C G 1.952134 -4.8579e-05
2:113948436 A G 0.273626 -1.9484e-05
2:113954284 A G 0.147283 -1.4232e-05
2:113972927 G T 0.022007 -2.2659e-06
2:113972945 G A 0.421617 3.4799e-05
2:113977936 T C 0.940017 -5.3775e-06
2:113979355 C G 0.113318 1.1151e-05
2:113989236 T C 0.487559 -3.1118e-05
2:113991970 G A 0.724511 -3.7327e-06
2:113993073 G A 0.065238 -9.4076e-06
2:114010877 C T 0.165024 2.0086e-05
2:114016401 T C 0.328990 3.2119e-06
2:114017029 G A 0.957525 8.7536e-06
2:114018655 C T 0.073158 1.8420e-05
2:114025372 G A 0.040625 8.9339e-06
2:114028720 T C 0.325569 6.9016e-06
2:114029767 A G 0.046419 1.8450e-05
2:114034627 A G 0.980817 -7.2496e-06
2:114038349 G A 1.820723 -2.3282e-05
2:114039660 C A 0.025551 -6.5570e-06
2:114040238 T G 0.090283 1.3517e-05
2:114040305 A G 0.103474 9.9153e-06
2:114041191 A G 0.058211 1.0493e-05
2:114046558 A G 0.486309 -1.8627e-05
2:114050116 T G 1.261331 -3.8606e-06
2:114052910 A G 0.029128 -6.4685e-07
2:114063686 T C 0.035587 3.5432e-05
2:114065390 T C 0.510461 -5.8814e-05
2:114065857 G A 0.925206 -2.3399e-05
2:114071026 T C 1.016362 -1.5061e-05
2:114075268 T C 0.024522 3.8964e-05
2:114090412 G A 0.437641 -4.8707e-05
2:114095380 A G 1.179997 -3.1193e-06
2:114097253 T C 0.216373 1.3220e-07
2:114098083 G T 0.092334 2.8008e-05
2:114100133 G A 0.048986 5.6355e-05
2:114100501 A G 0.030082 8.6413e-06
2:114100912 C T 0.146017 9.2369e-06
2:114102238 C T 1.041397 2.3020e-05
2:114106056 T C 0.072132 -2.6905e-05
2:114106874 T C 0.316199 2.3477e-06
2:114111901 C T 0.219528 3.4875e-05
2:114116779 G A 0.121371 2.5907e-05
2:114120160 A C 0.222904 1.2826e-05
2:114120785 C T 0.591698 -2.5818e-05
2:114122951 C T 0.305465 -3.8251e-05
2:114126095 T C 0.057769 -2.0577e-05
2:114126190 G A 0.300872 -7.6211e-06
2:114127761 T G 0.032481 4.1009e-06
2:114128721 T C 0.128726 -2.0049e-05
2:114135023 T C 1.296811 2.8985e-05
2:114148449 A C 0.988912 1.5243e-05
2:114157318 T C 0.986572 8.0638e-06
2:114162255 C A 0.270397 5.2568e-06
2:114166062 G T 0.060554 1.3441e-05
2:114166087 T C 0.038599 1.1037e-05
2:114166803 A G 0.052131 -2.2986e-05
2:114174684 C G 0.430124 -6.2073e-05
2:114262012 G A 0.476231 4.4602e-05
2:114311513 T G 0.043458 -2.2203e-05
2:114329491 T G 0.147554 2.7421e-05
2:114385986 A C 1.208931 3.4994e-07
2:114386461 C T 0.233430 -3.1079e-05
2:114387907 T C 0.513178 -8.3465e-06
2:114399145 A G 0.693821 3.5108e-06
2:114423065 G A 0.397331 1.4349e-05
2:114431884 C T 0.377133 1.1682e-05
2:114432293 G A 0.174755 -1.5514e-05
2:114432510 A C 0.980515 -4.0615e-07
2:114447111 T C 0.036590 -4.3767e-05
2:114448217 C G 0.714517 1.9754e-05
2:114470778 A G 1.511497 -2.3321e-05
2:114474911 G A 0.523490 3.3762e-05
2:114476760 C A 0.023759 1.6134e-06
2:114485146 C T 0.261675 -3.7284e-05
2:114490132 A C 0.057824 -2.1311e-05
2:114497029 T G 0.259121 -1.3772e-05
2:114501697 C T 0.064942 2.7711e-05
2:114510193 A G 1.081957 6.3946e-07
2:114519841 G A 0.296922 -8.6265e-06
2:114529127 A G 0.038203 -4.4370e-05
2:114530298 C G 0.400259 5.8979e-06
2:114533135 T C 0.055371 -5.7657e-05
2:114533618 G A 1.462916 -6.0075e-06
2:114548110 T C 1.066277 6.0906e-06
2:114552538 G A 0.043864 -5.0892e-05
2:114553427 G A 0.060045 -3.0434e-05
2:114569119 A G 0.346544 1.1592e-05
2:114573523 T C 0.146974 4.5155e-05
2:114574569 T C 0.054166 1.7442e-05
2:114577728 A G 1.218451 -1.8732e-06
2:114580365 C T 0.022932 2.5809e-05
2:114582028 G A 0.034146 3.9136e-05
2:114582948 A G 1.222063 -1.0022e-05
2:114588799 T C 0.091542 -4.7258e-06
2:114596068 C T 0.057023 -1.0191e-05
2:114598449 T C 0.053024 4.0402e-05
2:114610430 A G 0.021575 -6.5940e-06
2:114619997 T C 1.258978 -6.9440e-06
2:114630882 C A 0.838777 2.1249e-06
2:114631552 C T 0.150334 -1.6204e-05
2:114632232 C T 0.066676 -2.8435e-05
2:114634712 T C 0.075637 -2.7204e-07
2:114645637 C T 0.020082 -2.2087e-05
2:114658102 A G 0.152557 -5.4686e-05
2:114675256 T C 0.182250 2.2511e-05
2:114694557 G A 0.101646 2.1877e-05
2:114701347 A G 0.039356 6.6115e-06
2:114709419 A G 0.075605 -5.2796e-05
2:114716985 A G 0.074355 1.0830e-05
2:114725846 A G 0.254317 -2.2931e-05
2:114727572 A G 0.292274 1.2129e-05
2:114730240 C G 0.036996 -7.4641e-06
2:114730991 T C 1.953348 -9.0300e-06
2:114732241 G A 0.228454 -2.5925e-05
2:114741262 A G 0.072038 1.5339e-05
2:114747389 C A 0.033341 2.2526e-05
2:114758886 C A 1.626396 1.0278e-05
2:114764516 G A 0.052358 4.6518e-05
2:114765736 G T 0.390762 2.2030e-06
2:114785397 G T 1.335807 1.3109e-05
2:114785815 G A 0.153411 -2.0704e-05
2:114788053 C T 0.080088 -6.3780e-06
2:114815778 T C 0.214611 6.5977e-05
2:114819352 T C 0.050534 1.8195e-06
2:114830603 T C 0.065760 -2.2099e-05
2:114838310 C T 1.466406 5.2603e-06
2:114840339 T G 1.346255 1.0198e-05
2:114851433 C G 0.098985 6.9643e-05
2:114870510 T C 0.636487 6.7075e-06
2:114873062 A G 0.022416 -8.8472e-06
2:114874553 C T 0.654440 2.4856e-05
2:114874758 T C 0.120800 -9.2328e-06
2:114876071 C G 0.199794 1.9962e-05
2:114876292 G A 0.027015 1.0500e-05
2:114879347 T C 0.046175 -2.2357e-06
2:114879456 G A 0.723891 7.4438e-05
2:114896263 T C 0.379213 -7.5205e-06
2:114897644 A G 0.049632 -3.0785e-05
2:114900462 T C 0.248299 3.5436e-06
2:114900874 G A 0.084934 4.7091e-05
2:114907634 G A 0.203779 -2.5219e-06
2:114911755 A G 0.231126 4.1594e-06
2:114912069 C T 0.530355 4.9139e-05
2:114915238 A G 0.254700 -3.9310e-05
2:114924408 A G 0.028888 5.6667e-06
2:114931281 C A 0.434824 1.4937e-06
2:114935186 C A 0.142041 -2.7832e-05
2:114942278 T C 0.122653 -3.3965e-05
2:114962494 C T 0.108829 5.9336e-06
2:114965199 T C 0.025863 -3.0676e-06
2:114965623 T C 0.044419 -3.4554e-05
2:114973326 G C 0.035415 1.0674e-05
2:114976547 G A 0.062748 1.3582e-05
2:114980351 G A 0.033205 1.3747e-06
2:114980457 C T 0.126461 4.0640e-06
2:114984090 G T 1.816127 -2.6913e-05
2:114995319 T C 0.033692 -2.0255e-05
2:115004880 A G 0.071372 8.7877e-06
2:115013525 C T 0.748332 5.1818e-05
2:115020842 T C 0.123078 1.3084e-05
2:115023553 T G 0.028638 -4.1474e-05
2:115042950 A C 0.027846 3.9984e-05
2:115049818 G C 0.854788 2.6160e-05
2:115080598 T C 0.085949 1.8634e-05
2:115081019 C T 0.048882 -1.4542e-05
2:115085537 C T 0.032156 2.2034e-05
2:115088792 C T 0.642956 2.6900e-05
2:115090597 C T 1.126801 -3.4931e-05
2:115095829 T C 0.058467 -3.5262e-05
2:115095962 A G 0.076033 1.5604e-05
2:115100654 T C 0.034399 -1.0012e-05
2:115101115 G A 0.027440 -2.1424e-05
2:115102330 T C 0.122949 -1.4281e-05
2:115104954 G A 0.391512 -7.0559e-06
2:115111077 C T 0.121384 2.0486e-06
2:115111618 C T 0.057597 7.8988e-06
2:115112543 A G 1.666982 1.0056e-05
2:115118072 T C 0.598069 4.0435e-06
2:115133492 A G 0.055929 -1.1527e-05
2:115139280 A G 0.102020 1.1638e-05
2:115140902 G A 0.039797 -1.1434e-05
2:115143623 G A 0.182081 2.1278e-05
2:115143757 C A 0.670149 -1.6390e-05
2:115145234 A G 0.046944 -2.5287e-05
2:115145300 G A 0.852915 -2.3247e-06
2:115156556 T C 0.050843 -2.0420e-05
2:115160710 G T 0.859488 -7.0267e-06
2:115161894 T C 0.050651 -5.2077e-06
2:115173511 T C 0.056214 4.0936e-05
2:115178497 A C 0.046513 -2.3417e-05
2:115181049 C T 1.625899 -3.6836e-06
2:115185121 T C 0.376581 5.0121e-06
2:115196802 G A 0.072853 -9.7007e-06
2:115198886 G A 1.200845 -2.2101e-05
2:115201974 A T 0.174960 -5.1551e-06
2:115205022 G A 0.073531 -8.3116e-06
2:115207871 A G 0.121774 -7.5865e-06
2:115209405 G A 1.820837 -5.6758e-06
2:115217554 C A 1.373741 4.3346e-06
2:115219076 T C 0.308762 4.1678e-05
2:115228540 C T 0.699956 -1.6507e-05
2:115241867 C T 0.026080 1.3469e-07
2:115246448 A G 0.055815 1.7838e-05
2:115250149 A G 0.021728 7.7328e-06
2:115252186 T C 0.027541 1.0355e-05
2:115258063 G A 0.306776 1.1488e-05
2:115258220 C G 0.644748 2.7500e-05
2:115258481 A G 0.037100 -4.3137e-06
2:115264048 A G 0.022838 -1.5377e-05
2:115275531 T C 0.903894 7.4423e-06
2:115278984 A G 0.102591 5.3510e-05
2:115279218 C T 0.064955 -2.4685e-07
2:115280178 C G 0.693805 -2.5137e-06
2:115280624 T G 0.198573 1.0427e-05
2:115283777 A C 0.353272 1.0708e-05
2:115286221 G A 0.063706 -2.0708e-05
2:115287898 A G 0.287781 5.4597e-05
2:115290063 T C 0.210855 3.5768e-05
2:115292305 A G 0.152813 -4.8968e-05
2:115293619 T C 0.603483 -1.3953e-05
2:115294661 C T 0.778758 -1.5400e-05
2:115300340 T C 0.061839 3.0615e-05
2:115301264 A C 0.150129 -1.0647e-05
2:115302124 C T 0.315166 3.3237e-05
2:115311079 G A 0.034493 -1.1593e-05
2:115312346 G T 0.317159 1.4172e-07
2:115318038 G A 0.051583 3.2533e-05
2:115321681 A G 0.214406 3.2509e-06
2:115323128 A G 0.293121 6.0332e-05
2:115323424 A G 0.154076 -7.2375e-05
2:115326275 A G 0.430916 1.5709e-05
2:115329941 G A 0.072216 -1.6336e-05
2:115330353 C G 0.050901 -3.8057e-05
2:115338456 A C 0.047405 2.5174e-05
2:115341068 C A 0.577705 -1.7407e-05
2:115346447 T C 0.033081 9.6786e-06
2:115349956 G T 0.038064 1.4068e-05
2:115349969 A G 0.211092 1.4241e-05
2:115352826 C T 0.042799 6.7734e-06
2:115353529 T G 0.187060 -2.3001e-05
2:115354027 C T 0.151168 -3.0479e-06
2:115357994 T C 0.064014 -2.3587e-05
2:115358808 C G 0.539654 -3.5358e-05
2:115364757 G C 1.242015 -1.9079e-05
2:115368248 G A 0.180822 -5.6474e-05
2:115368592 A G 0.071746 -1.8457e-05
2:115368724 A G 0.025937 1.5259e-05
2:115368825 C T 0.225325 -2.0341e-06
2:115373080 G T 0.245871 2.1998e-05
2:115375834 G C 0.091321 -1.3237e-05
2:115377298 A G 0.084378 3.6144e-05
2:115380160 A G 0.057753 -3.5157e-06
2:115380393 A G 0.084021 -2.7141e-06
2:115384393 A G 0.603561 9.7832e-06
2:115386680 T C 0.081405 -3.0519e-05
2:115386889 T C 0.130593 1.3056e-05
2:115388286 C T 0.396468 9.9866e-06
2:115390606 A G 0.258352 6.2899e-06
2:115399855 A G 0.051258 -2.1262e-06
2:115404645 C T 0.090283 -1.1173e-05
2:115405865 C T 0.215341 7.1025e-06
2:115406274 A G 0.148769 3.4021e-05
2:115417147 G A 0.378801 2.9697e-05
2:115424930 C A 0.180948 1.6423e-05
2:115429358 A G 0.095904 -3.9953e-05
2:115429803 C T 0.223543 5.4085e-05
2:115431479 G C 0.096670 2.4040e-05
2:115434774 A G 0.073038 -4.4161e-06
2:115445217 A G 0.052459 3.5565e-05
2:115455744 T C 0.081292 4.5277e-06
2:115457546 T C 0.044740 -1.0569e-05
2:115459829 T G 0.032091 2.5054e-05
2:115464168 T C 0.070516 5.1935e-06
2:115467533 C T 0.923291 1.4509e-05
2:115473134 G A 0.113383 2.8458e-05
2:115474339 C A 0.135370 -5.5833e-05
2:115475521 C T 0.118229 -8.2759e-06
2:115489878 A C 0.048204 2.0791e-05
2:115491015 G A 0.188021 2.6748e-05
2:115519552 C T 0.026979 7.7013e-06
2:115524384 A G 0.045666 -4.3094e-06
2:115525255 A C 0.036064 -1.3154e-05
2:115534047 A C 0.907078 -2.1894e-05
2:115549371 T C 0.551375 -1.5891e-06
2:115551269 G A 0.138801 4.1462e-06
2:115551441 A G 0.037155 2.2163e-05
2:115554390 C T 1.111825 -8.7988e-06
2:115560137 T G 0.092188 -8.1161e-05
2:115563245 A G 0.116775 1.5065e-05
2:115567319 T G 0.087615 1.6543e-05
2:115573499 T C 0.956840 -4.3182e-05
2:115576519 G A 0.249296 -1.2168e-05
2:115577204 C A 0.509134 -3.2042e-06
2:115577912 C T 0.105723 -1.0955e-04
2:115583208 C T 1.646036 -1.4592e-05
2:115585921 A G 0.057266 -1.9438e-05
2:115587622 C G 0.500493 6.4728e-05
2:115588066 T G 1.244703 -3.8216e-05
2:115591434 A C 0.153021 -1.1011e-05
2:115596817 A G 0.224153 -3.3610e-05
2:115599013 T G 0.506398 -9.3172e-06
2:115599058 A G 1.264545 3.0098e-05
2:115600810 T G 0.038505 -5.9974e-06
2:115616321 G A 0.544130 -2.5614e-05
2:115630969 G A 1.027680 2.8703e-05
2:115637086 A G 0.022789 -9.7629e-06
2:115645218 C T 0.034633 2.2534e-05
2:115647583 G T 0.516064 2.2847e-06
2:115649874 G A 1.018108 -1.5545e-05
2:115652943 T C 0.072129 -2.8109e-05
2:115676786 G A 0.457710 -3.9019e-05
2:115702152 T C 0.082369 -1.3687e-05
2:115705453 C G 0.066140 2.5474e-05
2:115709261 G A 0.072950 2.6940e-05
2:115710826 C T 0.662148 6.1047e-07
2:115722427 T C 0.388529 4.9722e-05
2:115724273 C G 0.560814 4.3095e-05
2:115744112 A G 0.399675 -1.4192e-05
2:115745224 A G 0.565559 -6.1822e-05
2:115750650 T C 0.063592 -1.8337e-06
2:115751480 T C 0.100452 -1.2219e-05
2:115753372 C A 0.078507 -4.2017e-05
2:115753803 A T 1.547019 7.6674e-06
2:115759301 A C 0.052251 -1.3928e-06
2:115768885 T C 1.168163 -3.1368e-05
2:115797894 T C 0.131910 -4.6302e-06
2:115798368 T C 0.069402 -3.2459e-05
2:115812956 C G 0.097524 -1.4371e-05
2:115813306 G A 0.146497 2.4422e-05
2:115822349 T G 0.035639 -3.9126e-06
2:115823678 G T 0.246037 2.5112e-05
2:115837008 A C 0.611786 -5.9834e-05
2:115841563 G A 0.062476 9.6228e-06
2:115847293 A G 0.142777 -6.7044e-06
2:115848875 T C 0.106924 -1.0873e-05
2:115850492 A G 0.253353 -4.0074e-05
2:115853244 T C 0.032828 -3.2912e-07
2:115867705 T C 0.030280 3.0515e-05
2:115875677 C A 0.224725 -9.3607e-06
2:115892369 G A 0.291975 8.4134e-06
2:115892853 C T 0.112069 7.2021e-06
2:115893153 T C 0.146877 9.0548e-06
2:115899935 G A 0.126483 -1.2418e-05
2:115908178 C T 0.082853 1.1448e-05
2:115936103 C A 0.991301 -3.2665e-05
2:115936762 G C 0.255171 8.5022e-06
2:115940535 A C 0.040161 3.1317e-05
2:115941012 A G 0.041917 1.1105e-05
2:115948786 G A 0.473027 1.7072e-05
2:115957737 A G 0.107635 -2.7840e-05
2:115959863 A G 0.077134 1.6402e-05
2:115960760 A C 0.143407 -4.1214e-05
2:115961802 T C 0.137795 2.7429e-05
2:115971909 T C 0.165414 -7.4878e-06
2:115978242 C T 0.140684 -3.5138e-06
2:115983169 G A 0.074294 -1.7368e-05
2:115998297 T C 0.033568 1.4514e-05
2:116010149 T C 0.103013 -2.4340e-05
2:116021851 G A 0.467237 1.1129e-05
2:116023919 T C 0.187791 3.8742e-05
2:116032600 G A 0.169977 -1.7465e-05
2:116037531 C T 1.657114 -5.3378e-05
2:116043115 G A 0.147838 1.2610e-05
2:116044929 A G 0.072479 1.3015e-05
2:116057875 A G 0.097995 -1.8469e-05
2:116062633 T G 0.119547 -6.8508e-07
2:116066418 T C 0.126577 1.7132e-05
2:116068728 C T 0.047282 1.2466e-06
2:116073057 C A 0.157150 5.6735e-05
2:116093339 G T 0.105843 -1.5102e-05
2:116106600 A G 0.037372 5.8720e-06
2:116110714 C T 0.076877 -8.6412e-06
2:116120305 C T 0.032299 -3.4095e-05
2:116127404 A C 0.045659 -2.4481e-05
2:116130709 A C 1.454296 -3.5400e-05
2:116156643 T C 0.352669 1.9934e-05
2:116156971 A G 0.067143 1.1078e-05
2:116188970 A G 1.417741 -2.9346e-05
2:116191920 A G 0.169273 1.0286e-05
2:116201196 G A 0.042676 -3.8571e-05
2:116205685 T C 1.945301 -1.7569e-05
2:116205928 G A 0.111585 -3.7941e-05
2:116207696 C A 0.054864 1.5644e-05
2:116216527 G A 0.056708 3.8271e-05
2:116216727 A G 0.169130 5.8630e-06
2:116223861 G T 1.475539 -1.4679e-05
2:116225218 A G 0.036360 -2.4197e-05
2:116246870 T C 0.064868 -2.1095e-06
2:116250778 C T 0.054520 1.6434e-05
2:116251305 G A 0.638298 2.6289e-05
2:116255293 A G 0.106447 -3.4869e-05
2:116275035 A G 0.041391 -2.5695e-05
2:116278518 G A 0.074735 -8.7080e-06
2:116283668 A G 0.383595 1.4009e-05
2:116312350 A C 0.050953 1.1487e-06
2:116320985 A G 0.078484 -9.5749e-07
2:116321699 T C 0.083155 5.4568e-06
2:116330281 A C 1.414674 -1.8637e-05
2:116332653 G A 0.138460 -1.8605e-06
2:116339724 A G 0.087284 3.6304e-05
2:116377636 C T 0.234874 5.0787e-06
2:116382596 T C 0.067984 -5.4944e-06
2:116396780 G A 0.187803 -1.1170e-05
2:116403940 A G 0.141099 1.0583e-06
2:116410419 G A 0.886257 1.3474e-05
2:116415103 A G 0.045899 -3.0794e-05
2:116415274 A G 1.375607 -1.7574e-05
2:116422900 A C 1.415501 1.1482e-05
2:116426293 T G 0.192120 -4.4130e-05
2:116439728 G A 0.524821 7.7762e-05
2:116444335 C T 0.067052 -1.7804e-05
2:116447277 A G 0.243703 -1.0267e-05
2:116453531 G A 0.081383 -2.8691e-05
2:116466551 G A 0.334830 -5.8107e-06
2:116470814 C A 0.239010 -5.5559e-06
2:116475387 C T 0.568013 7.6131e-05
2:116480012 T G 0.064514 -4.5748e-06
2:116484711 G T 0.037308 5.5696e-06
2:116494872 A G 0.112802 -1.8694e-05
2:116496684 C T 0.067124 -1.2858e-05
2:116503671 A G 0.241376 -1.3794e-05
2:116504104 G A 0.088429 1.7419e-05
2:116510817 C G 1.217483 -5.2072e-05
2:116511551 T C 0.044400 4.1274e-05
2:116512608 A G 0.188505 -3.7172e-05
2:116518963 T G 0.496043 -2.2385e-05
2:116520627 T G 0.149129 -2.5008e-05
2:116521835 C T 0.978944 1.0162e-05
2:116528975 G T 0.065501 -6.9177e-05
2:116548364 A G 0.043351 -3.4622e-05
2:116569378 T C 0.084843 1.6766e-05
2:116574108 C T 0.082158 -2.8549e-05
2:116576226 G A 0.245939 -3.1457e-05
2:116581530 A C 0.503742 5.8341e-05
2:116586335 A G 0.216006 -3.9826e-05
2:116589711 C T 0.803589 3.3160e-05
2:116592936 C T 0.223608 5.1957e-05
2:116597876 T C 0.114717 8.6886e-07
2:116604247 T C 0.058600 2.5932e-06
2:116608166 G A 0.050745 -4.9181e-06
2:116629216 A G 0.234375 -2.0670e-05
2:116629690 A G 0.246209 -1.5069e-05
2:116655795 C G 1.226588 -1.5675e-05
2:116668062 A G 1.022341 -2.8870e-06
2:116675582 C T 0.936265 8.4884e-06
2:116691862 A G 0.253230 -4.9010e-05
2:116698176 G A 1.609728 -1.7752e-05
2:116698291 A G 0.748020 3.0656e-05
2:116699355 G A 0.091191 -1.1803e-05
2:116711775 G A 0.045854 2.1580e-05
2:116728548 T G 0.023889 1.6753e-05
2:116730221 C T 0.066747 -1.3409e-05
2:116730253 G A 0.029521 -3.1053e-05
2:116735339 C A 0.028752 -3.7790e-05
2:116738455 A G 0.116201 -2.0991e-05
2:116743703 C T 0.034643 3.8588e-06
2:116751713 T C 0.066552 -6.0975e-05
2:116754093 T C 0.226753 -2.1820e-05
2:116756525 C A 0.059074 1.1977e-06
2:116771597 G T 0.023733 1.0695e-05
2:116773525 T G 0.022503 1.0552e-05
2:116797839 G A 0.051372 -2.9826e-07
2:116799289 T G 0.380197 2.4496e-05
2:116800420 G T 0.101338 -5.0303e-06
2:116827837 C T 0.097352 -1.4406e-05
2:116843069 G A 0.112504 -4.0049e-05
2:116845205 T C 0.057276 -1.2507e-05
2:116861998 G T 0.055474 1.0158e-05
2:116862908 C T 0.096550 -3.1086e-05
2:116871427 C T 0.027460 6.4165e-06
2:116872975 G A 1.320055 -1.1166e-05
2:116875561 C T 0.031267 -4.3085e-05
2:116883851 A G 0.022847 1.4875e-05
2:116889039 A G 0.071713 3.8340e-05
2:116892894 T C 0.387753 -3.7854e-06
2:116911027 G T 0.471193 -2.9849e-05
2:116918012 C T 0.033221 -1.4705e-05
2:116932781 C G 0.027372 -1.0707e-05
2:116935239 T G 0.054251 5.1238e-06
2:116954325 C T 0.147338 -1.0704e-05
2:116963407 C T 0.472920 -3.0982e-05
2:116969268 T C 0.032841 -1.4786e-05
2:116969411 T C 0.174281 3.7950e-05
2:116973707 C A 0.895949 1.3031e-05
2:116983019 T G 0.180098 1.0371e-05
2:116983776 C T 0.036129 2.0433e-06
2:117000072 T C 1.460203 3.0850e-06
2:117001345 C T 0.114643 4.7641e-05
2:117007298 A C 0.485822 2.3543e-06
2:117026980 A G 0.024685 -2.0691e-05
2:117029708 T C 0.172957 3.5231e-05
2:117033449 G A 0.061242 1.6463e-06
2:117033478 C T 0.059551 1.4598e-05
2:117076444 G T 0.037350 -2.0101e-05
2:117077547 T G 0.205036 -3.1738e-06
2:117084637 T C 0.032793 5.6090e-07
2:117102694 G A 0.043208 -5.1879e-06
2:117103544 T C 0.052871 -1.1130e-05
2:117105789 C T 0.117700 2.8080e-05
2:117108050 T C 0.065582 -5.2834e-06
2:117109821 A G 0.883900 1.7967e-05
2:117111221 C T 0.116347 3.2140e-05
2:117135263 G A 0.556760 -7.4935e-06
2:117155577 T C 0.400129 -1.7360e-05
2:117155644 C T 0.092305 -2.6909e-05
2:117182791 A G 0.837839 1.9143e-05
2:117184421 T C 0.049505 -2.1264e-05
2:117186403 A G 1.878350 -7.3483e-08
2:117188640 A C 0.072087 -2.3293e-05
2:117198286 A C 0.032452 1.9560e-06
2:117199307 T C 0.822681 2.6294e-05
2:117206218 G T 0.050761 7.9518e-06
2:117213683 A C 0.076910 3.9120e-06
2:117217244 T C 1.660435 1.4943e-05
2:117217398 A G 1.105311 -1.0453e-06
2:117217461 A G 0.057165 5.6290e-06
2:117229239 G A 0.036873 -9.8249e-06
2:117244854 C T 0.734229 -1.5732e-05
2:117247055 C A 0.036197 -1.0372e-05
2:117250013 T C 0.039645 -3.4313e-05
2:117255649 A G 0.064631 7.5985e-07
2:117256330 T C 0.071937 5.1132e-06
2:117260177 A C 1.778875 1.7885e-05
2:117287002 C G 0.070668 -2.0789e-06
2:117296395 C T 0.096265 1.4593e-05
2:117307695 C A 1.742304 6.7659e-05
2:117317006 T G 0.732774 8.8905e-06
2:117317080 G A 0.079205 -2.4562e-06
2:117320262 T C 0.724903 5.7901e-05
2:117333802 C T 0.330357 -1.5548e-05
2:117338030 C A 0.103045 -6.1626e-06
2:117349417 G A 1.614591 1.2796e-04
2:117356318 T C 0.145614 -6.2124e-06
2:117358182 A G 0.077377 -1.9773e-05
2:117367228 A G 0.925281 1.6656e-05
2:117369715 G A 0.080626 -1.0817e-04
2:117375691 T C 0.045140 2.0419e-05
2:117385980 A G 0.105794 2.8333e-05
2:117388532 T C 0.070006 -3.4058e-06
2:117389673 G A 1.568964 4.9990e-05
2:117398316 A G 0.039687 -3.8878e-05
2:117401068 A G 0.693948 2.2946e-05
2:117404044 A G 0.743437 2.7827e-05
2:117412520 T C 0.415518 -3.7191e-05
2:117422107 T C 0.098034 -5.6019e-06
2:117432281 G T 0.046594 -1.3495e-05
2:117433637 T C 0.064348 8.5467e-06
2:117435501 T C 0.960891 -6.1898e-05
2:117444403 T A 0.046013 -7.1027e-06
2:117447316 A C 0.026083 3.4151e-05
2:117451919 T G 0.020689 -7.8192e-06
2:117459567 C T 0.999672 -8.9184e-05
2:117460746 C A 0.975072 -7.9208e-05
2:117467295 A G 0.024217 -4.3294e-05
2:117468420 C T 0.043027 1.0501e-05
2:117483062 T G 0.064699 -2.0440e-05
2:117483555 G T 0.049434 -3.0834e-06
2:117484455 A G 0.030722 8.8279e-06
2:117485505 A C 0.088829 4.7885e-06
2:117489322 G T 0.021299 -1.2340e-05
2:117504841 A G 0.027271 -5.0851e-06
2:117525015 A G 0.026226 6.8258e-06
2:117526462 C T 1.113581 -3.0807e-05
2:117545237 T C 0.063313 1.1343e-05
2:117552081 C T 0.069035 -7.5714e-06
2:117565449 T C 0.676735 -6.3109e-05
2:117567753 A G 1.893673 -1.8989e-05
2:117577139 T G 0.317507 -4.6541e-05
2:117578464 A G 0.239542 -4.8039e-06
2:117579555 C T 0.215085 -1.3256e-05
2:117588804 A G 0.021020 -9.7377e-06
2:117605610 T C 0.322106 -5.0514e-05
2:117608221 T C 0.742489 -6.9783e-05
2:117612440 T C 0.340481 -1.5146e-05
2:117617117 G A 0.083229 -1.7594e-06
2:117631137 A G 0.023036 -2.3932e-06
2:117639866 C T 0.026265 1.9881e-06
2:117642404 G A 0.044708 -1.2952e-05
2:117671185 T G 0.063086 -3.5391e-06
2:117684880 G A 1.893420 -2.2479e-05
2:117693381 A G 0.025282 4.0555e-06
2:117695131 C G 0.246585 3.2515e-05
2:117697029 T G 0.728266 -3.1455e-05
2:117701003 G A 0.024720 5.8974e-07
2:117702984 T C 0.743586 -5.5230e-05
2:117705815 G A 0.087241 6.5446e-06
2:117706461 G C 0.042819 -4.0817e-05
2:117710085 G A 0.021965 4.1537e-07
2:117713055 G A 0.076579 3.6404e-06
2:117718500 C T 0.038314 -1.2693e-05
2:117721562 C T 0.089280 -1.7816e-05
2:117724808 T G 0.249127 -7.5278e-06
2:117725807 A G 0.022812 1.2454e-05
2:117727045 A C 1.258111 -2.1838e-05
2:117728253 A C 0.062164 -3.1010e-05
2:117728904 G T 0.362458 1.8520e-05
2:117737432 A C 0.684700 -2.8007e-05
2:117748269 G T 0.043218 -9.8082e-07
2:117756167 C T 0.036045 -4.8356e-05
2:117757084 T C 0.036077 -6.8537e-06
2:117767420 G T 0.148662 2.0599e-05
2:117770487 T C 0.081415 -2.3812e-05
2:117776329 G A 0.128950 1.1911e-05
2:117784933 G A 0.032254 -7.5571e-06
2:117786960 T C 0.608907 5.0933e-06
2:117792865 A G 0.076017 -2.8139e-05
2:117804773 C T 0.075599 -3.1746e-05
2:117805798 A G 0.683211 -3.0493e-05
2:117806119 A G 0.127194 8.2880e-06
2:117817100 T G 0.147237 -2.0413e-05
2:117820944 G A 0.514752 5.1693e-05
2:117823299 A G 0.176313 -7.5057e-06
2:117824973 A C 0.080964 3.8754e-06
2:117825190 G T 0.489532 -7.3584e-05
2:117827246 C A 0.025931 -4.3092e-05
2:117833177 A C 0.321408 -5.9999e-06
2:117837102 A G 0.211141 1.6264e-05
2:117848641 A G 0.149220 -1.7656e-05
2:117854914 A G 0.217220 1.9502e-05
2:117857997 G A 0.077942 3.1792e-06
2:117858594 C T 1.219168 2.9953e-05
2:117859507 A G 0.459281 -1.0725e-05
2:117865526 G T 0.154602 -9.3174e-05
2:117882797 G T 0.320477 -3.5015e-05
2:117886613 C T 1.567857 4.0594e-05
2:117889485 A C 0.024250 -3.0759e-05
2:117895549 G T 0.101831 -7.3590e-06
2:117900240 T C 0.088160 3.9107e-06
2:117902418 G C 0.070503 -7.9124e-06
2:117911212 A G 0.118895 2.1828e-05
2:117922305 A G 0.676424 -4.2513e-05
2:117932662 T G 0.074884 -3.4648e-07
2:117934213 G T 0.053952 3.5937e-06
2:117937281 T C 0.028265 1.0357e-05
2:117938254 A G 0.056646 -6.9771e-05
2:117946999 T C 0.198317 1.8621e-05
2:117952795 A G 0.025227 -3.3101e-05
2:117952905 C T 0.040852 9.4166e-06
2:117958679 G A 0.051284 2.1137e-05
2:117960233 G C 0.712647 2.6029e-05
2:117965997 A G 0.081730 -4.7509e-06
2:117976867 A G 1.843775 5.8026e-05
2:117990891 T C 1.863558 8.5337e-05
2:117993810 T C 0.041663 1.7433e-05
2:118009952 A G 0.610426 4.9106e-05
2:118010764 C T 0.140956 9.4372e-06
2:118012813 T C 0.324378 1.2954e-05
2:118016307 A G 0.027966 7.5949e-06
2:118019702 C T 1.513564 1.5786e-05
2:118025793 C A 0.059775 6.2893e-06
2:118029195 C A 0.107463 -4.0972e-05
2:118043647 C T 1.952043 1.0365e-05
2:118048184 G A 0.033211 -7.9290e-05
2:118059220 A G 0.099757 1.8220e-05
2:118061656 T C 0.039901 9.7250e-06
2:118094110 A G 0.037132 5.6004e-06
2:118094152 C T 0.304803 4.3817e-06
2:118095416 A C 0.075011 1.8674e-05
2:118109134 G C 0.059785 1.4353e-05
2:118110633 C T 0.141781 7.9580e-06
2:118110929 C T 0.040531 2.0604e-05
2:118111574 G T 0.448771 -1.3715e-05
2:118112149 T C 0.049190 -4.6282e-05
2:118117059 G A 0.027450 2.4036e-05
2:118120430 G A 0.021452 -6.8631e-07
2:118151001 G A 0.028044 1.5426e-05
2:118152882 A G 0.064530 -5.9586e-06
2:118157713 G A 0.689946 7.1970e-05
2:118159526 G A 0.024389 1.3037e-06
2:118163219 A C 0.081133 -3.2748e-06
2:118167439 A G 0.088332 -1.9592e-05
2:118178954 C A 0.062531 -1.4058e-05
2:118181222 C T 0.041514 1.5310e-05
2:118183276 A G 0.065377 1.5005e-05
2:118197729 T C 0.059486 2.4006e-05
2:118206325 G A 0.332499 9.6042e-06
2:118207795 A G 0.062479 -2.4753e-05
2:118213100 G A 0.061865 -4.5056e-06
2:118227627 T C 0.027320 3.0616e-05
2:118239865 C A 0.050531 6.9264e-06
2:118241487 T C 0.037110 -3.0467e-06
2:118254485 A G 1.278489 2.6253e-05
2:118257918 G A 0.042205 1.9600e-05
2:118262536 C G 0.054997 -1.0408e-05
2:118263628 A C 0.057506 1.8242e-05
2:118279303 C T 0.358875 1.2255e-05
2:118281616 T C 0.035279 -3.1372e-05
2:118281844 C T 0.425768 -2.5205e-07
2:118282230 G A 0.033990 1.1072e-05
2:118298216 C T 0.053092 2.0947e-05
2:118298262 C G 0.073505 -1.5781e-05
2:118311294 T C 0.233450 -4.5579e-06
2:118316208 G T 0.070269 -6.4464e-05
2:118331256 C A 0.692581 -3.4590e-05
2:118343489 T C 0.295104 -3.7367e-05
2:118355754 T C 0.266888 7.6987e-06
2:118356897 C T 0.128389 -1.7768e-05
2:118362254 A G 0.105833 -1.3281e-05
2:118362509 C T 0.129122 3.3813e-06
2:118363540 A G 0.110962 -3.8282e-05
2:118364695 G A 0.868404 9.7750e-06
2:118364882 C G 0.209307 -2.8351e-06
2:118366904 A G 0.314952 -8.6586e-06
2:118367803 G A 0.048519 -7.0076e-05
2:118369787 A G 1.066215 -1.4853e-06
2:118372929 T C 0.058883 -2.6016e-05
2:118373691 T C 0.061904 -2.4287e-06
2:118376687 C T 0.059837 -4.5126e-05
2:118377406 A C 0.059162 -5.3673e-06
2:118379521 C T 1.691965 -4.2929e-06
2:118388766 C T 0.048493 -3.1740e-05
2:118393841 T C 1.634007 3.4121e-06
2:118399372 A C 0.366275 2.3717e-05
2:118399954 G A 0.043432 1.9029e-05
2:118400534 T C 0.028135 -2.8102e-05
2:118406014 A G 1.631148 -1.0179e-05
2:118431726 A G 0.066627 8.0792e-06
2:118432542 A G 0.501237 6.9735e-06
2:118432736 T C 1.129122 -1.4929e-05
2:118438581 A G 0.152456 -1.5945e-05
2:118440871 G A 0.046169 1.3989e-05
2:118443896 T C 0.055140 -4.4929e-05
2:118446614 C T 0.377006 9.5536e-05
2:118452126 A C 0.022575 -1.0595e-05
2:118468300 A G 0.599147 3.0987e-05
2:118471092 C T 1.974072 -1.8410e-05
2:118474817 G A 0.086862 2.4284e-05
2:118483185 T G 1.765184 -9.8787e-06
2:118485871 A G 0.520572 5.8959e-05
2:118486164 T G 0.897938 -4.3258e-06
2:118488252 A G 0.104074 -2.7423e-05
2:118504179 C A 0.029339 5.3499e-06
2:118531294 G A 0.072924 -1.8158e-05
2:118534850 A G 0.027077 2.9618e-05
2:118542042 T C 0.590419 1.9740e-07
2:118542043 A G 0.176248 9.1436e-06
2:118544902 C T 0.132897 -1.2195e-05
2:118549047 C T 0.151311 -3.2350e-06
2:118552355 C T 0.812209 1.5453e-05
2:118553167 C T 0.025746 1.1431e-05
2:118557083 C T 0.096670 -5.9287e-05
2:118569095 C T 0.088871 -1.6180e-05
2:118576395 G A 0.638535 -4.5108e-06
2:118578770 A G 0.028135 2.2854e-05
2:118582741 C A 0.067357 -2.2107e-06
2:118593078 T C 0.132089 -9.1280e-06
2:118609157 A G 0.100832 2.8822e-05
2:118617801 T C 0.025629 8.1235e-06
2:118618837 G C 0.142128 -5.1437e-05
2:118618899 A G 0.105327 -7.7099e-06
2:118619667 C T 0.642106 1.8427e-05
2:118622227 G A 1.836342 -9.6709e-06
2:118653991 C T 0.032809 -1.4888e-05
2:118673215 A G 0.031014 1.8764e-05
2:118674020 T C 0.029939 3.8659e-06
2:118689345 C T 0.164154 -2.4076e-07
2:118690407 G C 0.049843 -1.3630e-05
2:118691842 T C 0.037486 -1.9485e-05
2:118695333 G A 0.104801 -9.3448e-06
2:118702241 G A 0.035977 6.0082e-06
2:118708813 T C 0.802602 1.4400e-05
2:118727358 A G 0.723923 1.4266e-05
2:118732831 A G 0.165008 -8.8469e-07
2:118735590 A G 0.028868 2.3126e-06
2:118743630 A G 0.163791 -1.4334e-05
2:118746499 A C 0.053167 -1.2635e-05
2:118754545 T C 0.133838 1.9734e-05
2:118755038 A C 0.888496 1.7601e-05
2:118778817 G A 0.026697 2.5499e-05
2:118791647 T G 0.074196 -1.5968e-05
2:118795292 A C 0.029079 2.9551e-05
2:118812080 T C 0.177748 -2.1964e-05
2:118813229 T C 0.037411 -5.7158e-06
2:118815466 A G 0.141869 -5.8617e-05
2:118826416 A G 0.176050 2.0710e-05
2:118827119 C T 0.040144 9.8597e-07
2:118835841 A G 0.167355 -6.6020e-06
2:118836676 T C 0.579172 2.3326e-05
2:118841631 A C 0.123724 -2.4485e-05
2:118843998 C T 0.096323 -8.8741e-06
2:118844183 C T 0.174535 9.2092e-06
2:118856102 T C 0.044870 3.1555e-05
2:118859556 A G 0.143115 -6.2781e-05
2:118860271 A G 0.046733 2.7395e-05
2:118862612 G T 0.677440 -1.0269e-04
2:118865557 T C 0.112922 -3.4757e-05
2:118865669 A G 0.123640 5.6897e-06
2:118866000 C G 0.031786 -1.1238e-06
2:118869210 T G 0.031692 -3.0683e-05
2:118875372 C T 0.173428 -4.6283e-06
2:118876116 T G 0.325602 -3.4932e-05
2:118878034 G A 0.610920 8.5546e-06
2:118879253 T C 0.108897 -6.2047e-05
2:118879828 G A 0.081233 -4.1909e-05
2:118884829 T C 0.191909 -3.9995e-05
2:118891828 G T 0.047337 1.4146e-05
2:118892812 G A 0.187453 -2.7298e-05
2:118893801 T C 0.035840 -4.7505e-06
2:118903715 A G 0.415420 -1.1524e-05
2:118904427 A C 0.034915 -2.0682e-06
2:118924320 T G 0.184752 3.0999e-05
2:118924569 A G 1.043144 -2.5558e-05
2:118928678 C A 1.837004 -1.4149e-05
2:118935165 G A 0.379898 -3.8713e-05
2:118937171 C T 0.048746 -1.5617e-06
2:118940911 A G 1.837309 -9.4711e-06
2:118942883 T C 0.451115 4.8464e-05
2:118943768 T C 0.207502 -4.4219e-05
2:118945078 G A 0.172464 -9.7405e-06
2:118946643 A G 1.457567 2.6111e-05
2:118947252 T C 0.020468 -1.3930e-05
2:118951889 G A 0.476929 2.6146e-05
2:118952476 T G 0.085287 2.1123e-05
2:118952992 A G 0.040985 -4.5337e-06
2:118961524 C T 1.130683 -1.6011e-05
2:118962136 T C 0.098972 -2.9434e-06
2:118962893 C T 0.043530 -6.3583e-06
2:118974364 T C 0.134647 2.5867e-05
2:118981834 A G 0.076157 -1.9590e-05
2:118983061 T G 0.084145 -1.8499e-05
2:118983446 A G 0.027327 5.7512e-06
2:118986516 C T 1.850585 -3.0484e-06
2:118988024 G A 0.072684 -1.4462e-05
2:118997780 G A 0.052741 7.1675e-06
2:119007927 T C 1.769602 -4.5949e-05
2:119008201 T C 0.070545 -3.6880e-08
2:119009183 G T 0.339043 -5.6106e-05
2:119010026 G C 1.675645 -2.2980e-05
2:119010185 A G 0.054462 3.6168e-06
2:119018523 G T 0.037275 -4.4361e-06
2:119020489 G T 1.644037 -1.7591e-05
2:119021508 C T 0.071411 -1.5471e-05
2:119021935 C T 0.138519 8.6536e-07
2:119023032 T C 0.788768 3.6705e-05
2:119024364 T C 0.093889 -2.4335e-05
2:119032765 A G 0.025149 4.8295e-05
2:119033518 A G 1.216376 2.8380e-05
2:119044599 C T 0.499448 -2.4110e-05
2:119051437 G A 0.157767 1.0266e-05
2:119055921 T C 0.028940 2.1752e-05
2:119057760 A G 0.026622 2.6142e-05
2:119058654 A G 0.137152 1.8108e-05
2:119072376 C T 1.651762 -2.5541e-05
2:119080587 G A 0.052975 1.3901e-05
2:119080837 A G 0.108602 -3.2682e-05
2:119082430 T G 0.129236 3.4489e-05
2:119102778 T C 0.129210 -2.7155e-05
2:119105304 C T 0.256881 2.4674e-06
2:119113876 A G 1.452997 -1.8770e-05
2:119114485 T C 0.034701 -1.6883e-05
2:119115039 T C 0.073193 -2.2205e-05
2:119116229 C T 0.042790 2.3418e-05
2:119135296 G A 0.044130 -3.4833e-05
2:119147651 A G 1.465218 -1.7258e-05
2:119174516 A G 0.037077 -2.2414e-05
2:119176557 T C 0.188436 -3.3861e-05
2:119182208 G A 0.048791 -3.3017e-05
2:119187906 G A 0.027177 1.6766e-05
2:119188451 G A 0.378499 -2.0501e-05
2:119195750 G A 1.296883 2.8256e-05
2:119198021 A G 0.059652 -1.7945e-05
2:119198431 G A 0.111540 7.1148e-06
2:119208748 G T 0.062914 1.6368e-05
2:119224400 C T 0.051933 1.4683e-05
2:119224568 C T 0.257290 2.8803e-05
2:119225214 G A 0.423694 -1.6822e-05
2:119230855 C T 0.034039 3.2161e-05
2:119235336 G A 0.205146 7.5806e-06
2:119237153 T C 0.048330 -1.2501e-05
2:119239562 A G 0.170795 1.1202e-05
2:119250639 A G 0.081259 2.5902e-05
2:119252248 C A 0.073862 -5.4635e-05
2:119253633 G A 0.597099 -4.0626e-05
2:119254639 G A 0.523578 -1.5154e-05
2:119257163 G A 0.069620 3.0187e-06
2:119263694 G A 0.264876 -1.8682e-06
2:119267579 A G 0.196639 -1.5348e-05
2:119284856 G A 1.314326 1.0605e-06
2:119285014 C T 0.053952 6.4480e-06
2:119292114 T C 0.504937 1.7868e-05
2:119298171 C T 0.027586 1.5464e-05
2:119300405 T C 0.697028 9.7141e-06
2:119313837 C T 0.233677 -3.6386e-05
2:119322077 A G 0.117587 5.9216e-06
2:119326037 G A 1.525941 -7.1576e-06
2:119334563 C T 0.028333 4.9166e-05
2:119354152 A G 0.024402 -1.2717e-05
2:119355943 T C 0.130726 4.9102e-06
2:119369740 T C 0.223709 -2.8225e-05
2:119381663 A G 0.100205 5.9608e-05
2:119395691 C T 0.510935 1.0941e-05
2:119400027 T C 0.069422 1.2606e-05
2:119412016 A G 1.743791 -4.2627e-05
2:119420722 C T 0.041988 -6.5683e-06
2:119428639 T C 0.030891 1.4167e-05
2:119437365 A G 0.223446 -2.6563e-05
2:119470084 T G 1.353133 1.1442e-05
2:119471488 C T 0.069814 1.2625e-05
2:119471897 A G 0.051735 -9.4719e-06
2:119474615 A C 0.052170 -3.5899e-05
2:119498667 A C 0.943626 -2.2160e-05
2:119504784 G A 0.047305 -3.2248e-06
2:119507392 T C 0.071525 -2.5200e-05
2:119509220 A G 0.300473 -2.3291e-05
2:119512574 C G 0.321674 -2.2731e-05
2:119515787 T C 0.683691 1.3704e-05
2:119520996 C T 0.053011 -2.3036e-05
2:119523160 C T 0.096576 1.0319e-05
2:119523926 C A 0.956253 4.3219e-06
2:119525395 C T 0.946603 3.4749e-06
2:119526970 T C 0.436375 1.6010e-05
2:119527880 A C 1.866061 3.9725e-05
2:119545826 C T 1.292601 -1.8260e-05
2:119545924 A G 0.560655 -6.7917e-05
2:119552172 A C 0.066156 -4.9356e-05
2:119554823 G A 0.236527 1.4595e-04
2:119558527 C G 0.062401 -2.2451e-05
2:119563094 G A 0.080574 2.6649e-05
2:119567815 G A 1.408701 -1.3121e-04
2:119568213 C T 0.193263 6.9029e-05
2:119574027 G A 0.504226 -1.4814e-05
2:119576890 C T 0.425787 -7.0135e-06
2:119578669 G A 0.421802 -9.9813e-05
2:119584499 G A 0.103844 4.6741e-05
2:119589290 G A 1.904436 3.3959e-06
2:119590125 C T 0.235238 3.2977e-05
2:119593844 A C 0.060041 3.6679e-05
2:119596867 T C 0.070736 -5.3241e-05
2:119619633 G T 0.047454 1.1010e-05
2:119622126 T C 0.596326 -1.7541e-05
2:119622950 A G 0.039534 2.4376e-05
2:119627701 G A 0.672428 -1.2654e-05
2:119634370 T C 1.232771 1.3525e-05
2:119638490 A G 0.193146 -6.8373e-06
2:119641921 C T 0.926417 1.1757e-05
2:119642778 A G 0.248595 -5.7284e-07
2:119643696 G A 0.222404 1.5699e-05
2:119651535 T C 0.047071 -5.5124e-06
2:119661448 G A 1.261253 -2.1129e-05
2:119661645 A G 0.027603 -1.5378e-06
2:119662039 A G 0.266421 1.1442e-05
2:119665481 T C 0.098073 -1.0847e-05
2:119667997 A G 0.083535 -8.0670e-06
2:119668520 A G 0.067065 3.4561e-05
2:119680832 C T 0.043176 -4.7927e-06
2:119681538 G T 0.179767 -6.9661e-06
2:119694700 C T 0.085576 -4.0482e-06
2:119704700 C G 0.042209 -1.5911e-05
2:119708851 A G 0.390966 -4.8064e-06
2:119710120 C T 0.222219 -2.4242e-05
2:119712022 T C 0.045455 3.8321e-07
2:119719627 A G 0.232044 2.8561e-05
2:119732850 G A 0.056218 -1.4354e-05
2:119739063 C T 0.098615 7.9504e-06
2:119741004 T C 0.329292 1.9517e-05
2:119742611 T G 0.345099 4.0705e-06
2:119743741 C T 1.552913 2.2931e-05
2:119744761 G A 0.042563 3.2054e-06
2:119745742 G A 0.075371 6.6678e-06
2:119751050 A G 0.099955 -2.4222e-05
2:119751328 C T 0.289051 -1.2724e-05
2:119751997 C T 0.036334 1.1395e-05
2:119752006 A G 0.047577 1.3617e-05
2:119763867 A G 0.116077 2.8388e-05
2:119765660 G C 1.600462 -5.1768e-06
2:119765899 C T 1.330646 1.0277e-05
2:119767026 C T 0.029901 2.4932e-07
2:119768536 T C 0.988383 2.2754e-05
2:119774825 C T 1.228237 1.7719e-05
2:119775171 G T 0.098381 3.4024e-05
2:119779261 T G 0.115964 -2.2241e-05
2:119780197 A G 0.064206 3.1916e-05
2:119783031 G A 0.390038 -1.8957e-06
2:119783156 T C 0.104730 4.9612e-05
2:119783186 A G 0.967860 -9.5502e-06
2:119784872 T C 0.533023 -1.3695e-05
2:119785723 C T 0.889840 -1.3834e-05
2:119791005 T C 0.456879 -2.7598e-06
2:119803938 C A 0.061674 1.3334e-05
2:119809180 A G 0.263282 -1.4072e-06
2:119810597 C A 0.035467 1.1869e-05
2:119811412 T G 0.051430 -2.7742e-06
2:119814042 T G 0.039482 2.0094e-05
2:119815378 C A 0.051378 -1.3696e-06
2:119817524 T C 0.043390 -5.5435e-06
2:119817640 T C 0.062184 -2.3656e-05
2:119818183 A G 0.047379 1.3835e-05
2:119819515 A G 0.945425 1.3018e-04
2:119825338 C T 0.027622 -2.3579e-05
2:119826863 G A 1.748205 6.2298e-05
2:119830344 C A 0.029787 -2.7041e-05
2:119832394 T C 0.045088 1.6813e-05
2:119834296 A G 0.080321 8.5397e-06
2:119845034 C T 0.689744 -4.8722e-05
2:119845317 A G 0.905465 1.1276e-04
2:119848225 T C 0.091688 -1.2238e-07
2:119865092 G A 0.041472 3.4528e-05
2:119865337 A G 1.918442 -3.9936e-06
2:119866600 T C 0.040797 -2.7697e-05
2:119870233 T C 0.802767 4.5110e-04
2:119873779 C A 0.055387 -1.1108e-05
2:119879640 T C 0.751328 -5.1482e-07
2:119883741 G A 0.697609 -1.7489e-05
2:119884578 A T 0.098193 -4.7771e-05
2:119888042 T C 0.025392 -2.6501e-05
2:119888630 T C 0.070522 -1.5005e-05
2:119889446 A G 0.033867 -3.5017e-05
2:119892048 A G 0.042082 2.9065e-05
2:119892556 A G 0.101604 7.7545e-06
2:119893343 A G 0.034662 -3.5580e-05
2:119893487 A G 0.026346 4.8644e-05
2:119894014 T C 0.023944 3.5956e-06
2:119899933 A G 1.144770 2.7742e-05
2:119900897 T C 0.169825 -8.2384e-06
2:119903338 C T 0.153362 -1.0339e-05
2:119910773 T C 0.048814 -4.3792e-05
2:119911161 T C 1.356330 3.0780e-05
2:119915249 C T 1.540261 5.2685e-05
2:119920783 T C 1.960570 2.3008e-06
2:119927071 A G 0.019884 -2.5276e-05
2:119927199 A G 0.031585 4.5142e-05
2:119932685 T C 0.022584 2.8145e-05
2:119932908 G T 0.923561 -6.1020e-07
2:119933698 G A 0.373260 3.2069e-05
2:119936341 A C 0.030865 -1.5091e-05
2:119937233 C T 0.771572 -4.2550e-05
2:119938604 G A 0.847771 -1.8141e-06
2:119939585 T G 0.401827 -2.8162e-05
2:119942486 T C 0.454708 1.1270e-05
2:119944168 C G 0.030284 3.3970e-07
2:119953886 G A 0.427440 1.7063e-05
2:119954013 A G 1.742866 -1.5495e-05
2:119965951 A C 0.679030 -1.8000e-05
2:119967851 T G 0.732677 -6.3545e-07
2:119972020 A G 0.023500 4.9612e-06
2:119983029 C T 0.916326 -3.4599e-06
2:119987437 T C 0.048119 -3.1216e-06
2:119987726 C G 0.851896 1.2749e-06
2:119996178 C T 0.097751 7.8089e-06
2:120000281 T C 0.063057 -7.5032e-05
2:120004079 A G 0.119005 -4.4780e-06
2:120004946 A G 0.110533 -1.6074e-05
2:120005569 T C 0.112984 -1.6186e-05
2:120012412 T C 0.131768 2.8227e-05
2:120021917 A C 0.637441 3.1559e-06
2:120023188 G A 1.837478 -3.8981e-06
2:120023692 C G 0.090325 -4.5927e-05
2:120024503 C T 0.937083 -2.4731e-05
2:120027115 C G 0.207369 -3.7655e-05
2:120030309 T C 0.377603 2.2436e-05
2:120035798 C A 0.074521 -6.4138e-05
2:120038264 T C 1.295059 2.4296e-05
2:120043186 C A 0.405608 -4.1146e-05
2:120046975 C G 1.285753 2.4166e-05
2:120051015 G A 1.278878 2.5726e-05
2:120051697 T C 0.785746 4.5658e-05
2:120052376 T C 1.322862 6.9568e-06
2:120054485 A C 0.085446 3.4786e-05
2:120060082 C T 1.310145 1.2578e-05
2:120078778 C T 1.331194 2.5405e-06
2:120089200 G A 0.058623 -1.1064e-05
2:120089786 A G 0.125149 -7.9927e-06
2:120090165 A G 1.154823 -1.7653e-05
2:120104860 A G 0.977562 -3.9661e-05
2:120107924 C T 0.225510 2.0327e-05
2:120125058 T C 0.422532 -1.3730e-05
2:120125936 C T 1.659925 -1.0778e-05
2:120129841 G A 0.086209 -1.2743e-05
2:120140978 T G 0.183938 2.9593e-05
2:120142811 A G 0.468762 7.5370e-06
2:120148716 A C 0.024263 5.6825e-06
2:120148826 G A 1.041423 1.2688e-05
2:120149903 A C 0.164148 3.2238e-05
2:120153087 G T 0.465617 1.4347e-05
2:120160640 G A 0.022516 1.7997e-06
2:120160797 G A 0.050982 3.3451e-05
2:120161698 G A 0.429533 -2.0517e-06
2:120176240 C T 0.435642 5.8010e-06
2:120182616 A G 0.101370 -5.0793e-06
2:120184172 T C 0.308500 -2.1596e-05
2:120185069 G A 0.876733 -1.0713e-05
2:120188378 T C 0.116191 -1.1881e-05
2:120190113 A C 0.055091 1.3121e-05
2:120194076 T C 1.368116 -1.3140e-05
2:120194331 A G 0.056568 -8.1882e-06
2:120195108 A G 0.038437 -1.3909e-05
2:120198927 A G 0.478789 2.8138e-06
2:120204052 C T 1.732726 -1.1890e-05
2:120206747 T G 0.074372 7.7711e-06
2:120217456 C T 1.814222 -1.7874e-05
2:120220512 A G 0.306766 -7.9747e-06
2:120236613 T C 0.057019 2.9914e-05
2:120240226 A G 0.275879 -1.5855e-05
2:120248802 C A 1.677404 1.3931e-05
2:120250102 A G 0.779862 -2.2182e-05
2:120254019 C T 0.097336 1.9363e-05
2:120260873 T C 0.046850 1.5289e-05
2:120261127 G A 1.184704 -6.0231e-05
2:120264438 G A 1.021270 3.0867e-05
2:120265517 C T 0.432282 -2.2310e-05
2:120272934 T C 0.042196 1.5705e-05
2:120273497 T C 0.518663 2.6759e-05
2:120273523 C A 0.044211 1.5616e-05
2:120274003 C T 0.381579 5.6632e-05
2:120276170 G A 0.043182 9.9846e-06
2:120280457 A G 1.273172 6.8389e-05
2:120282477 G A 0.951858 3.4041e-05
2:120285544 C T 0.044250 3.2403e-05
2:120301828 A G 0.353581 2.6909e-05
2:120306862 A G 0.032663 1.2380e-05
2:120321817 G A 1.000380 2.4159e-05
2:120331976 C A 0.117583 -6.1163e-05
2:120345191 T G 0.078880 5.0899e-06
2:120346971 G A 0.270390 -7.1160e-06
2:120348676 A G 0.373406 -2.4033e-05
2:120362294 A G 0.029089 -4.1380e-06
2:120366820 G A 0.029738 1.4415e-05
2:120374770 A G 0.027512 6.0297e-06
2:120385490 C A 0.039885 1.5180e-05
2:120387640 C T 0.457590 2.4722e-05
2:120394991 A G 0.049619 -5.1304e-05
2:120399274 C T 0.276402 4.4420e-06
2:120409616 T G 0.249211 1.1917e-05
2:120413984 G C 0.036191 2.1090e-05
2:120414083 T C 1.305494 -5.0926e-05
2:120416866 T G 0.034779 -1.8971e-05
2:120430042 A G 0.056296 -4.2682e-05
2:120430293 A G 0.110326 2.1185e-05
2:120434282 T C 1.941095 5.6059e-05
2:120439230 G C 1.683740 -4.8163e-06
2:120439282 T C 0.022912 3.6518e-05
2:120441309 C T 1.642540 1.3196e-05
2:120443789 T G 0.040300 -3.7614e-05
2:120457074 G A 0.062644 -5.1182e-05
2:120473806 C T 0.576975 -2.5270e-07
2:120481129 A G 0.021708 -3.1555e-05
2:120491531 C A 0.106846 -5.3644e-06
2:120493035 A G 0.112757 5.6696e-06
2:120493827 T C 0.091269 5.1133e-05
2:120509332 G A 0.088734 -1.5091e-05
2:120511096 G T 0.548837 1.4370e-05
2:120518027 G A 0.042007 1.2056e-05
2:120518752 A G 0.021140 3.1405e-05
2:120536202 C T 0.070431 -3.2641e-05
2:120536709 A G 0.044724 -2.2484e-05
2:120540224 T G 1.072950 1.5323e-05
2:120544569 C T 0.124351 6.0895e-05
2:120554476 C T 0.048035 -4.8339e-05
2:120573111 G A 0.047649 -6.3328e-05
2:120577816 G A 0.209966 -1.4346e-06
2:120605374 A G 0.026181 -1.1932e-05
2:120607697 G A 0.060596 3.8393e-06
2:120617488 T C 0.700637 1.3640e-05
2:120618068 G C 0.205698 -2.7699e-06
2:120650663 A G 0.084761 -9.9171e-06
2:120654382 A T 0.026905 1.6195e-05
2:120654929 A G 0.027586 2.9748e-06
2:120661602 T C 0.108203 4.6105e-06
2:120661654 C T 0.044182 3.7359e-05
2:120663494 G A 0.129255 1.8381e-05
2:120675484 G A 0.032767 -3.9100e-05
2:120676484 T C 0.062112 -3.0951e-05
2:120687460 G A 0.126818 -1.4462e-05
2:120689905 G A 1.363373 4.4305e-06
2:120693004 C G 0.029771 4.2294e-06
2:120707644 G A 0.057101 -2.4699e-05
2:120709182 G A 0.066922 -2.7237e-05
2:120709317 T G 1.444896 -1.3001e-05
2:120712407 T C 0.115600 -8.8758e-06
2:120722059 T G 0.053813 4.8417e-06
2:120745353 T C 0.124594 6.6629e-06
2:120751297 T C 0.028765 3.2761e-05
2:120757086 A G 1.866441 4.1766e-05
2:120764058 G A 1.284889 7.1102e-07
2:120764300 G T 0.147075 2.8956e-05
2:120764552 G T 0.087254 -2.0554e-05
2:120799566 C T 0.039502 1.1321e-05
2:120810343 G A 0.063683 -5.8582e-06
2:120817780 C A 0.145280 -1.5486e-05
2:120821618 C A 1.438790 9.7604e-06
2:120833583 T G 0.988013 2.1585e-05
2:120835214 A G 1.584112 2.2532e-06
2:120848049 T C 0.093444 1.6483e-05
2:120848839 A G 0.449716 4.3499e-05
2:120849018 A G 0.067348 -1.6956e-05
2:120860013 A G 0.076942 -1.3737e-05
2:120861844 G C 0.089663 -1.9520e-05
2:120865527 G A 0.067413 -1.7358e-05
2:120879232 C T 0.027171 1.9816e-07
2:120883871 T C 0.174139 2.2431e-06
2:120890687 G A 1.583853 3.6053e-07
2:120898324 A G 0.066780 -4.6276e-05
2:120900405 A G 1.348917 1.8871e-05
2:120948269 G A 0.040923 7.9592e-06
2:120952082 A C 0.446768 5.7058e-05
2:120953597 A T 1.937284 -1.6352e-06
2:120957378 G A 0.146257 -1.0666e-05
2:120975350 A G 0.075121 1.7464e-06
2:120977608 G T 0.213747 -2.8582e-05
2:120980428 C G 1.351805 1.9681e-05
2:120988498 C T 1.378197 -1.0507e-05
2:120994419 A G 1.142060 6.8544e-06
2:120995678 T C 0.042011 2.1909e-05
2:121031319 A G 0.030329 -3.0070e-07
2:121034819 A G 0.453033 -4.9162e-06
2:121036333 A G 0.212949 -3.2560e-05
2:121036577 T C 0.625143 5.4898e-06
2:121036598 C T 0.076186 -3.5545e-05
2:121036929 C G 0.148701 1.1648e-05
2:121040679 T C 0.025483 -2.2585e-05
2:121042545 T C 0.085138 2.1686e-05
2:121044521 G T 0.076426 -6.8065e-08
2:121044847 C T 0.228805 -3.3419e-05
2:121048712 C T 1.374935 -1.8335e-05
2:121049613 T G 0.228431 -3.5298e-05
2:121052324 T G 0.135013 -4.8168e-05
2:121055910 C A 1.124370 1.3535e-05
2:121059443 A G 0.127295 -7.5365e-06
2:121069769 T C 0.031007 -6.4178e-06
2:121069922 T C 1.421230 -3.2343e-05
2:121074235 T C 0.070759 -2.8287e-05
2:121075175 A G 0.046078 3.0477e-05
2:121075985 A G 0.352094 4.0946e-05
2:121078236 G C 1.336615 1.0280e-06
2:121080622 A G 1.327721 8.6788e-06
2:121081260 T G 1.430406 -3.4953e-06
2:121082239 T C 0.059395 -2.2800e-05
2:121084707 G C 1.838605 1.4101e-05
2:121084993 G A 0.108807 3.9706e-05
2:121086202 A C 0.176901 -4.7182e-05
2:121086283 G C 0.083304 -1.6866e-05
2:121086679 C T 0.419702 1.0085e-05
2:121089731 C T 0.387928 8.2180e-06
2:121089795 A G 0.029313 -2.6280e-05
2:121090996 T C 0.037178 3.3518e-05
2:121091140 T C 0.083434 1.3297e-05
2:121091968 G A 0.070266 9.2812e-06
2:121093769 G A 0.068685 2.0924e-05
2:121096251 G C 0.824414 1.2630e-05
2:121097952 G A 0.117849 7.1489e-05
2:121108218 T G 0.033137 -1.9156e-06
2:121109091 A G 0.064410 -1.7729e-05
2:121110559 A C 0.253798 -1.2651e-05
2:121114915 G A 0.080669 -7.8661e-05
2:121119857 G A 0.103578 -1.5318e-05
2:121121363 G T 0.259202 -2.9196e-05
2:121122285 T C 0.897877 4.2636e-05
2:121123496 G A 0.075865 4.8471e-05
2:121124798 C T 0.067270 3.3995e-05
2:121125289 T C 0.247559 3.9536e-05
2:121125769 A C 0.031754 2.8232e-05
2:121126279 A G 1.286159 3.5567e-05
2:121127029 T C 0.035750 -2.6344e-05
2:121134595 C T 1.182276 -2.0336e-06
2:121135166 T C 0.124270 -5.0829e-05
2:121142168 G A 0.615697 -1.2358e-05
2:121145352 C T 0.885620 1.0502e-05
2:121151303 T C 0.068623 -1.9635e-05
2:121151462 C T 1.963757 1.4923e-05
2:121153947 C T 0.286142 -2.1149e-05
2:121156062 A G 0.388506 -1.4776e-05
2:121156253 T C 0.107073 -1.4881e-05
2:121161054 A G 0.063930 -2.1966e-05
2:121168174 T C 0.072557 5.3415e-06
2:121172637 T C 0.031371 -1.3372e-05
2:121173816 T G 0.079302 1.2660e-05
2:121179281 A C 0.038200 -9.1260e-06
2:121181227 C A 0.024159 -1.8793e-06
2:121181335 T C 0.534588 -1.3736e-05
2:121181413 A G 0.179179 2.7963e-05
2:121184355 G T 0.051112 3.5082e-05
2:121189317 G A 0.647409 1.0499e-05
2:121195097 A G 0.218175 1.2648e-04
2:121195181 G A 0.169117 -3.0874e-05
2:121197525 A C 0.107761 -2.4688e-05
2:121198408 A G 0.094785 -4.5849e-05
2:121202030 C T 0.620242 4.1343e-05
2:121207928 G A 0.445408 -1.8629e-06
2:121211206 C T 0.111494 -9.3253e-06
2:121212856 C T 0.228746 1.5694e-05
2:121217297 A G 0.023821 1.3618e-05
2:121219023 T C 0.032108 1.7481e-05
2:121220873 T C 1.805604 -2.5729e-05
2:121221073 T C 0.080435 -2.4513e-05
2:121221206 A G 1.497533 -2.9228e-05
2:121228177 T C 1.346969 -1.3740e-05
2:121228562 A C 0.156134 2.0241e-06
2:121229596 T C 0.114542 1.3212e-05
2:121231350 T C 1.531127 -3.2463e-05
2:121233908 A G 0.129596 -6.4729e-07
2:121234795 A G 0.050271 -4.2668e-05
2:121235551 G A 1.699738 -1.9706e-05
2:121238292 A G 0.091425 7.4267e-06
2:121245122 C T 1.802141 -8.9286e-06
2:121248650 T C 1.954581 5.6228e-06
2:121252490 A C 0.035620 2.8482e-05
2:121257128 T C 0.159824 -2.1915e-06
2:121258090 A G 0.021117 3.8957e-06
2:121260356 C A 0.086634 7.3143e-06
2:121261410 A G 0.069318 -3.4829e-05
2:121263296 A G 0.028881 3.9201e-05
2:121264471 T C 1.828367 4.0266e-06
2:121268633 T G 1.935139 -2.1638e-06
2:121269128 A G 0.089818 4.8095e-06
2:121278910 C T 0.056565 1.2557e-04
2:121282630 G A 0.134994 -1.6628e-05
2:121282665 C T 0.391265 -6.3127e-06
2:121288528 C T 0.278132 -1.0864e-05
2:121291488 T G 0.142641 1.2703e-04
2:121300355 G A 0.160857 4.6452e-06
2:121303240 T C 0.921412 4.0791e-05
2:121303783 C T 0.109011 5.8699e-05
2:121305604 G A 0.298119 -2.5623e-05
2:121306440 A G 0.821619 2.6114e-05
2:121306682 A G 0.148484 -1.4503e-05
2:121307387 T G 0.818127 1.7060e-05
2:121309231 G C 0.505924 4.9336e-05
2:121309488 T C 0.829247 1.7486e-05
2:121310704 T C 0.241392 5.9201e-05
2:121320320 T C 0.032763 3.2676e-05
2:121324896 C T 0.047405 -1.0120e-05
2:121325454 G A 0.803420 8.2373e-06
2:121332929 T C 0.478847 3.5128e-05
2:121335144 G A 0.074492 2.2221e-05
2:121336277 G A 0.762912 3.8764e-05
2:121340987 G A 0.081172 -3.4456e-05
2:121341281 A C 1.079464 8.2784e-06
2:121347992 A G 0.078208 7.0783e-06
2:121348472 A G 1.173058 2.1056e-05
2:121350385 C T 1.099751 2.1678e-05
2:121352542 C T 1.234186 2.4338e-05
2:121355079 A G 0.050145 3.4188e-06
2:121355408 G A 0.116619 -2.9127e-06
2:121357681 T C 0.137204 7.2877e-06
2:121357773 G A 0.046104 -1.0492e-05
2:121358255 A C 0.778816 -7.0602e-06
2:121358829 A G 0.101815 1.9975e-05
2:121367722 G A 0.154680 3.2611e-06
2:121369039 C T 1.761146 -2.2216e-05
2:121370703 T C 0.065452 -6.6610e-06
2:121382140 G A 1.791251 -3.1846e-05
2:121383577 T C 0.083278 -9.0393e-06
2:121385960 A G 0.091393 2.9253e-05
2:121389736 T C 0.045529 3.2312e-05
2:121391914 T C 0.061843 -2.1102e-05
2:121399528 A G 0.086605 7.5741e-05
2:121408703 T G 0.025042 2.3401e-07
2:121410886 G C 0.106525 -2.6962e-06
2:121412595 T C 0.037421 -7.0613e-06
2:121413293 T C 0.085998 2.5523e-05
2:121415977 A G 1.540622 -1.7525e-05
2:121425954 T C 0.198180 5.8103e-05
2:121428673 G C 0.035405 -6.9121e-06
2:121438846 T C 1.843214 -9.7685e-06
2:121444529 G T 1.871667 -6.6501e-06
2:121447584 T C 0.485186 -3.7812e-06
2:121450220 T C 0.130472 -2.9910e-05
2:121452664 C T 1.387636 -4.4456e-07
2:121464862 A G 0.368628 3.4464e-05
2:121465200 A C 0.298924 -7.7214e-06
2:121471242 A G 0.026340 7.6405e-06
2:121472844 C T 0.190199 -3.0364e-06
2:121473501 A G 0.112455 2.6001e-06
2:121479853 C G 0.140934 3.9803e-06
2:121487404 T C 0.679037 -3.8898e-05
2:121491645 G A 0.559610 1.6875e-05
2:121493249 C T 0.115801 -4.2266e-05
2:121501218 C A 1.259082 4.0760e-06
2:121503189 T C 0.062615 1.7693e-05
2:121506802 G A 0.357528 1.1192e-05
2:121518194 C G 0.054871 -1.8032e-05
2:121520477 A G 0.021409 4.1426e-06
2:121521052 A C 0.066322 -1.3181e-05
2:121524678 G C 0.081214 8.3618e-06
2:121524842 T C 0.180293 -3.0504e-05
2:121534783 C A 0.314764 -6.2711e-06
2:121536678 G A 0.045802 -5.3008e-06
2:121540731 A G 0.057101 -1.9876e-05
2:121547526 G A 0.591714 1.0633e-05
2:121547754 G T 0.115889 -6.0608e-05
2:121551559 A G 0.224981 -2.8386e-05
2:121554317 G A 0.104418 -2.8473e-05
2:121555421 A G 0.340536 3.0821e-06
2:121555744 T C 0.057730 -1.1853e-05
2:121556933 A C 0.064761 -1.6962e-05
2:121558565 G A 1.234517 -7.4931e-05
2:121563663 C T 1.843152 -1.4416e-06
2:121568708 A G 0.615636 2.6878e-08
2:121571082 A G 0.132378 -5.7086e-06
2:121578827 G A 1.004667 -1.1109e-05
2:121579604 A G 0.662408 -2.7939e-06
2:121580631 G A 1.457100 -1.6384e-05
2:121580721 A G 0.083525 3.6417e-05
2:121581093 G A 0.031209 -7.3350e-06
2:121581586 C T 0.113753 1.3969e-05
2:121585736 T C 0.117901 4.8431e-05
2:121591328 T C 0.318445 1.2830e-05
2:121591708 C G 0.133968 6.9366e-06
2:121592733 G A 0.401661 7.7336e-06
2:121595079 A G 0.302294 -9.2715e-06
2:121595616 G T 1.123471 5.1166e-07
2:121599425 G T 0.108235 1.3124e-05
2:121600201 A G 0.107622 1.9167e-05
2:121612659 A G 0.337735 3.4435e-06
2:121614375 A G 0.075784 -1.2170e-05
2:121614391 T G 0.241710 2.0787e-05
2:121622464 A C 0.241285 1.8617e-05
2:121623860 A G 0.408779 -7.2480e-06
2:121627175 G A 0.973634 1.8638e-05
2:121631384 C T 0.877454 -4.7253e-06
2:121633571 A G 0.074258 -2.3761e-05
2:121634010 A G 0.644615 -1.2103e-06
2:121638833 A C 0.862338 -2.3335e-06
2:121647893 A G 0.716006 4.1331e-06
2:121649989 C T 0.240259 2.4521e-05
2:121650116 T C 0.093139 -2.7490e-05
2:121651457 T C 1.563722 6.2144e-06
2:121653647 G A 0.692322 3.4959e-05
2:121654710 T C 0.061999 3.1510e-05
2:121657322 G T 0.049223 1.9608e-05
2:121661870 T C 0.092837 -2.2875e-05
2:121662369 G T 0.089770 -6.4649e-05
2:121666919 T C 0.062635 8.7865e-06
2:121668817 C A 0.667024 5.1449e-05
2:121670398 C T 0.653427 1.4202e-05
2:121670669 G A 1.249935 3.8002e-07
2:121670757 C T 1.393887 1.5694e-05
2:121675238 G A 0.101309 -1.6062e-06
2:121678708 A G 0.107739 1.3862e-05
2:121679792 G A 0.041822 -5.3783e-07
2:121686533 C T 1.941689 4.8544e-06
2:121710067 T C 0.042478 3.6136e-05
2:121715283 A G 0.109709 8.2024e-06
2:121720125 C T 1.894890 -6.1883e-06
2:121720374 T C 0.092074 -1.6794e-05
2:121721467 T C 1.893978 -6.8984e-06
2:121722262 T C 0.052699 4.4924e-06
2:121726447 A G 1.973423 -4.0362e-05
2:121733061 A G 0.520400 3.3233e-05
2:121740505 T C 1.912340 -2.3779e-06
2:121742307 T C 0.059434 9.9915e-06
2:121743169 G A 0.025756 -6.8890e-06
2:121745335 A G 0.042413 -2.1130e-05
2:121746956 T G 1.458694 -6.0473e-05
2:121747433 T C 0.060749 -2.5574e-05
2:121748820 A T 0.030942 -1.3140e-05
2:121753354 A G 0.056386 2.5770e-05
2:121755177 A G 0.852364 1.0486e-06
2:121764473 C T 0.044478 1.3822e-05
2:121780679 G A 0.097498 1.2303e-05
2:121789026 C T 0.577578 4.5506e-05
2:121794114 T C 0.057980 -1.0419e-05
2:121799520 G A 1.402752 -6.8064e-05
2:121800379 T C 0.139879 -1.3702e-05
2:121803481 A G 0.035792 3.7102e-05
2:121812224 G A 1.354772 -5.9895e-05
2:121812664 A G 1.327053 -3.8992e-05
2:121816852 C T 0.584619 3.8536e-05
2:121820058 A G 0.024250 -9.8420e-07
2:121823496 A G 0.076186 7.0752e-06
2:121824823 T C 1.487302 -5.2286e-05
2:121826860 T C 0.025282 8.4163e-06
2:121830392 T C 0.305455 3.3759e-05
2:121835674 T C 0.063625 6.6612e-06
2:121837519 A G 1.087193 -3.1987e-05
2:121842164 C T 0.050463 -1.1520e-05
2:121844303 G A 0.462339 5.5604e-05
2:121845008 G A 0.100809 5.7052e-06
2:121846654 T C 0.081928 -2.6522e-05
2:121847191 G A 0.054157 9.1881e-06
2:121855879 T C 0.468178 4.8316e-05
2:121858827 T C 0.044890 -1.3508e-04
2:121859227 T A 0.081243 3.1178e-05
2:121861093 A G 0.081766 -4.7031e-06
2:121862616 G A 0.054497 1.5780e-05
2:121868851 T C 0.047123 -8.4097e-05
2:121875785 T C 0.366243 2.4305e-05
2:121881568 C T 0.361368 3.3817e-05
2:121886264 G A 0.060577 1.6940e-05
2:121895810 T C 0.045753 2.2913e-05
2:121899272 G T 0.422642 -4.6804e-06
2:121899521 T C 0.065523 -3.8576e-05
2:121900572 A G 0.090533 -7.7385e-06
2:121901979 T G 1.629424 -1.4198e-05
2:121907076 C T 0.234663 5.0282e-06
2:121909748 C T 1.219158 -4.2502e-05
2:121912972 A G 0.941033 -2.7818e-05
2:121916629 T C 0.042916 2.4508e-05
2:121918712 T C 0.248601 -4.1155e-05
2:121918815 G T 0.927040 1.3286e-06
2:121919116 G A 0.264775 -6.2299e-05
2:121920145 G A 0.093201 3.6519e-06
2:121925398 T C 1.034613 1.4129e-05
2:121928620 T C 0.063956 -1.9829e-06
2:121932840 T C 0.142316 -5.4078e-06
2:121933873 T C 1.870836 -1.5627e-05
2:121939423 A G 1.090993 1.0598e-05
2:121940967 T C 0.097686 -4.6843e-06
2:121943228 T C 0.487783 -2.1571e-05
2:121945068 C T 1.549486 -7.6286e-06
2:121945731 A G 1.761477 -2.9829e-05
2:121946535 G C 0.110361 1.9017e-05
2:121951075 G A 1.926359 -1.8751e-05
2:121953667 T C 0.030050 -2.4838e-05
2:121955160 A G 0.770458 1.3840e-05
2:121956535 A G 1.189774 9.2632e-06
2:121957835 A G 0.052978 -2.0745e-05
2:121962947 T G 1.789778 -1.9206e-05
2:121965450 G A 1.345551 -8.8778e-06
2:121968032 G A 1.715945 -5.0050e-05
2:121971481 T C 0.032679 1.5248e-05
2:121974839 C T 0.030491 -3.8746e-07
2:121978882 C T 0.170714 2.6563e-05
2:121980465 T C 1.673853 3.3487e-05
2:121983299 G A 0.030316 -7.8739e-06
2:121990108 C A 1.075436 5.7040e-05
2:121990162 G A 1.403803 2.7393e-05
2:121991967 T C 0.279232 -1.5129e-05
2:121994055 T C 1.058519 6.8603e-05
2:121998212 T C 0.081938 -1.5326e-06
2:122000745 C T 0.279534 -4.3490e-05
2:122001230 C T 0.030316 -7.7109e-06
2:122003073 G A 0.721576 -7.1496e-05
2:122006851 C A 0.326657 -7.8694e-06
2:122012945 T G 0.025824 -1.5647e-05
2:122022432 T C 0.032179 3.9326e-05
2:122026409 A G 0.057321 -1.8257e-05
2:122028117 C G 0.495894 -8.0927e-06
2:122031769 T C 0.286201 -8.8526e-06
2:122033583 A G 0.052712 -2.6618e-06
2:122036871 C A 1.131057 8.7191e-05
2:122037415 G A 0.208061 -2.5851e-05
2:122038940 A G 0.099751 -3.2459e-06
2:122039275 C T 0.036090 3.8131e-07
2:122046025 T G 0.052167 1.9998e-06
2:122049381 A G 0.733547 1.8403e-06
2:122051755 A G 0.084771 1.3600e-05
2:122054321 T C 0.112848 1.3707e-05
2:122056325 C T 0.167160 1.5131e-05
2:122061005 G A 0.033792 3.5326e-05
2:122063844 G A 0.127691 4.4853e-06
2:122066159 T C 0.076991 2.2306e-05
2:122066357 C G 0.091906 6.1145e-06
2:122082584 G A 0.485248 1.1361e-05
2:122083876 T C 0.041943 6.3302e-05
2:122089631 G A 0.117723 2.0613e-05
2:122089687 T C 0.060613 -2.0055e-05
2:122090864 G A 0.250685 3.7540e-06
2:122092220 C T 0.183305 3.7124e-05
2:122094527 A G 0.043085 -2.9698e-05
2:122095855 T C 0.065241 6.2417e-06
2:122136758 T C 0.141804 -2.4456e-05
2:122143110 T C 0.224153 6.5390e-06
2:122145157 A G 0.117376 1.1424e-05
2:122145642 T C 0.091743 -5.0580e-07
2:122148174 G A 0.195727 7.9613e-06
2:122151354 C T 0.056468 2.5413e-05
2:122155032 T C 0.045078 2.6909e-05
2:122174284 C A 0.026720 2.3653e-05
2:122175505 T G 0.270666 2.1454e-05
2:122177598 A G 0.083496 -7.1440e-06
2:122191776 T C 0.227172 2.0922e-06
2:122202093 G A 0.089721 -3.0845e-07
2:122237694 G A 0.131183 2.0103e-05
2:122239324 A G 0.042527 1.6513e-05
2:122243772 C T 0.142093 -2.0683e-05
2:122253944 C T 0.041858 -8.0882e-05
2:122273032 C T 0.109595 2.4592e-06
2:122286589 T C 0.135309 7.8683e-06
2:122291430 C T 0.066932 1.9560e-06
2:122299649 C T 0.108644 -3.0188e-05
2:122324363 G A 0.043546 2.4312e-05
2:122325081 T C 1.403820 -2.9823e-05
2:122331491 C G 0.020351 6.3788e-06
2:122331518 A G 0.126250 -2.0021e-05
2:122334784 T C 0.024188 1.8993e-05
2:122343122 A G 0.041949 -1.6527e-05
2:122354113 T C 0.064371 -5.9655e-07
2:122358310 A C 0.135056 1.7752e-06
2:122365790 A G 0.073515 -2.0433e-05
2:122401698 T C 0.096141 -1.0840e-07
2:122419911 G T 0.226750 5.5830e-06
2:122436578 A G 0.028099 -1.6853e-06
2:122449508 C T 0.044903 -1.3868e-05
2:122452623 T C 0.026772 1.2365e-05
2:122489932 T C 0.148584 -3.1107e-05
2:122492983 A G 0.032004 -9.8065e-06
2:122498324 T C 0.082434 -4.5348e-06
2:122509570 T C 0.293734 -7.4138e-06
2:122511135 C G 0.117496 -2.6982e-05
2:122515214 T G 0.846774 1.5559e-05
2:122526036 G A 0.054309 -2.8811e-05
2:122536455 G A 0.134802 -4.7286e-05
2:122554635 C T 0.023623 5.5289e-06
2:122562188 A G 1.567107 -2.3805e-06
2:122564832 A G 0.085878 -2.2296e-05
2:122567265 T C 0.059509 -3.8676e-05
2:122572180 T C 0.839653 3.9999e-06
2:122575275 A G 0.056974 2.8972e-05
2:122578812 T C 0.028739 3.0444e-05
2:122583101 A G 0.138266 -1.8153e-06
2:122584859 G A 0.456269 -1.3037e-05
2:122586232 T C 0.259358 2.6586e-05
2:122597651 C T 0.039911 -6.7874e-06
2:122598004 T C 0.180692 -2.1723e-05
2:122598583 T C 0.407741 -3.7478e-05
2:122599120 G A 0.163775 -4.4674e-05
2:122608300 C A 0.206282 2.4812e-05
2:122613505 A G 0.126467 -3.8057e-05
2:122616061 T C 0.169951 8.9412e-06
2:122619765 G A 0.047042 -5.2998e-06
2:122622516 A G 1.546156 2.4692e-05
2:122622911 C T 0.351312 8.2072e-05
2:122638612 G A 0.418984 6.0892e-06
2:122643740 A C 0.058931 8.6223e-06
2:122649303 A G 0.050917 -1.6955e-05
2:122653927 T C 0.040599 2.0977e-05
2:122656120 G T 0.175784 5.5777e-05
2:122657449 A G 0.038392 -1.7176e-06
2:122660025 A C 0.054971 -3.5689e-06
2:122660067 G C 0.030118 -1.8504e-05
2:122661256 G A 0.028829 5.6577e-05
2:122676007 T G 0.049788 -1.3665e-05
2:122694586 G A 0.043546 1.4951e-05
2:122728929 C T 0.556068 2.1807e-05
2:122734970 G T 0.057464 -2.1501e-05
2:122748747 T C 0.040050 -3.6830e-05
2:122760249 A G 0.141070 -2.5968e-05
2:122767327 G A 0.272919 -7.2797e-05
2:122777669 T C 1.317458 -6.5575e-05
2:122778646 A G 0.093671 1.4529e-05
2:122782632 A G 0.160354 -2.7993e-05
2:122812911 G C 0.029725 1.0220e-05
2:122821486 T G 0.347079 4.6936e-05
2:122835569 C T 1.662278 -1.2731e-05
2:122856061 G A 0.026778 3.3831e-05
2:122872704 A G 0.022834 -2.0736e-05
2:122886804 T C 0.534691 2.1519e-05
2:122918215 G A 0.233122 1.7417e-05
2:122921551 A G 0.046879 4.4275e-06
2:122924830 G A 0.030238 -1.7089e-05
2:122934651 A G 0.235621 -2.1108e-05
2:122945745 T C 0.985589 -2.4117e-05
2:122945952 T C 0.105142 3.6996e-05
2:122947270 C T 0.279157 4.9232e-05
2:122948191 C T 0.127993 -7.3622e-07
2:122952399 G A 0.026275 -7.2574e-06
2:122961528 T C 0.055783 -5.4134e-05
2:122965688 C A 0.398698 -8.9501e-06
2:122968013 C T 0.275791 -5.4854e-05
2:122972737 C A 0.355976 -7.6976e-07
2:122973480 G A 0.050976 3.3881e-06
2:122977330 C T 0.586131 -2.4886e-06
2:122988531 G C 0.120352 3.0047e-06
2:122990057 A C 0.023860 1.6706e-05
2:122999957 T C 0.046983 -4.4736e-06
2:123007890 C T 0.789768 -1.1110e-05
2:123056562 A G 0.026255 -4.9890e-05
2:123056608 C T 1.927670 -6.9826e-06
2:123065045 G A 0.243482 1.4713e-05
2:123065260 T C 0.024814 2.3584e-05
2:123078250 G T 0.074307 -1.2915e-05
2:123078881 G A 0.122481 8.5271e-06
2:123093035 A G 0.265320 -1.8636e-05
2:123116782 T C 0.449959 1.6960e-05
2:123120079 C T 1.526937 1.8696e-05
2:123127789 A G 0.201238 4.4019e-06
2:123135010 C T 0.198703 8.9415e-07
2:123140603 G A 0.876766 -1.3439e-05
2:123141545 G A 0.198791 -2.7528e-07
2:123142070 A G 0.125841 -4.9028e-06
2:123153811 G A 0.142972 -3.3540e-05
2:123160373 T C 0.939621 2.3528e-05
2:123164375 G A 0.056834 1.1019e-06
2:123178289 G A 0.061223 -9.5628e-06
2:123179700 C T 1.835998 -1.5954e-06
2:123183012 T C 0.118531 2.2247e-05
2:123190399 C G 0.039203 -4.5724e-06
2:123191306 C A 1.489487 1.4896e-05
2:123198725 T C 0.928517 1.8705e-05
2:123199847 A G 0.054355 4.2680e-05
2:123203566 A G 0.096567 -8.7542e-06
2:123207873 C T 0.316374 -5.0685e-07
2:123208778 T C 0.099829 9.8672e-07
2:123217470 C T 0.216049 -1.9033e-05
2:123220422 A G 0.546253 -9.7719e-06
2:123221877 T A 0.105850 -6.7517e-06
2:123223592 T C 0.055887 -1.5907e-05
2:123224400 T C 0.420292 -2.1934e-05
2:123228402 T C 0.066251 -1.6207e-05
2:123232776 C T 0.056107 4.1145e-05
2:123234677 G A 1.594337 2.9913e-05
2:123238574 G T 0.165307 -6.9559e-06
2:123248750 A G 0.292777 1.5182e-05
2:123249909 T C 1.754200 -1.1229e-05
2:123253628 A G 1.725264 -9.8783e-06
2:123258425 A G 0.125841 1.9069e-06
2:123269612 C G 0.173843 -2.6063e-05
2:123276721 C T 1.877279 -2.3888e-05
2:123278625 A G 0.061801 2.8090e-05
2:123278792 C T 0.083152 5.5759e-05
2:123283421 T C 0.138775 -1.6737e-05
2:123284992 C G 1.787025 -7.7805e-06
2:123291022 T C 1.687145 -6.7537e-05
2:123294575 T C 0.033409 -7.2981e-06
2:123315301 T C 1.336563 2.9496e-05
2:123318316 A G 0.071902 3.0807e-05
2:123318619 T G 0.073109 7.2869e-06
2:123334892 A G 0.044088 -1.7060e-05
2:123343577 G A 1.810165 2.7705e-05
2:123345046 A G 0.025012 -4.9544e-06
2:123352469 C T 0.027583 3.9320e-05
2:123352505 A C 0.470775 -1.4564e-05
2:123355689 C T 0.022257 3.9062e-06
2:123360161 C T 1.225608 3.0153e-05
2:123361298 T C 0.168114 4.2186e-05
2:123362648 A G 0.080535 1.8317e-05
2:123366833 A G 0.124698 4.6025e-05
2:123373975 G A 1.298399 3.6466e-05
2:123388800 T C 0.078192 7.6002e-06
2:123388876 C T 1.238760 2.3468e-05
2:123390288 A G 0.280329 -1.9432e-05
2:123393828 T C 0.035068 -2.1832e-05
2:123396005 T C 1.049969 7.5802e-06
2:123397938 T C 0.072466 -2.9558e-06
2:123398319 A G 0.033419 -2.3376e-05
2:123408754 A G 0.129794 -4.9439e-05
2:123408858 C T 0.151950 2.7073e-05
2:123409733 T C 0.302070 -2.9636e-05
2:123412546 A G 0.074940 -7.9408e-06
2:123413691 A G 0.071788 3.7160e-05
2:123414804 T C 0.086735 2.1223e-06
2:123416609 G A 0.394592 -1.1319e-05
2:123417310 A G 0.020241 -1.3390e-06
2:123417344 A G 0.081743 5.5567e-06
2:123423208 T C 0.133777 -4.3973e-05
2:123427840 T C 0.086466 -1.2380e-05
2:123431517 G A 0.088332 -9.0099e-06
2:123431920 A G 0.025726 2.6883e-05
2:123438127 G A 1.657397 1.3887e-05
2:123440963 A G 0.049908 2.4253e-05
2:123446796 A G 0.063771 3.3986e-06
2:123451795 G A 0.197314 -2.5338e-05
2:123454565 G A 1.653080 1.2465e-05
2:123456513 C T 0.038177 2.2000e-06
2:123461039 T G 0.029699 3.4725e-06
2:123484847 A G 0.038444 2.2106e-05
2:123486785 T C 0.100143 -1.2494e-06
2:123486885 G A 1.651671 5.8873e-06
2:123490744 G A 0.264054 -9.8978e-06
2:123492420 T C 1.700702 5.1121e-05
2:123492469 G C 0.306669 3.2393e-05
2:123492479 G A 0.351465 7.5147e-06
2:123492610 C T 0.038784 -1.3789e-05
2:123492996 T C 0.114545 3.1321e-05
2:123493392 T C 0.045377 1.4443e-05
2:123497453 T C 0.021987 1.7394e-05
2:123503566 C T 0.282241 7.1242e-05
2:123503589 C T 0.089319 2.0213e-05
2:123507391 T C 0.095512 6.6431e-05
2:123511060 T C 0.034435 2.1111e-05
2:123512348 C A 0.046688 -1.4989e-05
2:123517315 C G 0.047779 -1.0645e-05
2:123530287 A G 0.029251 9.2538e-06
2:123532146 C T 0.624773 5.5199e-05
2:123551532 A G 0.113474 3.0422e-05
2:123562419 C T 1.685862 -4.9710e-05
2:123579517 G A 0.071126 1.8379e-05
2:123589411 C A 0.097076 2.1396e-05
2:123599361 G A 1.652388 -3.8705e-05
2:123614574 A G 0.096060 2.3241e-05
2:123620066 A G 0.094272 2.3657e-05
2:123626416 T C 0.078484 -2.4244e-05
2:123627808 G A 0.181406 1.9458e-05
2:123629174 G A 0.103107 9.0638e-06
2:123641611 A G 0.483031 -1.5164e-05
2:123649006 T C 0.043481 -2.9834e-06
2:123661246 A C 0.102870 1.0787e-05
2:123673239 A C 1.691426 -2.5693e-05
2:123679353 C T 0.066845 -2.6067e-06
2:123684269 T C 1.621890 -2.0118e-05
2:123705969 C T 0.106674 3.1138e-05
2:123719294 G A 0.888525 -4.4170e-05
2:123739237 G A 0.153531 1.1734e-05
2:123741064 A C 0.033971 -2.4650e-05
2:123741389 T G 1.087086 -1.0203e-05
2:123760464 T C 0.273789 -1.3968e-05
2:123763312 T C 0.435934 2.7776e-05
2:123771075 G C 0.027577 4.1655e-05
2:123776163 A C 0.037519 -1.4869e-05
2:123781378 G A 0.347475 -1.6568e-05
2:123785926 A C 1.167053 -5.9265e-05
2:123795991 A G 0.041920 1.9198e-06
2:123797042 T C 0.484654 -3.4424e-05
2:123803156 G T 1.352555 3.1250e-05
2:123803856 A G 0.089377 -7.2402e-05
2:123805431 T G 0.037798 2.7287e-05
2:123817845 A G 0.027278 -7.3516e-06
2:123822683 T G 1.961651 5.1899e-06
2:123827926 T G 0.039930 -1.6964e-05
2:123830111 C T 0.826501 -6.3373e-04
2:123838503 T C 0.892459 7.9082e-05
2:123843378 T C 0.065786 -2.5389e-05
2:123844859 A G 1.868521 -1.4603e-05
2:123845006 C T 0.025804 -1.1035e-06
2:123854287 G A 0.033279 8.6683e-07
2:123875538 T G 0.064073 6.1129e-06
2:123903650 C A 0.095440 5.2951e-05
2:123903770 T C 0.111066 1.8801e-05
2:123911373 G A 0.045915 -3.4596e-06
2:123914713 G A 0.226714 -2.3240e-05
2:123918833 C A 0.062086 -1.7263e-05
2:123931032 T C 0.027739 -1.3814e-05
2:123931274 G A 0.423681 -5.7149e-05
2:123939277 C A 0.173980 -1.4175e-05
2:123941068 A G 0.081259 4.4658e-06
2:123947983 G A 0.045188 6.7617e-06
2:123950121 A C 0.038395 -1.2200e-06
2:123951832 G A 0.508579 -2.7774e-05
2:123972422 A C 0.160568 -6.1417e-06
2:123973405 G A 0.459586 -1.0645e-05
2:123986987 T C 0.097524 2.1728e-06
2:123990058 G A 0.055088 1.1352e-05
2:123993396 C T 1.887175 -1.3346e-05
2:123996377 A C 0.091156 2.4448e-05
2:123997358 G A 0.145069 -1.3364e-05
2:124001520 C T 0.073443 3.8010e-05
2:124006390 T C 0.580860 3.6579e-05
2:124012735 A C 0.035302 -1.0582e-05
2:124023631 G A 0.123948 -5.7576e-06
2:124024054 G A 0.029446 -2.6017e-05
2:124025997 T C 0.109323 -5.2559e-06
2:124031982 G A 0.031644 4.2140e-05
2:124035378 T C 0.776736 3.1820e-05
2:124041479 G T 0.637623 -2.3453e-05
2:124042762 A G 0.070986 -5.1205e-05
2:124045745 A G 0.067786 -1.4346e-05
2:124050854 A G 0.096872 2.7987e-05
2:124055140 A G 0.070636 -3.2027e-05
2:124070231 A C 0.138243 -7.7117e-06
2:124076382 A G 0.060996 -3.1812e-06
2:124083742 T C 0.050083 -1.9235e-05
2:124097833 C T 0.173168 -3.5188e-06
2:124103854 T C 0.589228 -6.9425e-07
2:124108425 A G 0.066286 5.1414e-06
2:124113674 A C 0.073628 -6.2682e-06
2:124117442 A C 0.057623 1.1463e-05
2:124122257 T G 0.621813 -2.9344e-05
2:124138514 A G 0.048415 3.4882e-05
2:124147393 G A 0.779066 3.1403e-05
2:124147559 A G 0.096356 -3.5668e-05
2:124157053 C A 0.168488 1.0645e-05
2:124158309 G A 1.330763 9.6714e-06
2:124162455 A G 0.144514 1.5578e-05
2:124176013 C T 0.035769 -1.2224e-05
2:124176570 G A 1.161159 4.8580e-06
2:124206524 T C 0.159909 2.3524e-05
2:124223296 T C 0.051563 7.3587e-06
2:124259490 A G 0.411675 -5.4684e-05
2:124265723 T C 0.025528 -1.5922e-05
2:124272911 A G 0.127636 3.0042e-05
2:124276950 T G 0.614458 -4.2003e-05
2:124277641 A G 0.423665 -4.3452e-05
2:124281219 A G 0.037187 1.3846e-05
2:124283133 A G 0.474053 5.5603e-05
2:124287183 T G 1.375584 -1.9080e-05
2:124287216 T C 0.032802 -1.5445e-05
2:124326158 A G 0.157731 1.3493e-05
2:124328735 C A 1.344499 3.7898e-05
2:124330278 G A 0.307055 -1.4510e-05
2:124334697 T G 0.052203 -1.8018e-05
2:124361393 A G 0.022919 -1.6547e-05
2:124368800 G A 0.745839 6.2673e-06
2:124369034 G T 0.029943 -1.0252e-05
2:124401352 G A 0.022838 -1.8741e-05
2:124401476 G A 0.146786 -4.6318e-06
2:124407723 T C 0.048954 -3.4566e-05
2:124408125 C A 0.107979 -1.4433e-05
2:124409994 A G 0.115918 1.7374e-05
2:124432977 T C 0.091516 2.2921e-05
2:124449538 T C 0.154881 4.0220e-05
2:124454176 A G 0.022140 2.4922e-05
2:124454519 A G 0.230158 -8.0352e-06
2:124477276 T C 0.281741 1.7011e-05
2:124479731 T G 0.790557 1.7866e-06
2:124482505 C G 0.562307 -3.6210e-06
2:124488961 C A 0.331996 3.4834e-05
2:124492156 A G 0.042683 9.0657e-06
2:124492684 T C 0.453471 1.3244e-05
2:124503205 G A 0.632650 -3.7572e-05
2:124508872 C T 0.046961 1.4297e-05
2:124520236 C T 0.030274 3.5147e-06
2:124531480 G A 0.099504 8.5030e-06
2:124532650 C T 0.172396 1.3545e-05
2:124538974 C T 1.207184 -2.1410e-05
2:124573722 G A 0.123961 -3.9564e-05
2:124621860 T C 0.034818 1.9317e-05
2:124622847 A G 0.102841 5.7755e-06
2:124631007 T G 0.254836 3.1847e-05
2:124633697 G A 0.217827 5.1386e-05
2:124649194 T G 0.046584 -7.8224e-06
2:124665496 T C 0.063589 -9.6840e-06
2:124671249 C T 0.170961 9.5479e-06
2:124675291 T C 0.102870 6.7268e-08
2:124676334 C T 0.048061 7.0852e-06
2:124687304 A G 0.358550 -1.4681e-05
2:124697000 A G 0.081931 2.8635e-06
2:124710795 A C 0.899211 -4.4297e-05
2:124725076 A G 0.055994 2.3052e-05
2:124730240 A C 0.120579 3.4152e-05
2:124731228 T C 0.080042 1.8940e-06
2:124732010 G T 0.047736 -4.2972e-05
2:124740484 A G 0.525642 3.9104e-05
2:124748246 G A 0.353084 3.5417e-05
2:124749962 C T 0.470551 -1.6792e-06
2:124750252 G A 0.090744 -4.5196e-06
2:124754515 T C 0.271656 -3.5359e-05
2:124756147 T C 0.133050 1.5668e-05
2:124756298 T C 0.216896 -3.4966e-06
2:124763852 T C 0.059684 7.6101e-06
2:124768593 A G 0.171954 -1.4145e-05
2:124769204 A G 0.092337 4.6175e-06
2:124771950 A C 0.057938 -2.1461e-05
2:124775862 G C 0.217649 2.5906e-05
2:124776766 T G 0.043692 1.4013e-05
2:124781258 C A 1.706753 -6.3931e-06
2:124786909 A C 0.105671 -7.8260e-05
2:124791443 C T 0.148373 3.9368e-05
2:124791574 G A 0.067679 5.2970e-06
2:124804591 A G 0.032682 8.8520e-06
2:124804961 A C 0.143511 -8.2781e-05
2:124806289 C T 0.603389 1.8725e-05
2:124813526 T C 0.054095 1.7721e-05
2:124819936 T A 0.058058 3.2904e-05
2:124821575 A G 0.212628 -9.1985e-06
2:124822830 C A 0.225494 2.6964e-05
2:124831876 C T 0.235631 1.8241e-05
2:124872250 G A 0.046675 7.7732e-06
2:124875006 C T 0.045802 -9.4271e-06
2:124877856 G A 0.063745 -1.6723e-05
2:124878126 T G 0.180572 -1.1254e-05
2:124878265 A G 0.086381 -3.7935e-06
2:124905546 A G 0.683564 7.3929e-06
2:124908016 C G 0.207353 -1.1901e-05
2:124909788 G A 0.167546 -1.3288e-05
2:124912289 T G 1.888688 -3.8185e-06
2:124913966 A C 0.036574 -2.9362e-06
2:124923048 C T 0.025736 -2.3367e-05
2:124925587 A G 0.256264 1.0865e-05
2:124925917 A C 0.048188 -2.0164e-06
2:124931139 A C 1.605973 2.2101e-05
2:124940590 G A 0.283120 1.1803e-05
2:124941904 G T 0.437382 -8.5485e-06
2:124965510 C T 0.046036 -1.2046e-05
2:124970109 A G 0.195603 -2.4355e-05
2:124983056 C T 1.563498 1.5890e-05
2:124992404 A G 0.091338 3.2012e-05
2:124993087 T C 0.075008 1.7943e-06
2:124994170 T C 0.314212 1.2038e-05
2:124998364 T G 0.476218 1.9230e-05
2:124999266 C T 0.034107 -8.4995e-06
2:125001111 A G 0.029135 -1.3243e-05
2:125004105 T C 0.530826 -3.6184e-05
2:125012609 C A 0.069866 4.2636e-05
2:125025471 C T 0.073232 1.1071e-06
2:125027214 A G 0.050073 -2.4441e-05
2:125042372 G A 0.231362 2.2748e-06
2:125054416 A G 1.368564 3.2459e-05
2:125055136 C T 0.414563 -3.7558e-06
2:125056698 T G 1.235550 5.9297e-06
2:125057549 C T 0.404073 1.4440e-05
2:125059709 A C 0.074154 -2.0334e-05
2:125073806 A G 0.041290 3.9404e-05
2:125092113 A C 0.109154 3.6416e-05
2:125093655 A G 0.174161 2.4073e-05
2:125102573 T G 1.394069 1.7985e-05
2:125124709 G T 0.484144 8.7128e-06
2:125125169 G A 0.060814 -1.6981e-05
2:125141874 G A 0.026165 -2.6774e-05
2:125143471 G T 0.060645 -1.3091e-05
2:125143866 T C 0.131135 -3.3443e-05
2:125144740 C A 0.319026 2.0571e-05
2:125148975 A G 0.044133 -3.4768e-05
2:125150792 A G 1.236689 -3.3762e-05
2:125152150 A G 0.081493 -2.6930e-05
2:125152674 G T 0.133816 -5.9359e-06
2:125157430 G A 0.051742 1.3105e-05
2:125159550 C T 0.185953 3.2583e-05
2:125162316 C T 0.069561 1.5418e-05
2:125178343 G C 0.107242 1.9960e-05
2:125180390 A G 0.354587 3.9341e-06
2:125183450 G A 0.412499 3.9699e-05
2:125184186 T C 0.051596 6.2505e-06
2:125185492 G A 0.094768 1.7541e-05
2:125194846 G C 0.489227 -1.8841e-05
2:125204264 G A 0.078036 7.2250e-06
2:125209717 C T 0.080432 4.4959e-05
2:125224546 A G 0.589091 -1.7260e-05
2:125225602 T C 0.349923 1.2376e-05
2:125239541 T C 0.057620 1.6519e-05
2:125243356 T C 0.079708 -6.1876e-05
2:125244960 T C 0.988448 7.1841e-06
2:125254265 C T 0.062161 2.3468e-06
2:125254629 C G 0.046685 -4.6998e-05
2:125261298 T C 0.493667 -1.9318e-05
2:125266823 G A 0.086365 -3.7288e-05
2:125272194 C T 0.128697 -1.3237e-05
2:125272968 T G 0.985738 2.5852e-05
2:125277872 G A 0.069110 3.8480e-05
2:125281910 T C 0.088436 -2.3693e-06
2:125286706 C G 0.080746 -2.1902e-05
2:125287973 A C 0.338475 3.2691e-05
2:125289125 C G 0.457590 1.6110e-05
2:125291837 T C 0.119115 -1.2981e-05
2:125293580 T C 0.107080 -1.2557e-05
2:125303307 C T 0.197002 -5.3307e-05
2:125305213 A G 0.671808 5.0173e-05
2:125313312 A C 0.055078 5.9835e-06
2:125313491 A G 0.054682 3.2239e-05
2:125318223 G T 0.754853 2.5959e-05
2:125324066 A G 0.044588 1.3527e-05
2:125327950 A G 0.627678 -3.1863e-06
2:125330439 A G 0.360647 6.5287e-05
2:125334503 A G 0.055663 2.6256e-05
2:125334782 C T 0.030293 2.8014e-05
2:125335078 A G 0.332123 -2.8099e-05
2:125345058 C T 0.052112 -1.5629e-05
2:125346028 T C 0.588420 3.8498e-06
2:125359560 A G 1.191221 -7.7821e-06
2:125364683 A C 0.034601 3.2358e-05
2:125375481 G A 1.081301 5.9088e-06
2:125381863 T C 0.038862 3.2144e-05
2:125390173 T C 0.283611 2.3160e-05
2:125392522 C T 1.121232 -1.0644e-06
2:125414606 T G 0.469976 -1.9206e-05
2:125422072 A G 0.109287 -2.6373e-05
2:125423641 T C 0.121959 5.0953e-05
2:125424368 C T 0.098254 1.6388e-05
2:125427042 T C 0.064595 1.7522e-05
2:125443873 A G 0.424947 8.1268e-07
2:125446588 T G 0.747919 -7.3107e-06
2:125447492 G A 0.049843 3.3978e-05
2:125452998 T C 0.134118 -7.6638e-06
2:125454396 G A 0.875536 -1.0976e-05
2:125454712 A G 0.303634 -3.2517e-05
2:125455086 C A 1.448106 8.7011e-06
2:125456845 T C 0.073972 2.5069e-05
2:125459227 T C 0.362306 -1.5119e-05
2:125460373 T C 0.829935 2.0568e-06
2:125471949 A C 0.392738 6.4171e-06
2:125497901 C T 0.053433 -2.3461e-05
2:125498235 T C 0.702507 -2.6911e-05
2:125499954 G C 0.075063 -3.1930e-05
2:125504881 C T 0.022286 6.1065e-06
2:125504906 T C 0.035565 3.2963e-06
2:125507750 A G 0.037369 -3.0427e-05
2:125508650 T C 0.195535 2.8369e-05
2:125508995 C T 0.201556 3.4752e-06
2:125513212 C T 0.895439 -2.9121e-05
2:125523722 A G 0.359881 -5.4187e-06
2:125526407 G A 0.363380 2.3605e-05
2:125526775 A G 0.904199 1.0411e-05
2:125527318 A G 0.033880 -1.3700e-05
2:125529756 A G 0.027258 2.8189e-05
2:125533271 A G 0.302167 2.4626e-06
2:125556113 C T 0.060849 -4.0659e-05
2:125566508 A C 0.356934 -7.1302e-06
2:125577546 T C 0.219665 2.8620e-05
2:125578291 T C 0.108229 6.3639e-06
2:125579938 T C 0.100273 1.0225e-05
2:125582197 T C 1.649113 1.2717e-06
2:125593386 T C 0.045351 2.9913e-05
2:125598520 G T 0.070869 1.0193e-06
2:125607936 T G 0.160516 -6.1764e-06
2:125610531 C T 0.352059 -3.4477e-06
2:125634998 T G 0.039911 -2.1536e-06
2:125641302 T C 0.114422 1.3833e-05
2:125641440 T C 0.140892 -4.7567e-06
2:125648718 C T 0.080483 1.6353e-05
2:125650506 T C 1.779657 -2.0757e-05
2:125660253 G A 0.336956 -1.0408e-05
2:125660609 T C 0.047905 -2.3255e-05
2:125684350 A G 0.069282 7.0421e-06
2:125686803 G T 0.205931 -1.2272e-05
2:125708139 A G 0.082379 -2.3271e-06
2:125741434 G C 0.882404 -1.6766e-05
2:125743977 A G 1.022130 -6.8914e-06
2:125752423 G A 0.064667 -7.1599e-06
2:125755649 T C 0.039927 -3.6736e-05
2:125768469 A C 1.093210 2.3409e-06
2:125771185 A G 0.054283 1.9218e-05
2:125771805 T C 0.170240 5.4333e-05
2:125798215 G A 0.116042 1.2150e-05
2:125813944 C T 0.614266 -4.0522e-05
2:125814441 C T 0.058207 5.3601e-06
2:125883869 C T 0.205055 3.9276e-05
2:125894887 A G 0.138954 -2.1135e-05
2:125897326 A C 0.151976 6.0670e-07
2:125903326 T C 0.336001 -1.7265e-05
2:125913020 A G 0.325845 3.2924e-05
2:125928518 C T 0.161262 1.0334e-05
2:125936291 G A 0.103805 5.1069e-06
2:125946985 A G 0.067172 1.4924e-05
2:125955407 C T 0.126263 -1.0131e-06
2:125960895 A G 0.030641 1.7496e-05
2:125964868 G A 0.946655 -3.7773e-07
2:125965363 C T 0.047977 2.3971e-05
2:125972363 G A 1.152849 2.4374e-05
2:125999299 C T 0.030699 -1.5929e-05
2:126007168 C T 0.031287 -3.2648e-05
2:126008708 T C 0.922003 3.3940e-05
2:126029206 A G 0.033156 -3.9640e-05
2:126037489 G A 0.026045 -3.5592e-05
2:126038422 G T 1.006109 3.7957e-05
2:126046421 G A 1.950384 2.0600e-05
2:126063940 A G 0.030141 -6.3680e-07
2:126077153 T C 0.110640 4.2951e-06
2:126087246 T C 0.078439 1.0193e-05
2:126090052 C T 0.057782 -7.5591e-06
2:126097489 G C 0.077299 -6.0922e-06
2:126103352 G A 0.817081 -5.6593e-05
2:126106284 G A 0.065598 1.8368e-05
2:126106832 T G 0.201611 6.6903e-05
2:126108653 C T 0.135672 -2.3974e-05
2:126115328 G C 1.042082 -2.3330e-05
2:126126622 T G 0.049629 -6.0654e-05
2:126131054 A G 0.023889 -3.4794e-05
2:126146559 C T 0.171136 4.1213e-05
2:126166731 G A 0.196100 1.8961e-05
2:126169931 T C 0.656235 -3.7297e-05
2:126195803 C A 0.102386 3.9533e-05
2:126202371 C T 0.426953 -4.9162e-05
2:126211190 A G 0.151567 -3.3003e-05
2:126211686 C T 0.244407 4.0689e-05
2:126212613 A G 0.193315 1.1087e-05
2:126217401 A G 0.857768 -2.2928e-05
2:126223633 A C 0.135000 3.0235e-06
2:126246681 T C 0.361728 -4.8196e-05
2:126270712 A G 0.043614 3.5491e-06
2:126272972 A G 1.122842 2.1169e-06
2:126288520 T C 0.062755 -1.4989e-06
2:126292840 T G 0.043666 1.8687e-05
2:126297869 T C 0.024074 5.3519e-05
2:126298531 G A 0.236812 1.3341e-05
2:126302698 A G 0.098456 3.5750e-05
2:126331384 A G 0.110757 5.4798e-05
2:126337561 A G 0.126931 -1.4089e-05
2:126346435 G T 1.288356 -5.5159e-05
2:126348284 A G 0.077397 -2.8421e-05
2:126374588 C A 0.033374 9.1028e-06
2:126387312 G A 0.905248 -2.1613e-05
2:126388170 T C 1.950177 3.2732e-05
2:126401821 A G 1.663655 -5.4134e-06
2:126404823 A C 0.419237 6.4289e-06
2:126406933 T C 0.116759 -1.8515e-05
2:126423950 C T 0.083901 -3.9726e-05
2:126437623 A G 0.861355 8.9276e-07
2:126441371 A G 0.089773 -7.6025e-07
2:126451959 T C 1.958638 2.7412e-05
2:126455472 T C 0.058860 -1.2812e-05
2:126457290 C A 0.074615 7.0288e-06
2:126457492 T C 0.031530 2.4660e-05
2:126460893 T C 0.032186 -1.3179e-05
2:126462117 T C 0.086115 -7.4225e-05
2:126465804 C T 1.957509 1.1621e-05
2:126466408 G A 0.389726 1.4003e-05
2:126467467 T C 0.046857 -8.7289e-06
2:126468891 A G 0.160418 -7.4365e-06
2:126477673 G A 0.084171 -1.4759e-05
2:126489008 C T 1.959700 2.1071e-05
2:126493896 C T 0.067779 -1.1437e-05
2:126494504 A G 0.261292 9.6223e-06
2:126503735 G A 1.536600 2.0685e-05
2:126504572 T C 0.063148 -3.3481e-05
2:126504859 G A 0.063965 -5.4189e-05
2:126505011 A G 0.743628 1.4253e-05
2:126509497 T C 0.025145 1.0879e-06
2:126512430 C T 0.413093 1.4716e-05
2:126513514 A G 0.056594 2.2293e-07
2:126522477 A G 0.083645 3.4083e-06
2:126534584 C T 0.090198 -2.8145e-05
2:126546369 T C 0.276538 2.4157e-05
2:126548946 G A 0.047710 -7.6575e-05
2:126552149 G T 1.472897 2.2437e-06
2:126556113 G A 0.102244 -6.5450e-05
2:126559574 A G 0.256096 -3.9841e-05
2:126563974 C T 0.052264 -5.4206e-05
2:126574417 G C 0.414654 3.9662e-06
2:126578111 G A 0.529118 2.0853e-05
2:126590599 A G 1.098469 8.0186e-07
2:126593775 T G 0.051359 -5.5688e-05
2:126594258 G A 0.124834 -5.1976e-05
2:126600122 A G 0.103613 -1.2707e-05
2:126602271 T C 0.056893 1.2578e-05
2:126611822 G T 0.382394 8.9379e-06
2:126613227 G T 1.748565 4.4390e-05
2:126624883 C T 0.028073 1.0431e-05
2:126626664 A T 1.119949 2.1427e-05
2:126627446 T C 0.114948 3.6635e-05
2:126646184 G T 0.038973 -4.3874e-05
2:126662003 A C 0.231544 7.8644e-06
2:126662230 C T 0.630076 9.2021e-06
2:126662355 C A 0.035899 -7.8350e-06
2:126666220 T C 0.051131 -4.8284e-06
2:126667617 T C 0.052592 8.1658e-06
2:126668385 G C 0.027401 3.9402e-06
2:126668449 A G 0.237731 -4.0223e-05
2:126674750 T G 0.022607 -7.1631e-06
2:126677957 T G 0.386341 -2.5390e-05
2:126709793 A G 0.038119 -2.0224e-05
2:126715829 G T 0.337946 2.7361e-05
2:126716544 A G 0.607894 -5.1552e-05
2:126720928 G A 0.070652 4.7002e-06
2:126723080 A G 0.022078 2.2519e-06
2:126724676 G T 1.566166 -1.5983e-06
2:126731499 A G 0.037272 1.2412e-05
2:126738734 C T 0.035792 1.3948e-05
2:126739014 G A 0.040015 4.8090e-05
2:126739057 G T 0.103130 4.5177e-06
2:126743597 G A 0.024782 1.3881e-05
2:126744385 G A 0.617505 -5.3042e-05
2:126757155 C T 0.050706 -1.7100e-05
2:126766935 G A 0.431127 4.2818e-05
2:126767989 T G 0.071652 1.4409e-05
2:126781986 T C 0.113708 -4.9712e-05
2:126788300 A G 0.023422 6.2180e-06
2:126793196 G C 0.042248 -2.1665e-05
2:126802162 C T 0.053903 9.3214e-06
2:126806753 C T 0.895621 2.1371e-05
2:126807931 C T 0.221031 8.6480e-04
2:126819118 T C 0.218496 -2.6864e-05
2:126826962 A G 0.034406 5.0022e-06
2:126840453 A G 1.937180 -2.6311e-05
2:126842280 C T 0.332691 -1.4047e-05
2:126863069 A G 0.522221 4.9509e-05
2:126863178 G A 0.075277 3.5164e-05
2:126870328 A C 0.061667 -3.7528e-05
2:126872263 T G 0.055283 4.6043e-06
2:126885317 C T 0.036707 5.8316e-07
2:126889323 A G 0.050245 1.0089e-04
2:126893223 C T 0.028803 8.5240e-06
2:126902637 C A 0.035009 6.9816e-06
2:126904601 A C 0.206425 -2.2070e-05
2:126906329 C T 0.176748 6.9786e-07
2:126913427 G C 0.035863 1.4561e-06
2:126929084 A C 0.028453 -5.3795e-05
2:126933509 C A 0.020507 -2.8518e-06
2:126934533 C A 0.095804 -3.3499e-06
2:126942380 T C 0.025577 3.2988e-06
2:126947592 A C 0.275175 2.6688e-04
2:126949836 C A 0.031874 5.3979e-06
2:126951898 T C 0.068870 -2.5917e-05
2:126960737 A G 0.037067 -1.1813e-05
2:126970097 C T 0.073333 -1.5897e-05
2:126975392 C T 0.707317 -5.8483e-06
2:126997273 A G 0.026859 -5.4811e-06
2:126999452 C T 0.161223 -1.1666e-05
2:127011928 C T 0.285048 -1.5462e-05
2:127014469 T C 0.147211 -1.7966e-05
2:127016094 C T 0.062966 -3.6270e-05
2:127018724 G A 0.036717 -1.7232e-05
2:127021240 A G 0.044867 3.4750e-06
2:127023443 C T 0.070236 -1.0585e-05
2:127039139 G A 0.703176 3.3436e-05
2:127041555 T C 1.488507 -1.4897e-05
2:127043058 C T 0.052634 -2.0108e-05
2:127060704 T C 0.060781 -4.6632e-06
2:127070890 A G 0.320516 -4.7555e-05
2:127076595 G A 1.935113 -4.0593e-05
2:127088255 T C 0.044163 4.8304e-06
2:127092470 A G 0.056867 -1.6682e-05
2:127093940 C G 0.098173 3.0450e-06
2:127103165 G A 0.100569 -2.6362e-06
2:127118373 G T 0.045730 -8.0485e-07
2:127119228 G A 0.101698 -1.7654e-05
2:127124518 C T 1.792361 -1.5380e-04
2:127139060 T C 1.463666 -3.4961e-05
2:127148459 C T 1.063216 -2.6682e-05
2:127159208 C A 0.040589 7.5500e-06
2:127173208 A G 0.133488 -2.2426e-05
2:127187583 G T 0.041988 -1.7755e-05
2:127187977 C T 0.478678 1.3937e-05
2:127196604 A G 0.333651 -3.0037e-05
2:127197256 T C 0.108375 -1.2155e-05
2:127202193 T G 0.049622 7.9639e-05
2:127203633 A G 0.111744 -5.5872e-06
2:127206057 G C 0.395689 -5.3034e-05
2:127219770 C T 0.032374 1.7894e-06
2:127225153 A G 0.187239 5.7998e-05
2:127228254 A G 0.397328 -4.8338e-05
2:127229166 C A 0.049606 5.6824e-06
2:127234337 G A 0.049466 4.8507e-06
2:127237657 A C 0.049473 -3.0970e-05
2:127277790 A G 0.252012 1.6396e-05
2:127278536 T G 0.405426 -7.0129e-05
2:127291753 A G 0.088348 1.0162e-05
2:127299285 G A 0.640388 -4.2641e-05
2:127302838 A G 0.487906 3.4597e-06
2:127306423 T C 0.035087 4.6794e-07
2:127310661 A G 0.158669 -3.8458e-05
2:127323345 A G 0.033659 2.3632e-05
2:127323534 A G 1.936362 -6.1046e-05
2:127329197 G A 0.428115 -1.3391e-06
2:127329311 T C 0.145306 -3.9078e-05
2:127330954 G T 0.149710 -3.1986e-05
2:127334369 A G 0.037398 -9.4378e-06
2:127336168 A T 0.183123 9.9084e-07
2:127340583 T C 0.424531 2.7127e-06
2:127340648 A G 0.092866 -1.2445e-05
2:127343379 A G 0.054828 -2.6504e-05
2:127344433 T C 0.175645 1.3607e-05
2:127350285 T C 0.055981 3.6196e-05
2:127352201 G A 0.418020 -2.7849e-05
2:127353714 A G 0.078504 1.7345e-05
2:127356066 T C 0.048915 1.2423e-05
2:127357106 G A 0.356629 -2.3490e-05
2:127357322 G T 0.183000 -7.3928e-05
2:127367281 C T 0.092039 3.1162e-05
2:127372728 T G 0.599264 -1.6706e-05
2:127374341 G A 1.199203 4.2607e-05
2:127380429 A G 1.109235 4.8572e-06
2:127381122 G A 0.702082 -2.2838e-05
2:127382457 G A 0.288969 -2.3109e-05
2:127392588 T G 0.172090 -1.1632e-06
2:127399769 T C 1.746855 3.8821e-05
2:127413135 G A 1.275421 -3.4056e-06
2:127415578 T C 0.068532 -5.2738e-05
2:127418459 G T 0.067026 -8.1307e-06
2:127420383 A G 0.099147 -4.7522e-05
2:127421215 G T 0.715815 9.8173e-05
2:127425825 C T 0.027073 -2.8738e-05
2:127429676 A G 0.196233 -9.2460e-06
2:127430985 A G 0.617242 -3.2641e-05
2:127431678 C G 0.091230 -1.3279e-05
2:127432998 A G 0.339244 5.6913e-05
2:127433465 T C 0.198060 -2.0789e-05
2:127442076 T C 0.617061 -3.1165e-05
2:127442223 T C 0.106142 9.4938e-06
2:127442672 T C 0.079468 4.2723e-06
2:127443958 G T 0.705065 -1.9640e-06
2:127444586 G C 0.023214 1.5542e-05
2:127446415 T C 0.054770 2.2064e-05
2:127453664 C A 1.124471 3.4750e-05
2:127456954 G A 0.571652 4.2476e-05
2:127457007 A G 0.024941 1.8605e-05
2:127461414 C T 0.184636 -7.2337e-06
2:127464969 T C 0.916151 5.3026e-05
2:127465350 G A 0.027599 2.7550e-05
2:127478012 T C 0.487049 -1.2178e-05
2:127489320 G A 0.050719 -1.2836e-05
2:127493782 A G 0.713533 2.8906e-05
2:127493850 C T 0.045737 2.7057e-05
2:127496191 A G 0.104623 1.6569e-05
2:127497136 G A 0.830539 1.3056e-05
2:127497967 T C 0.390411 8.4624e-06
2:127500703 G A 0.078078 -7.4942e-06
2:127503503 G A 0.069727 1.4344e-05
2:127503533 G A 0.679864 2.3015e-05
2:127504764 G C 0.067156 -2.9142e-06
2:127507888 T G 1.299739 1.7196e-05
2:127510392 T G 0.351244 1.4298e-05
2:127511097 A G 0.192809 9.9734e-05
2:127518013 A G 0.541177 -9.3764e-07
2:127521748 A G 0.038090 -7.9194e-06
2:127524945 T C 1.015690 -1.5361e-05
2:127527025 T C 0.108761 -1.7197e-06
2:127529132 T C 0.619979 1.0519e-04
2:127531116 T C 0.038904 3.8004e-05
2:127534821 T C 0.087235 5.5072e-05
2:127538089 G C 0.048282 -2.9133e-07
2:127538313 G A 0.947580 -1.4734e-05
2:127546105 G A 1.532315 -9.1174e-05
2:127547797 A G 1.200644 -1.4830e-05
2:127554639 A G 0.248656 1.6587e-05
2:127555838 C T 0.918637 6.7173e-06
2:127558597 T C 0.174927 1.3248e-06
2:127569314 T C 0.068338 1.0352e-05
2:127571531 A G 0.087423 -1.3931e-05
2:127574334 A T 0.061713 -1.9622e-05
2:127575202 C T 0.086991 3.6231e-05
2:127575907 C T 0.764288 9.9343e-06
2:127576875 G T 0.678443 -6.6320e-06
2:127581640 A G 0.093574 -1.4032e-05
2:127582731 C T 0.042965 -1.8842e-05
2:127583639 A G 0.085167 -5.7377e-05
2:127589537 T C 0.092506 3.4149e-05
2:127592440 G A 0.877353 1.1393e-05
2:127595583 A G 0.028612 -1.2768e-05
2:127597442 T G 0.072005 -1.0724e-05
2:127609011 C T 0.250471 -1.7815e-05
2:127612528 T G 0.045201 1.3163e-06
2:127614143 A G 0.047795 -9.7792e-06
2:127620562 C T 1.791634 1.9219e-05
2:127631859 A G 1.916430 1.9026e-05
2:127634679 T C 1.804452 1.5944e-05
2:127635712 A G 0.128168 -7.5951e-06
2:127646281 C T 1.766294 2.1916e-05
2:127656227 T G 0.099579 1.6408e-05
2:127656810 A G 0.104762 -6.3145e-06
2:127657044 T C 0.165404 -2.0391e-05
2:127662897 A T 0.064280 -1.5948e-05
2:127666321 T C 0.037876 -9.2347e-05
2:127667403 C T 1.164599 2.0839e-06
2:127668115 G C 0.041449 -4.3331e-06
2:127669510 G A 0.284493 -3.7757e-05
2:127674538 G C 0.086556 2.7158e-07
2:127681156 T C 0.115039 -7.4690e-06
2:127690288 A G 1.788213 3.3367e-05
2:127690330 T C 0.031783 -5.2326e-05
2:127690933 A G 0.070561 -1.2535e-05
2:127690970 T C 0.049765 1.2079e-05
2:127692391 C G 0.043497 -9.8290e-06
2:127700736 C T 0.020903 -2.9185e-05
2:127700755 A G 0.197434 -1.9485e-05
2:127704734 T C 0.072067 -6.5958e-06
2:127725708 C T 0.125993 -6.1828e-06
2:127725768 A G 1.869485 1.1093e-05
2:127727764 T G 0.107596 -1.7128e-05
2:127732462 A G 0.245063 -1.3955e-05
2:127735104 A G 0.190903 -5.1307e-06
2:127736061 A G 0.031387 -1.7923e-05
2:127738874 A C 1.283237 -4.7492e-06
2:127739770 T C 0.030738 2.9730e-05
2:127745761 G C 0.051618 -2.0490e-05
2:127754526 G A 0.493554 -2.1779e-05
2:127756954 A G 0.150220 -9.0431e-06
2:127763384 A G 0.740217 -1.7413e-05
2:127764715 G A 0.196801 2.0573e-05
2:127765323 A G 0.209138 3.7933e-05
2:127765993 A G 0.070035 -8.5468e-06
2:127769081 C G 0.045195 1.2794e-06
2:127770667 A G 0.266365 1.9918e-05
2:127771487 T C 0.066861 -2.5672e-05
2:127771837 A G 0.248423 -1.0071e-05
2:127772047 C T 0.139743 5.2068e-05
2:127774020 C T 0.058977 -1.9656e-05
2:127781646 C T 0.026122 1.5693e-06
2:127783406 A G 0.397782 -1.8166e-05
2:127785084 T C 0.405770 4.1062e-06
2:127789707 T C 0.691426 5.6046e-06
2:127790407 A G 0.104389 4.6716e-05
2:127792865 C T 0.031575 -9.9807e-08
2:127793239 C T 0.159318 1.5869e-05
2:127795970 A G 0.100432 1.3214e-05
2:127796020 G A 1.108209 -2.0325e-05
2:127797729 T C 0.269491 -9.7484e-06
2:127798170 A G 0.043290 -8.5011e-06
2:127800936 C A 0.038012 1.4662e-05
2:127816701 A G 0.023000 -5.8206e-07
2:127817515 T C 0.089530 1.1718e-05
2:127825102 A G 0.057607 -7.5746e-07
2:127826533 G A 0.602162 2.2395e-05
2:127830121 T C 0.097868 6.8850e-06
2:127830397 A G 1.018670 8.2390e-06
2:127833839 A G 0.084148 -2.7385e-05
2:127836927 G A 0.313073 -1.9908e-05
2:127841769 T C 1.508624 9.9599e-08
2:127845775 A G 0.046341 6.3950e-05
2:127845823 T G 1.204623 2.9032e-05
2:127847736 C A 0.059697 1.4098e-05
2:127848936 C A 0.381131 8.6398e-06
2:127849753 A G 0.039904 -1.2370e-05
2:127852929 A G 0.852234 3.2755e-05
2:127855996 A G 0.033559 1.9338e-05
2:127865505 A C 0.030592 -1.0195e-05
2:127868542 A C 0.057367 -2.0224e-05
2:127873568 A G 0.407156 2.5580e-06
2:127875979 T C 0.877950 2.7396e-05
2:127878839 C T 1.571911 -6.0943e-06
2:127886233 T C 0.599832 -4.1226e-05
2:127886675 T C 0.277797 -7.2258e-05
2:127887985 A C 0.323596 3.7509e-06
2:127889637 A G 0.681799 1.2658e-05
2:127894430 A G 0.029602 1.5985e-05
2:127894615 G A 0.582295 1.8372e-05
2:127895347 C T 1.936495 4.7874e-06
2:127895573 T G 0.638334 2.0359e-05
2:127897503 G A 0.468791 -3.4111e-06
2:127899344 C G 0.022211 -8.1232e-06
2:127900294 T G 1.215708 -4.0895e-05
2:127901657 C A 0.732768 -3.5504e-05
2:127905213 A G 0.039541 1.3675e-05
2:127910410 G A 0.049249 1.1351e-05
2:127916581 T A 0.474897 2.0044e-05
2:127921954 A G 1.957541 9.9056e-06
2:127922232 G A 0.551602 -4.5422e-05
2:127924559 G C 0.615574 1.6270e-05
2:127924663 C A 1.721271 -4.3502e-06
2:127925880 G T 0.596648 1.0475e-05
2:127932213 A G 0.638548 2.4275e-05
2:127936624 C T 1.367233 -2.8960e-05
2:127937435 C T 1.953497 2.6604e-05
2:127945023 G C 0.107463 -7.9022e-05
2:127946372 C T 0.068273 -1.4173e-05
2:127946500 C T 0.294487 6.7413e-06
2:127946595 G A 0.145945 -2.1924e-05
2:127952263 C T 0.813576 2.2128e-05
2:127956145 A G 0.030981 -1.0113e-05
2:127956991 A G 0.047146 2.4730e-05
2:127959064 T G 0.122345 -1.5945e-05
2:127964549 G A 0.243732 -3.1379e-05
2:127982181 T C 0.094210 5.2142e-05
2:127987391 G A 0.846382 3.1385e-05
2:127990754 A G 0.454120 2.6448e-05
2:128000631 A G 0.046503 -2.1326e-05
2:128000740 A G 0.574609 1.9726e-05
2:128006801 T C 0.036996 7.2283e-08
2:128007686 C A 1.421643 6.7152e-05
2:128019715 C T 0.094999 -4.0438e-05
2:128030174 A G 0.022422 -1.4027e-05
2:128041692 G A 0.106440 1.0149e-04
2:128047998 T C 0.087316 1.1125e-05
2:128050068 T C 0.178787 -1.5190e-05
2:128050483 C T 0.105570 -4.6458e-06
2:128074271 T C 0.024363 8.7207e-06
2:128074306 T C 0.138662 1.9765e-05
2:128108637 G T 0.041576 -6.7208e-06
2:128118553 T C 0.719473 1.5477e-05
2:128130016 T C 0.107486 -3.2328e-05
2:128134929 C T 0.101692 -2.8655e-05
2:128139393 C T 0.087189 2.7702e-05
2:128158637 T C 1.366447 8.8601e-05
2:128162368 G A 0.050784 1.7394e-05
2:128168444 C T 0.125665 -1.0719e-05
2:128176040 T A 0.856177 -3.0330e-05
2:128177377 T C 1.140486 3.3040e-05
2:128179553 A G 0.685999 -4.6087e-05
2:128187428 T C 0.309593 -6.3007e-06
2:128201414 C T 0.025658 -1.4877e-05
2:128208136 C T 0.331542 -1.2725e-05
2:128223047 A G 0.229866 5.0524e-05
2:128234942 A G 0.076105 -3.8252e-05
2:128239967 T C 1.196564 3.6972e-05
2:128245066 C T 0.027320 -6.7301e-06
2:128254815 G T 0.325167 -6.8004e-06
2:128259423 T C 0.033825 -3.3168e-06
2:128261875 C T 0.097329 -1.3260e-06
2:128270944 C T 0.185992 7.5014e-05
2:128289593 G A 0.035389 -1.7424e-05
2:128290066 G T 0.218639 2.0734e-05
2:128290637 A C 0.066299 7.8878e-06
2:128292088 A G 0.149431 9.7690e-06
2:128296831 G A 0.129424 -1.6469e-05
2:128299079 G A 1.632037 4.2601e-05
2:128303003 A G 1.247553 3.2594e-05
2:128308846 C T 0.279699 4.1309e-06
2:128318121 G A 0.108514 -1.0038e-05
2:128321770 A G 0.994203 1.8641e-05
2:128330640 T C 0.065812 1.2834e-05
2:128331479 A G 0.052952 -1.0110e-05
2:128340277 C T 0.087456 -1.8673e-05
2:128341603 G T 0.847300 1.5028e-05
2:128343769 A G 0.040988 -1.2545e-05
2:128348191 C A 1.964101 1.8991e-05
2:128350062 A G 0.032679 7.2247e-06
2:128354379 A G 0.058058 4.4165e-06
2:128355882 A G 0.054235 -1.1012e-05
2:128370466 T C 0.386247 1.4126e-05
2:128379563 G C 0.255713 5.0427e-06
2:128381154 A G 0.728266 2.4722e-06
2:128381211 C A 0.117337 1.2614e-05
2:128385340 A C 0.177018 8.8823e-05
2:128388437 C A 0.054965 3.0498e-05
2:128388862 C G 0.388684 1.9196e-05
2:128390588 T C 0.285032 6.5642e-06
2:128392131 T C 0.037181 -5.8930e-06
2:128393390 A G 0.042069 -1.4298e-05
2:128394955 G A 0.386010 1.9654e-05
2:128397728 C G 0.039833 -9.9384e-06
2:128401091 G A 1.153985 4.6134e-06
2:128401300 T C 0.537519 2.3609e-05
2:128402219 C T 0.080152 -2.9096e-05
2:128405353 A G 0.828406 1.5748e-05
2:128405921 T C 0.122585 -2.6708e-05
2:128410792 T C 0.238078 1.5719e-05
2:128412453 A G 0.034756 -1.5509e-06
2:128415213 A G 0.114006 -1.2302e-05
2:128421825 T C 0.078760 8.7810e-05
2:128427705 G A 0.822908 3.2790e-05
2:128429799 T C 0.055403 -1.1197e-05
2:128430515 T C 0.564465 8.4771e-06
2:128430913 A G 0.037914 -2.1522e-06
2:128437526 A G 0.028005 7.5189e-06
2:128450496 G A 0.185281 5.5260e-06
2:128457941 G A 0.540037 1.1189e-05
2:128458735 C A 0.034575 -3.5550e-06
2:128471839 G A 0.250831 1.7361e-05
2:128480973 A G 0.171714 -3.3029e-06
2:128495265 G A 0.082502 -6.2164e-05
2:128497157 C T 0.047042 5.4952e-05
2:128501368 T C 0.053267 2.5364e-06
2:128507572 G A 0.076261 -3.1673e-05
2:128509421 G C 1.467100 5.1836e-05
2:128516583 G C 0.488309 9.6800e-06
2:128519797 C T 0.062888 1.5474e-05
2:128528508 T C 0.088952 -6.7036e-05
2:128543399 C T 0.031400 2.8700e-05
2:128548448 C T 0.034630 3.2322e-07
2:128560726 T C 0.195324 1.2671e-05
2:128569366 G C 0.027554 3.3145e-06
2:128576820 T C 0.531293 1.4905e-05
2:128579858 T C 0.024733 -1.2324e-05
2:128587317 T C 0.968197 1.1595e-05
2:128587973 A C 0.621449 1.5992e-05
2:128592648 A G 1.030774 1.2701e-05
2:128602802 G A 0.081074 -5.0678e-05
2:128605826 A C 0.052926 6.4271e-06
2:128607078 T C 0.605213 1.1209e-05
2:128610648 C T 0.218460 -5.1929e-06
2:128611806 C A 0.171386 1.9441e-05
2:128622491 A G 0.810246 8.2822e-06
2:128631565 G C 0.029826 1.9779e-05
2:128642367 G C 0.868278 2.8608e-06
2:128645618 A G 0.374854 -2.5304e-05
2:128646965 T G 0.275395 1.0717e-05
2:128647832 A G 0.071830 2.4817e-05
2:128648058 G A 0.204912 -5.4533e-06
2:128655951 T C 0.092360 1.4342e-05
2:128657194 C T 0.038375 -8.6054e-06
2:128659318 C T 0.651957 -5.0092e-06
2:128663861 A G 0.082152 7.4339e-06
2:128676799 T C 0.130086 2.1357e-05
2:128679255 A C 0.033604 -1.2027e-06
2:128695782 A G 0.029722 -6.1202e-06
2:128720682 A G 1.770780 -3.6867e-05
2:128736671 C T 0.031984 6.0153e-07
2:128740079 G A 0.022464 2.3532e-05
2:128741044 C T 0.083548 1.5759e-05
2:128744480 C T 0.028086 2.9853e-06
2:128746959 C T 0.468895 -3.6533e-05
2:128747549 G T 0.132722 2.1579e-05
2:128761637 A G 0.038074 -2.3632e-05
2:128764593 A G 0.057526 -2.1322e-05
2:128779763 T C 0.453150 1.6068e-05
2:128781072 T C 0.045779 -1.2096e-06
2:128784971 A C 0.031261 -8.1181e-07
2:128790778 G A 1.972998 -4.7188e-06
2:128796641 A G 1.515901 -1.8183e-05
2:128814544 C T 0.360936 -1.0889e-04
2:128818458 C T 0.072372 2.6571e-05
2:128818557 G A 1.010351 2.3476e-05
2:128822001 G A 0.217736 -6.5421e-06
2:128826427 A G 0.029459 -1.4221e-05
2:128826998 A G 0.101490 -8.5455e-06
2:128829379 T C 0.181494 2.3378e-05
2:128834049 T C 0.026960 5.3261e-06
2:128837716 T C 1.950978 -3.6707e-05
2:128843365 T C 0.236335 1.3319e-05
2:128850659 C T 0.043692 -1.9106e-05
2:128858829 G A 1.954993 -3.8185e-05
2:128878066 C T 0.044153 -9.4081e-06
2:128914748 G A 0.084557 1.5491e-05
2:128939695 G A 0.415868 -5.9828e-05
2:128944424 C T 1.200167 -2.7173e-05
2:128960351 G A 0.067487 1.2381e-05
2:128964056 T C 0.396916 2.7506e-05
2:128965176 T C 0.023925 -3.8001e-05
2:128965774 A G 0.455159 -4.9236e-05
2:128969872 G A 0.463319 -5.0062e-05
2:128981483 C G 0.423373 3.4122e-05
2:128993472 A G 0.175314 3.8803e-06
2:128994865 C T 0.074514 1.8815e-05
2:129000985 C A 0.066121 3.7209e-06
2:129008332 C A 0.044659 1.0794e-05
2:129013157 C A 0.279485 2.3366e-05
2:129016127 T C 1.001386 4.1336e-05
2:129018064 G A 0.302988 2.5309e-05
2:129019214 T C 0.040203 9.7182e-07
2:129019755 C A 0.077134 -2.3021e-05
2:129020861 C T 0.054517 3.9900e-05
2:129022575 T C 0.042455 1.6819e-05
2:129026457 A G 0.050742 -5.9357e-06
2:129027157 G C 0.327802 -1.4654e-05
2:129028201 A C 0.330269 5.8634e-05
2:129030248 G A 1.958366 -1.3206e-06
2:129030337 C T 0.849907 6.0054e-05
2:129030752 T C 0.039310 -1.1028e-05
2:129032095 A G 0.140885 3.0115e-05
2:129038225 T C 0.104970 5.4632e-06
2:129039724 A G 0.320704 -1.8379e-06
2:129040670 T C 0.024766 -2.1453e-05
2:129050909 G A 0.560424 6.7587e-05
2:129061297 T C 0.069357 3.4025e-05
2:129061452 C T 0.422587 1.4668e-05
2:129064989 C T 0.120530 5.7481e-06
2:129078169 T C 0.568253 6.6089e-05
2:129078206 T C 1.190355 5.4734e-05
2:129086082 A G 1.075660 -3.9946e-05
2:129087807 A G 0.040024 -3.3969e-06
2:129090109 T C 0.209531 1.1368e-05
2:129100179 G C 0.971096 9.0429e-06
2:129103344 G A 0.036178 1.7606e-05
2:129107153 G A 0.130274 -5.8652e-06
2:129108590 C A 0.029923 8.8957e-07
2:129110078 C T 0.039112 4.7854e-06
2:129115531 T C 0.045091 3.5805e-05
2:129118809 A G 1.052521 -3.1645e-05
2:129123452 G T 0.812479 4.7111e-06
2:129124335 G A 1.008082 -3.4088e-05
2:129125337 A C 0.103100 2.6012e-05
2:129131075 T C 0.265346 4.5621e-06
2:129132492 C G 0.784185 7.8139e-06
2:129137203 A G 0.146419 -1.8949e-06
2:129142384 T C 1.751762 3.2021e-05
2:129143954 G A 0.692919 1.5662e-05
2:129161158 G A 0.737614 2.3495e-06
2:129161801 G A 0.062505 1.3849e-05
2:129165052 G T 0.240194 4.2882e-06
2:129166706 A G 0.098968 9.0972e-06
2:129172944 A G 0.291628 2.3438e-05
2:129173540 T C 0.033335 -1.0748e-05
2:129180821 T C 0.024717 -1.5686e-06
2:129184166 A G 0.646939 3.3985e-06
2:129184866 G A 0.177664 1.5009e-06
2:129190005 C T 0.364042 3.9080e-06
2:129197489 T C 0.063871 1.2948e-05
2:129200814 C A 0.035639 1.9396e-05
2:129201504 C T 0.260542 -1.0592e-05
2:129202441 T C 1.256910 1.8360e-06
2:129202837 A G 0.034857 1.6799e-05
2:129211017 A G 0.254346 -3.3612e-05
2:129213748 T C 0.844820 1.8709e-05
2:129214796 T C 0.054209 -1.1824e-05
2:129215918 G A 0.237218 -5.3538e-05
2:129226163 G C 0.143965 4.3037e-06
2:129230359 C T 0.214250 -4.4265e-05
2:129232604 C T 0.349348 -1.4290e-05
2:129235584 A G 1.291894 6.0563e-06
2:129236932 A G 0.041056 -1.1648e-05
2:129237695 G A 0.027739 2.4014e-06
2:129256269 G A 0.155491 9.0683e-05
2:129258619 T C 0.044026 -3.4081e-05
2:129262205 A G 0.365548 1.2662e-04
2:129263958 A C 0.187855 -1.2212e-05
2:129268393 T C 0.139853 6.2784e-05
2:129272093 T C 0.024999 1.7499e-05
2:129273887 G C 0.033643 4.3195e-05
2:129280063 A G 0.084223 1.7364e-05
2:129284155 G A 1.375097 5.0440e-06
2:129291445 T C 0.428478 6.4403e-05
2:129292731 C T 0.171480 1.8942e-05
2:129293199 T C 0.257378 5.2147e-05
2:129298389 G C 0.088222 -9.8336e-05
2:129303723 T C 0.053452 2.2230e-05
2:129306024 C T 0.021166 2.7157e-06
2:129307377 C T 0.069078 7.8558e-06
2:129307899 A G 0.775911 -3.0208e-05
2:129313121 G C 0.047740 1.5871e-05
2:129313433 A G 0.096557 5.7997e-05
2:129316382 C T 0.101701 2.6547e-05
2:129320270 T C 0.103733 -3.1428e-06
2:129321715 C T 0.034107 -2.3465e-05
2:129331618 G A 0.154449 -2.6227e-06
2:129347833 T C 0.051414 6.2099e-05
2:129353133 T G 0.086436 2.2299e-06
2:129354253 G A 0.029602 -5.1092e-05
2:129354876 T C 0.090007 -7.9615e-06
2:129355260 A G 1.778998 -4.2480e-05
2:129355783 T C 0.070288 -2.6086e-05
2:129374229 A G 0.095651 2.3971e-05
2:129375395 G A 1.967636 2.7299e-05
2:129381494 A G 0.067890 3.5052e-05
2:129381762 C T 0.058986 1.8152e-05
2:129386870 G A 0.186687 1.5877e-05
2:129389497 C T 0.083288 -2.8027e-05
2:129391144 G A 0.039109 -1.7337e-05
2:129394742 T G 1.449852 5.2757e-05
2:129396169 C T 0.259072 2.4867e-05
2:129401728 G A 0.130034 -1.4940e-05
2:129403323 A G 0.101439 -6.6864e-05
2:129403911 T C 0.035990 -8.9825e-06
2:129405134 A G 0.059227 5.5691e-05
2:129408061 A G 0.181020 4.7198e-05
2:129417953 T C 0.030196 -2.3347e-05
2:129420194 T C 0.310184 5.5566e-05
2:129420722 A G 0.058282 -1.3569e-05
2:129426740 T C 0.934983 4.8853e-06
2:129426808 T C 0.029939 1.1222e-05
2:129428022 G A 1.481804 2.6783e-05
2:129429095 C T 0.057513 -2.3487e-06
2:129439038 T C 0.415823 1.8158e-05
2:129439221 T C 0.135383 -1.1702e-05
2:129440104 T C 0.256573 -5.1721e-05
2:129442552 A G 1.478918 2.9184e-05
2:129443671 T C 0.108764 -2.6231e-05
2:129446060 A G 0.037635 7.1102e-05
2:129448422 A C 1.217350 2.8183e-05
2:129451072 C T 0.150785 -4.9741e-05
2:129455368 C T 0.045971 -1.3166e-05
2:129462009 G T 1.039989 2.3166e-05
2:129471655 C T 1.447612 2.9961e-05
2:129472131 A G 0.117489 -1.9866e-05
2:129478842 G A 1.176115 7.0519e-06
2:129480451 T G 0.035665 -2.2893e-06
2:129481900 G A 0.041066 1.3579e-05
2:129483345 A G 0.071778 -2.5988e-05
2:129483655 A G 0.410448 -7.9262e-06
2:129483818 T G 0.042118 -1.3630e-05
2:129486291 C T 1.203851 4.7456e-06
2:129491260 T C 0.163960 -5.0010e-05
2:129491749 T C 0.813923 1.6523e-05
2:129497314 G A 0.923872 -6.9750e-06
2:129497745 T C 0.192536 -3.2096e-05
2:129497980 C A 0.321846 5.3620e-05
2:129500641 A C 0.042248 -4.4198e-05
2:129504551 A G 0.053673 -7.6554e-06
2:129504746 C T 0.106726 -2.1780e-05
2:129507045 G A 0.352889 2.8053e-05
2:129512409 G T 0.551242 1.4913e-05
2:129514079 T G 0.149006 -3.7902e-05
2:129526354 C T 0.128645 1.6137e-05
2:129526725 C T 0.038492 1.4090e-05
2:129536802 A C 0.140411 4.6545e-05
2:129538863 C T 0.408803 3.5809e-05
2:129541521 T C 0.146929 2.8544e-05
2:129542311 A G 0.125133 2.0435e-07
2:129542767 T C 0.698859 4.0309e-05
2:129543922 G T 0.272364 -1.7084e-04
2:129548408 A G 0.210083 6.6645e-06
2:129548661 T C 0.602185 3.0721e-05
2:129552033 C T 0.085346 1.2126e-05
2:129553529 T C 0.029096 -2.0624e-05
2:129555886 T C 1.152346 4.2029e-05
2:129555925 A G 0.060700 3.4753e-05
2:129556569 A G 0.085911 9.1320e-07
2:129563143 G A 1.859615 1.4213e-05
2:129571217 T C 0.328520 5.2344e-05
2:129591736 T C 0.384066 -4.2663e-05
2:129592765 T C 0.029985 -6.2253e-05
2:129598136 C T 0.042124 2.2817e-06
2:129601264 G A 0.309603 2.5533e-05
2:129614475 T C 0.056409 2.1876e-05
2:129628719 T C 0.376743 -7.3326e-05
2:129632251 T C 0.041362 -4.4697e-06
2:129634830 T C 0.319513 3.9181e-05
2:129656402 C G 0.052586 -1.0737e-05
2:129666339 A C 0.055104 -1.4094e-05
2:129719863 A G 0.313667 3.3095e-05
2:129728422 C A 0.350601 -1.9929e-05
2:129728675 G A 0.034708 2.5226e-05
2:129730223 T C 0.037863 -9.8202e-07
2:129732225 T G 0.139668 1.6023e-05
2:129741753 C T 0.102364 -1.4011e-05
2:129759814 A G 0.319639 1.0466e-05
2:129766337 C T 0.367337 -5.6672e-06
2:129767447 C G 0.095635 2.6683e-05
2:129770287 C T 0.611809 8.3912e-06
2:129774095 T C 0.374159 3.7916e-05
2:129787639 A G 0.299963 -7.2023e-06
2:129793696 T C 1.425508 5.7344e-05
2:129794207 T C 0.273915 -6.8046e-05
2:129814128 A G 0.037181 -1.5108e-05
2:129814208 T C 0.085930 2.3717e-05
2:129825927 A C 0.887272 3.2777e-06
2:129830473 T C 0.099543 -5.1699e-06
2:129837435 T C 0.031137 1.1373e-06
2:129842468 A G 0.125883 -2.7271e-05
2:129843338 C T 0.032030 -1.3731e-06
2:129844037 C G 0.035045 1.4580e-05
2:129845765 A G 0.988633 -1.2117e-05
2:129848316 T G 0.117288 -2.3701e-05
2:129848819 T C 0.087073 -3.4461e-05
2:129849453 C T 0.052988 9.0430e-06
2:129857028 A G 0.031566 2.6498e-05
2:129858788 C T 0.225549 6.9162e-05
2:129862415 A G 0.278979 6.9496e-05
2:129864132 A G 0.772805 1.1382e-05
2:129865557 C T 0.059045 -1.2953e-05
2:129866564 A G 0.421626 -2.0026e-06
2:129866605 C A 1.857622 1.7756e-05
2:129868233 C T 0.070847 3.4361e-05
2:129875788 T A 0.049522 1.0665e-05
2:129876385 T C 0.058409 2.8945e-06
2:129886670 A G 0.204815 -3.3138e-05
2:129892473 A C 0.089601 -8.4616e-06
2:129892692 T C 0.057389 2.0025e-06
2:129896400 G A 0.533137 -1.0839e-05
2:129899376 A G 0.236309 -1.0324e-05
2:129903894 A G 1.219788 1.5490e-05
2:129904740 G A 0.601659 -1.3848e-05
2:129907696 C T 0.431302 -2.5453e-05
2:129911418 C T 1.175664 -1.2510e-05
2:129914843 C T 1.471881 6.5495e-06
2:129915423 G A 1.249494 6.1608e-05
2:129920171 A G 1.657406 1.7165e-05
2:129934155 C T 1.739146 8.5095e-06
2:129934843 G T 0.023759 1.8295e-05
2:129936473 A G 0.208580 -3.9680e-07
2:129950299 G A 0.092730 -2.5299e-05
2:129953733 G A 0.930085 -1.3261e-05
2:129962864 G A 0.888490 5.1250e-06
2:129963962 G A 0.177706 -3.5163e-05
2:129967396 G A 0.591217 -1.4747e-05
2:129981872 T G 1.616785 9.1772e-06
2:129986247 T G 0.907218 8.3379e-06
2:129990681 A C 1.956337 -2.0096e-05
2:130000040 C G 1.953244 -2.3843e-05
2:130003735 G A 1.045068 -1.8585e-05
2:130004053 C T 0.071291 2.3499e-05
2:130007148 C T 0.038379 2.6481e-05
2:130007381 C G 1.815819 -1.6173e-05
2:130017005 A G 0.046769 -5.6057e-05
2:130019384 C T 0.051177 1.7744e-05
2:130022342 A G 0.304997 -1.7610e-05
2:130022920 T C 0.050612 2.3441e-06
2:130023345 A G 0.784896 1.1102e-05
2:130035077 C A 0.770770 5.2188e-06
2:130036099 A G 0.083044 1.5086e-05
2:130048627 C A 0.765882 4.8301e-06
2:130060157 A C 0.456821 3.3441e-05
2:130063500 G A 0.309600 -1.9952e-05
2:130066668 A G 0.025769 4.1761e-06
2:130075162 T C 0.053796 2.7172e-05
2:130076306 T C 1.072077 9.8011e-06
2:130078211 A G 1.910571 -1.4422e-05
2:130084437 T C 0.306185 -1.8348e-05
2:130091409 T C 1.315501 -6.1191e-06
2:130093942 T C 1.900960 -1.9710e-05
2:130094610 A G 0.027859 1.6157e-05
2:130103588 C T 0.439845 -7.6972e-06
2:130107548 C G 0.443240 9.6772e-06
2:130110015 A G 0.096239 -2.6150e-05
2:130112786 A G 0.035354 -1.0269e-06
2:130113744 T C 1.352542 -9.2455e-06
2:130114863 G A 0.066270 1.4097e-05
2:130115150 A G 0.042300 -2.2270e-06
2:130124450 T C 0.184470 2.9211e-06
2:130124874 A G 0.072509 2.1107e-05
2:130124985 A G 0.047149 -2.8686e-06
2:130130648 T C 1.827533 -1.6587e-05
2:130132253 T C 0.032449 1.1091e-07
2:130133233 A G 0.106694 -5.1096e-07
2:130149806 T C 0.042300 -1.8259e-05
2:130153512 T C 1.387165 3.9532e-06
2:130154703 T C 0.050288 1.2406e-05
2:130155674 A G 0.066673 9.0955e-06
2:130175894 A G 0.045481 1.1844e-05
2:130185359 A G 0.633238 -3.1670e-05
2:130191349 G A 0.050158 -6.2200e-06
2:130195461 T C 0.069986 2.2676e-05
2:130195699 T C 0.112903 -3.6372e-05
2:130196369 A C 0.055585 1.5558e-05
2:130197798 T C 0.058535 -2.9325e-05
2:130199087 T C 0.046094 -1.1453e-05
2:130201986 T C 0.410610 -1.2860e-05
2:130208136 T C 0.044585 4.6934e-06
2:130218658 T C 0.040167 -7.2373e-06
2:130233480 T C 0.489961 -3.5629e-05
2:130245943 T C 0.174866 3.5062e-06
2:130256810 T A 0.135056 -2.5029e-06
2:130266423 G A 0.133137 -4.8556e-05
2:130266611 A G 1.767320 -2.5315e-05
2:130270113 C T 1.390434 1.4363e-05
2:130274222 C T 0.025038 4.1482e-05
2:130287739 C A 0.027096 9.7604e-06
2:130298207 C T 0.038963 2.5765e-05
2:130303205 G A 0.063060 2.0439e-05
2:130316722 A G 0.467302 -3.9112e-05
2:130317142 C T 0.157101 3.0665e-05
2:130323272 A G 0.067516 2.4365e-05
2:130326385 A G 0.963952 -3.1425e-05
2:130326591 T C 0.353243 -3.5615e-05
2:130326782 T C 0.044442 -1.9622e-05
2:130333965 C T 0.079029 5.8783e-06
2:130334482 T C 0.025639 2.5988e-05
2:130376405 C T 0.052524 3.8931e-06
2:130386634 T C 1.404952 7.4612e-06
2:130394161 G A 0.178783 -4.3328e-06
2:130394847 T C 0.058042 -4.2393e-06
2:130396594 A G 1.049541 3.0813e-05
2:130402545 T C 0.218535 -6.8860e-07
2:130415997 A G 0.054436 -5.4222e-07
2:130419776 A G 0.945207 -3.6935e-05
2:130426462 C A 0.036860 3.1126e-06
2:130429732 G A 0.800411 2.6061e-05
2:130429791 G T 0.219444 -4.0977e-06
2:130432820 G A 0.386497 -8.4361e-06
2:130438514 G A 0.034415 1.9160e-05
2:130439298 G A 0.121274 -5.6145e-06
2:130454079 A C 0.117856 -1.0473e-06
2:130458615 C T 0.964890 -3.4325e-05
2:130462408 A G 0.053803 1.4530e-06
2:130462442 A C 0.157072 3.5741e-06
2:130465880 A G 1.039658 6.7240e-05
2:130468099 A G 0.204445 -2.9817e-05
2:130478116 A G 0.023461 -1.6042e-05
2:130482320 A G 0.049148 2.7429e-05
2:130488515 C T 0.835183 4.8627e-05
2:130490960 C T 0.024694 -3.5662e-05
2:130491622 A G 1.890765 -3.6396e-07
2:130497975 G A 0.025658 1.5071e-05
2:130498118 A G 0.271085 1.2825e-05
2:130506529 C A 1.972699 -2.0861e-05
2:130507396 G A 1.770945 1.0733e-05
2:130512069 T C 0.041329 -5.0466e-07
2:130520815 C T 0.589085 1.9289e-05
2:130523131 C A 0.128596 -1.1194e-05
2:130523388 A G 0.070658 1.3276e-05
2:130527538 G A 1.274990 -4.7721e-05
2:130534281 C T 0.756660 1.4473e-05
2:130537618 G A 0.048473 -1.8444e-05
2:130543602 T C 0.041784 5.7156e-06
2:130552217 T C 0.053072 -5.1246e-06
2:130553304 T C 0.307724 -9.9503e-06
2:130559619 G A 0.081954 1.2318e-05
2:130560742 C T 0.346054 2.6093e-06
2:130569078 A G 0.086631 5.5558e-06
2:130583859 G A 0.649844 1.1057e-06
2:130597701 C T 0.851082 -4.1329e-06
2:130602692 G T 0.036856 -3.8497e-06
2:130606166 C T 0.090429 -6.8570e-06
2:130618119 G A 0.072515 -6.6070e-05
2:130618849 T C 0.069191 -6.9335e-06
2:130619776 A G 0.025373 8.7723e-06
2:130624021 G C 0.028102 -1.0581e-05
2:130628425 C T 0.245998 -3.2793e-05
2:130632591 A G 0.169792 -1.0459e-05
2:130642972 C T 0.043053 -1.6380e-05
2:130643782 G A 0.080487 -3.3978e-05
2:130646959 G A 1.535860 1.2819e-05
2:130648707 A C 0.842603 5.2509e-05
2:130651018 T C 1.614130 5.9917e-05
2:130653885 C T 1.030157 3.6805e-05
2:130659059 T C 0.183668 5.8134e-06
2:130660967 C T 0.039567 -1.1754e-05
2:130663894 C T 0.089345 1.2768e-05
2:130664784 G A 1.509150 3.2157e-06
2:130665879 C A 0.069668 -5.8803e-06
2:130665894 A G 0.103542 1.3135e-05
2:130666052 C T 0.834057 3.3128e-06
2:130667636 A G 0.673519 -1.8561e-06
2:130671459 T C 0.036025 -3.2212e-06
2:130677804 A G 0.193630 2.8305e-05
2:130683344 A G 1.473748 3.9041e-06
2:130683673 A G 0.102321 1.4346e-05
2:130708856 A G 0.032585 1.0497e-05
2:130737026 C A 0.032692 1.5011e-05
2:130738329 A C 0.032098 1.3387e-05
2:130740709 A G 0.031906 1.4343e-05
2:130755577 A G 1.174376 3.7393e-05
2:130767298 G A 0.079422 1.5262e-06
2:130771664 T C 1.169276 3.7455e-05
2:130811302 T C 0.027788 -1.4702e-05
2:130815757 A G 1.185314 3.8606e-05
2:130866610 C G 1.188589 3.7551e-05
2:130891563 A G 0.733177 2.7759e-05
2:130897234 T C 0.730243 3.6713e-05
2:130900188 G A 0.736221 2.7790e-05
2:130912514 G A 0.735173 2.6247e-05
2:130916905 T G 0.076180 -2.0060e-05
2:130927446 A G 0.732125 2.9059e-05
2:130939163 T G 0.024104 -2.0077e-05
2:130944088 A G 0.136724 3.9716e-05
2:130947037 G A 0.789982 3.2480e-05
2:130948087 T C 0.024104 1.7057e-05
2:130964425 C T 0.846544 3.4232e-05
2:130981833 C A 0.965322 4.6033e-05
2:131006004 A G 1.031218 -3.8318e-05
2:131012092 A G 0.025652 9.0207e-06
2:131027747 T C 0.036681 -2.2598e-05
2:131038185 C A 1.209177 4.9651e-05
2:131050242 G A 1.130047 3.4703e-05
2:131061749 T C 0.128707 -8.8804e-06
2:131064371 A G 0.474618 1.1870e-07
2:131070539 T C 0.030361 4.1319e-06
2:131074138 T C 1.667897 6.0268e-05
2:131075785 T C 0.055195 1.2483e-05
2:131085923 T C 0.416754 8.7192e-06
2:131086292 G C 0.096089 2.5620e-05
2:131087264 C T 0.234631 1.6145e-05
2:131094587 T C 0.047019 2.6909e-05
2:131100734 A G 0.421860 5.7858e-06
2:131101595 G A 0.024289 1.8149e-05
2:131103635 T C 0.068471 -1.2832e-05
2:131110097 C T 0.371637 1.5933e-05
2:131112197 G A 0.029634 -1.4958e-05
2:131112343 G A 0.460862 1.0382e-05
2:131130588 G A 0.060983 -2.3633e-05
2:131131080 A G 0.038645 -2.5503e-06
2:131131525 T C 0.393913 3.9044e-05
2:131132661 T C 0.152463 4.1810e-05
2:131134849 G A 0.655521 3.2299e-05
2:131140702 G A 0.323651 2.8379e-05
2:131158228 C T 0.216909 2.6585e-05
2:131482506 A G 0.046237 -1.2856e-05
2:131484781 C T 0.147296 -9.0446e-05
2:131485764 T C 0.041371 -4.0964e-06
2:131485851 A G 0.046733 -5.4232e-06
2:131486765 G C 0.045717 -7.2842e-06
2:131487673 C A 1.844135 1.2859e-05
2:131504370 A G 0.052475 2.2629e-05
2:131508894 T C 0.067614 2.5877e-06
2:131512823 A G 0.115727 4.9091e-06
2:131519127 A G 0.033500 -7.9537e-07
2:131520178 G C 0.344369 -5.6896e-06
2:131520945 G C 0.043111 -3.0433e-06
2:131524745 A G 0.085553 2.0857e-05
2:131525684 C T 0.042387 -1.0367e-06
2:131541210 C A 0.047506 -1.3203e-05
2:131541851 C T 0.400155 -1.6757e-05
2:131544948 C T 0.052784 -2.2004e-05
2:131545612 A G 0.026100 2.2151e-05
2:131549016 G A 0.568422 2.5932e-05
2:131558415 T G 0.117450 1.8782e-05
2:131564832 T C 1.276015 -2.0552e-05
2:131566020 T C 1.195503 -4.2518e-06
2:131566758 A C 0.045967 -3.0354e-06
2:131571783 C T 0.075826 1.6743e-05
2:131573575 G A 0.623806 7.4035e-06
2:131574739 T C 0.101114 -5.7087e-06
2:131579280 C T 1.302771 -2.4542e-05
2:131592144 A G 0.075037 1.6327e-05
2:131593045 A G 0.309658 -2.3386e-05
2:131596256 A G 0.037447 1.3873e-05
2:131603226 C T 0.141177 -5.5700e-06
2:131603593 T G 0.132115 2.9734e-05
2:131605858 C T 0.101533 -2.2428e-05
2:131609419 A G 0.216597 -1.1142e-05
2:131609539 C A 0.261224 4.2715e-06
2:131622601 C A 0.033578 1.9363e-05
2:131631493 A G 0.044293 -1.3354e-05
2:131632812 A G 0.124169 4.1250e-06
2:131633262 C T 0.032932 2.0746e-05
2:131639954 A G 0.051063 2.6175e-05
2:131642132 C T 0.046344 2.6489e-05
2:131642200 C T 0.294267 -2.0952e-06
2:131650901 T C 0.078234 9.1056e-06
2:131656585 G A 0.173525 3.1409e-06
2:131657895 T C 1.399649 -1.5886e-06
2:131659443 G A 0.035532 3.5156e-06
2:131673249 T A 0.078228 8.7391e-06
2:131678433 T C 0.216701 -2.5840e-06
2:131688783 A G 0.349816 -1.1090e-05
2:131697786 A G 0.086722 7.1448e-06
2:131703694 A G 1.321752 8.7023e-06
2:131719245 A G 0.045250 4.2761e-06
2:131721018 A G 0.098819 2.6110e-05
2:131724072 T C 0.361692 -1.2634e-05
2:131724232 T C 0.070120 -2.2763e-05
2:131725555 A G 0.165761 8.1204e-06
2:131725603 A C 0.023227 5.9941e-06
2:131729499 A C 0.084090 5.9653e-06
2:131733848 G A 1.308305 -1.6313e-05
2:131734374 A G 0.082295 -9.0746e-06
2:131742728 A G 1.560996 -3.1571e-05
2:131746128 G T 0.022614 4.1547e-05
2:131748048 T C 0.079007 1.6237e-05
2:131754308 A G 0.818614 -4.7827e-06
2:131755154 T C 0.402560 -6.3093e-07
2:131759241 C A 0.252980 -9.4095e-06
2:131760470 A C 0.022107 4.0525e-05
2:131768080 A G 0.108696 2.3625e-05
2:131768531 G T 1.956967 -3.2532e-05
2:131769237 A G 1.701731 -4.7416e-06
2:131769448 T C 0.101533 1.1217e-05
2:131769905 G C 0.055955 1.5569e-06
2:131771997 T C 1.832327 -1.1527e-05
2:131774186 C T 0.428134 -7.2085e-06
2:131775303 A G 0.129943 5.4971e-05
2:131775869 T C 0.091464 -1.3075e-07
2:131782254 G A 1.960128 -1.1644e-05
2:131788426 G A 1.951978 -1.9642e-05
2:131789863 T C 0.131456 7.5594e-06
2:131799563 T C 0.158783 1.8572e-06
2:131800593 C T 0.245995 -1.4093e-05
2:131801416 G A 0.041732 1.0064e-06
2:131809436 T A 0.158562 -1.1329e-05
2:131829388 A C 0.104444 -2.5956e-06
2:131836202 A T 0.047337 -1.6578e-05
2:131837242 A C 1.555153 -1.4571e-05
2:131842862 G A 0.055734 1.3518e-05
2:131850128 T C 0.077338 -1.0244e-05
2:131854373 C T 0.246102 -1.4267e-05
2:131861580 A C 0.125967 -4.5304e-05
2:131865037 A G 0.089669 7.6261e-06
2:131865064 G A 0.251496 -1.5882e-05
2:131876030 G A 1.612987 -2.9643e-05
2:131880137 A G 0.063930 -1.6653e-05
2:131887984 G A 0.072424 1.8476e-05
2:131889179 T C 0.252256 -1.4392e-05
2:131917211 A C 0.252989 5.4312e-06
2:132040600 G A 0.403933 2.0432e-05
2:132061247 T C 1.720807 -1.7400e-05
2:132083291 A G 0.089374 -9.6656e-06
2:132089694 A G 1.722573 -2.8543e-05
2:132108377 G A 1.746926 -1.6699e-05
2:132141767 G A 1.602578 8.3143e-06
2:132143457 A G 0.064608 1.5667e-05
2:132149582 C T 1.586238 -1.0199e-06
2:132159846 G A 1.601614 -2.5795e-06
2:132161574 T C 0.060970 -2.9912e-05
2:132162134 G T 0.078698 -6.8208e-07
2:132163494 T C 0.064452 2.5523e-05
2:132166208 T C 0.545818 -3.1557e-06
2:132167179 T C 0.423035 -2.8438e-05
2:132171791 G A 0.141440 -2.1115e-05
2:132171833 T C 0.481687 -6.7663e-07
2:132177233 T C 0.031186 -1.3155e-05
2:132177444 G A 0.100277 -1.2086e-05
2:132185462 C T 0.381310 -1.3006e-05
2:132194842 A C 0.371628 2.9691e-06
2:132208937 T C 0.390145 -4.8392e-06
2:132211163 A G 0.046746 6.6155e-06
2:132241731 C T 0.185109 -1.1287e-05
2:132245153 C A 0.618765 -1.4526e-05
2:132249169 A G 0.354697 -4.9713e-06
2:132267689 A G 0.214468 -1.8966e-05
2:132290464 A G 0.213059 -1.8849e-05
2:132305062 G A 0.071025 -3.4147e-06
2:132312705 A G 0.726205 2.4598e-05
2:132313591 C T 0.057844 -1.0315e-05
2:132317186 A G 0.142385 -1.6484e-05
2:132324791 G T 0.234430 3.2716e-06
2:132333941 G T 1.171753 -1.9387e-06
2:132335622 A G 1.386114 -8.6555e-06
2:132339595 T C 0.097281 1.2138e-05
2:132340521 T C 0.555741 -1.5520e-05
2:132344915 A G 0.610800 5.2901e-06
2:132384339 T C 1.417965 -9.3886e-06
2:132410061 T C 0.819185 1.0903e-05
2:132425126 A G 0.624565 1.3745e-05
2:132426532 G A 0.787626 3.0490e-06
2:132432828 G A 1.643329 -4.0396e-05
2:132440073 C G 1.178387 -1.7702e-05
2:132443698 T C 1.321389 -2.6801e-05
2:132456749 T G 0.318192 -4.6692e-06
2:132463871 G T 0.945405 -1.7496e-05
2:132467954 C T 0.377928 -7.9612e-06
2:132485184 C T 1.560298 -4.2068e-05
2:132491708 T G 0.697950 -9.9889e-06
2:132530539 T C 1.182798 -2.2513e-05
2:132536297 T G 0.757644 3.2360e-05
2:132536644 G A 0.378937 -1.1258e-05
2:132538223 C A 0.032679 1.4552e-05
2:132547633 A G 0.162496 -6.8025e-05
2:132561730 T C 0.419497 5.8668e-05
2:132571222 G T 0.730298 5.4750e-05
2:132585598 G A 1.434373 -1.4678e-07
2:132585990 T C 0.359449 -7.6736e-06
2:132594681 T C 0.036798 -2.1628e-06
2:132594912 A C 0.119076 2.1761e-05
2:132601182 C T 0.045666 -1.3027e-05
2:132606108 T C 0.056331 -2.5326e-05
2:132630367 G A 0.306266 -3.1414e-05
2:132637483 T C 1.643313 7.5619e-07
2:132643630 C A 0.486494 1.0351e-05
2:132643862 T C 0.119959 1.5486e-06
2:132662782 A G 0.024785 3.3007e-05
2:132673171 C A 0.366918 -5.2301e-06
2:132688638 G A 0.260166 -1.2421e-05
2:132692267 C A 0.119008 8.5565e-06
2:132722193 T C 0.794448 -5.1598e-05
2:132727117 G A 0.112147 1.4766e-05
2:132733281 T C 0.667056 4.3680e-05
2:132751567 A C 0.670701 4.4712e-05
2:132759050 C T 0.156660 -1.1319e-05
2:132778081 A G 0.710164 -6.7167e-06
2:132795060 C G 0.762509 5.0407e-06
2:132850033 T C 0.026223 1.0499e-05
2:132872466 A C 0.228707 -2.0486e-05
2:132878093 T G 0.031076 1.8692e-06
2:132881416 T C 0.228516 -1.9673e-05
2:132897306 T C 0.063621 -3.4898e-06
2:132903661 C T 0.197431 -2.2292e-05
2:132919423 G C 0.276833 5.0237e-06
2:132921732 T C 0.387289 -3.5911e-05
2:132932209 A G 0.171204 3.4794e-05
2:133037812 G A 1.897416 -9.4908e-06
2:133038729 G T 1.897656 -8.1193e-06
2:133062562 G A 1.572930 -1.5311e-05
2:133096420 A G 0.370839 -5.9877e-06
2:133130590 A C 0.061603 3.6030e-05
2:133133607 T G 0.384974 -8.1452e-06
2:133140282 C T 0.866532 -3.6029e-06
2:133141965 C A 0.422103 6.4837e-05
2:133142904 A G 0.234060 -3.9489e-05
2:133144392 G A 0.433704 -5.6615e-05
2:133144653 A G 0.803803 2.1323e-05
2:133151306 G A 0.741240 -1.6045e-05
2:133155430 A G 0.067951 -6.4667e-06
2:133157843 C T 0.796759 4.7759e-05
2:133158922 C T 0.971946 1.1209e-05
2:133161837 G A 0.160993 -5.4972e-05
2:133164739 C G 0.032760 -1.0442e-05
2:133167465 A G 0.087368 7.1764e-05
2:133167484 C T 0.357654 -1.1403e-06
2:133174999 G A 0.670000 -9.9902e-05
2:133176875 G A 0.038917 -3.5692e-06
2:133178259 A G 0.247884 -5.3741e-06
2:133181812 A C 0.054212 8.7064e-05
2:133189239 T C 0.415326 -9.2039e-05
2:133194626 A G 0.053040 3.3719e-05
2:133195535 C T 0.105755 -8.5185e-06
2:133195850 G A 0.201627 -1.3006e-05
2:133196926 T C 0.653940 -9.2853e-05
2:133196959 A G 0.101786 1.2412e-05
2:133216840 A G 1.273062 -2.6226e-05
2:133218700 T C 0.255459 4.5914e-05
2:133219267 A G 0.096411 8.3722e-06
2:133225684 G T 0.031050 -2.4372e-05
2:133225803 T G 1.068682 -2.0745e-05
2:133227098 G A 0.266327 -8.5365e-06
2:133232878 C T 0.432474 4.4536e-05
2:133233031 T C 0.028313 -1.2831e-05
2:133248784 T C 0.028291 -1.1662e-05
2:133249282 T C 1.336754 2.8503e-05
2:133252027 G T 0.386844 -9.4741e-06
2:133261378 C T 0.098774 -1.8121e-05
2:133266937 A G 1.744339 -5.9618e-06
2:133269700 G A 1.020397 1.0988e-05
2:133269940 A G 0.063819 -1.5909e-05
2:133272901 G A 1.446337 4.0099e-07
2:133273721 G A 0.037603 1.7272e-07
2:133275554 C A 0.039346 -9.2453e-06
2:133276026 A G 0.218142 -1.1082e-05
2:133276689 C T 1.155709 1.0305e-05
2:133282450 T C 0.034786 2.6215e-05
2:133284464 G C 0.107044 -6.3190e-06
2:133302257 A G 0.373968 -1.9769e-05
2:133305105 C T 0.217675 -3.6356e-05
2:133307991 T C 0.579558 -7.2423e-07
2:133319651 G A 0.533438 -1.7505e-05
2:133322757 A G 1.007381 -3.5298e-05
2:133322919 T C 0.478071 -1.7048e-05
2:133328805 C T 1.096554 -9.2466e-05
2:133330297 T C 0.121475 -2.2658e-05
2:133346781 A C 0.323453 6.5117e-05
2:133348083 G A 0.594921 -3.4661e-06
2:133348884 T C 0.077059 1.4400e-05
2:133349416 A G 0.410516 1.0768e-06
2:133352060 C T 0.913551 7.5665e-06
2:133356286 T G 0.533653 5.6046e-05
2:133362538 G A 0.389668 -1.3177e-05
2:133375784 T C 0.031747 2.1103e-05
2:133378935 T C 0.298616 1.0954e-07
2:133384791 G A 0.341659 2.9228e-05
2:133387739 C T 0.494388 2.8431e-05
2:133392188 C T 1.955649 1.9669e-06
2:133392206 A G 0.119975 -1.1594e-05
2:133393428 T C 0.090270 7.2999e-06
2:133397372 T C 0.051920 -1.5406e-05
2:133397843 T C 0.021952 -2.0510e-05
2:133400992 G T 0.976283 -5.3862e-05
2:133402949 A G 0.021594 9.9609e-06
2:133409990 G A 1.042326 -2.3035e-05
2:133424611 A C 0.133212 -2.4362e-05
2:133440227 C A 1.146306 3.7248e-06
2:133447478 T G 0.094093 3.4012e-06
2:133447525 C T 0.048308 6.5565e-06
2:133452455 A G 0.649883 -2.8683e-05
2:133459058 A C 1.008173 7.0299e-06
2:133463133 T C 0.158159 2.0625e-05
2:133470326 G A 1.262234 -7.5717e-06
2:133472054 A G 0.727169 -1.2476e-06
2:133472782 C T 0.043809 -4.0394e-06
2:133476569 T C 0.538898 -2.5196e-06
2:133479095 T C 0.220960 3.8757e-05
2:133484691 T C 0.029706 -3.4249e-05
2:133489401 G A 0.320402 2.2730e-05
2:133489601 G A 0.557649 -1.2222e-05
2:133490635 C T 0.111062 -1.4591e-05
2:133491425 G A 1.337498 -5.2331e-06
2:133492887 G T 0.784045 9.1822e-06
2:133494705 G C 0.216695 -4.9324e-05
2:133496679 T C 0.203127 -4.8302e-05
2:133506097 C T 0.187547 2.7475e-05
2:133511761 T C 0.992746 -1.5709e-05
2:133519028 A C 0.191332 9.3125e-06
2:133525286 C T 0.246271 -2.4229e-06
2:133533955 T G 0.996968 2.6346e-05
2:133539566 A G 0.975682 2.9127e-05
2:133540605 T G 0.315832 1.9003e-06
2:133540714 A G 0.031111 -5.9016e-06
2:133541444 C T 1.041556 2.3425e-05
2:133541575 T C 0.557974 2.1116e-05
2:133542014 C T 1.020848 2.8610e-05
2:133542574 T C 0.478610 5.4913e-06
2:133543872 T C 0.505683 2.4209e-05
2:133549373 A G 0.172944 1.8211e-05
2:133549529 G T 0.041287 -2.3496e-05
2:133554288 G A 1.055565 2.8750e-05
2:133554892 A G 0.477490 1.9535e-06
2:133561351 G A 0.048661 -3.7792e-07
2:133562210 C T 0.081327 -3.8458e-05
2:133573944 C T 0.062631 -1.6803e-05
2:133577404 C T 0.425690 1.0737e-05
2:133577528 C T 0.602558 3.6489e-05
2:133582582 C T 0.178576 3.2878e-05
2:133587552 C T 0.079023 -1.8045e-08
2:133595374 G A 1.041592 6.8350e-06
2:133604859 G T 0.032273 -4.2683e-05
2:133606628 G A 0.459619 -1.7131e-05
2:133607065 G A 0.099598 2.3544e-05
2:133608004 T C 0.502795 3.9782e-06
2:133609863 T G 0.080659 3.1010e-05
2:133616415 C T 0.175171 -2.3311e-05
2:133618363 C T 1.918059 -3.2773e-05
2:133618364 A G 0.392930 6.6457e-06
2:133625901 G A 0.100776 -1.3169e-05
2:133627447 G A 0.080779 -3.0576e-05
2:133627880 C T 0.927767 -9.0028e-06
2:133628364 A G 0.798009 -1.0517e-05
2:133629289 A G 0.908559 -1.6214e-07
2:133636988 A G 0.091260 5.5597e-06
2:133637592 A G 0.815562 -2.5202e-05
2:133642984 A G 0.882362 -5.4092e-05
2:133646901 G A 0.745177 -6.5708e-05
2:133648840 G A 1.544669 -3.4704e-05
2:133649418 C T 0.261097 7.9220e-07
2:133650465 T C 0.894235 2.1043e-05
2:133652626 T C 0.306808 2.2127e-05
2:133653791 A G 0.021030 -2.8382e-05
2:133657547 G T 0.300833 1.0368e-04
2:133664661 A G 0.029040 -4.5351e-06
2:133670515 C T 0.052810 -2.2719e-05
2:133671197 C T 0.122663 -1.6397e-05
2:133678457 T C 1.715737 2.6861e-05
2:133680488 T C 0.057305 1.1785e-05
2:133683658 T G 1.354597 1.1123e-05
2:133689541 C G 0.308529 1.2627e-04
2:133696636 T C 0.339140 2.2130e-04
2:133707326 A C 0.089780 3.4861e-06
2:133709768 A G 0.069681 -4.1018e-05
2:133718394 G A 0.526132 7.0636e-05
2:133719566 A G 0.280358 1.4651e-05
2:133719975 C G 0.356324 5.8975e-07
2:133721169 C T 0.272127 -1.8001e-06
2:133728225 G A 0.082801 2.3709e-06
2:133729777 T C 0.039995 7.2051e-06
2:133731788 G T 0.768634 -5.8036e-05
2:133732167 C T 0.038353 -3.4810e-06
2:133732518 T C 0.068146 1.7076e-05
2:133732682 A T 1.283409 -1.5156e-04
2:133741134 T C 0.285009 -2.9255e-05
2:133742332 G A 1.109874 -3.1840e-04
2:133746176 G T 0.049814 -4.2515e-06
2:133746630 C A 1.255726 -3.2310e-05
2:133747552 C T 0.067030 4.4946e-05
2:133749228 T C 0.506566 1.5711e-05
2:133754360 G A 0.512613 1.3245e-05
2:133757710 T C 0.041053 1.3934e-06
2:133759957 G T 0.047188 -1.7708e-05
2:133761794 G A 1.430750 -1.6295e-05
2:133768995 G A 0.978162 -1.5587e-05
2:133777057 G T 0.150840 -3.7418e-06
2:133777292 T C 0.021607 -5.2629e-06
2:133777866 G A 1.048954 -5.6711e-05
2:133780319 T C 0.027693 -6.7651e-06
2:133783103 C T 1.094385 4.2119e-06
2:133784184 G A 0.228350 3.6133e-06
2:133792684 T C 0.089919 -5.5282e-05
2:133806232 C T 0.790359 -5.8130e-06
2:133824792 A T 0.139892 1.2045e-05
2:133828314 A G 0.043692 -4.8583e-05
2:133840542 G A 0.687638 1.8240e-05
2:133841199 C T 0.379009 -2.4159e-05
2:133844409 T C 0.115590 2.3515e-05
2:133850285 T C 0.026531 5.0809e-05
2:133851032 T C 0.820165 -5.8735e-05
2:133869156 T C 0.304955 -2.3645e-05
2:133871127 C T 0.031205 -1.9723e-05
2:133881981 T C 0.186151 4.1037e-06
2:133901426 C T 0.153297 -2.3506e-05
2:133907638 C A 0.058071 -9.6935e-07
2:133913476 A C 0.442406 3.0422e-05
2:133913631 G T 0.066163 4.2171e-05
2:133918344 T G 0.229009 1.8447e-05
2:133924002 A G 0.050041 -2.1176e-06
2:133928308 C T 0.041287 2.4956e-05
2:133934367 T C 0.966474 -1.7086e-06
2:133934921 T A 0.526327 -1.1706e-05
2:133937092 G A 0.110491 3.2656e-05
2:133951061 C A 0.039356 -6.7040e-06
2:133951683 A G 0.088368 -4.3932e-06
2:133952040 A G 0.523165 3.9113e-05
2:133953726 A C 0.033565 -1.6956e-05
2:133963671 A G 0.080899 -7.5357e-06
2:133965590 A C 1.959242 6.5564e-06
2:133966440 T C 0.124636 -2.0077e-05
2:133975540 G A 0.042579 -1.9257e-06
2:133983827 C T 0.292342 2.5304e-06
2:133984882 T C 0.817990 3.5050e-06
2:133986364 T A 0.251655 -1.4060e-05
2:133989534 A G 0.068614 -7.8546e-07
2:134000876 C T 0.081516 -1.4032e-05
2:134005532 A C 0.037609 2.9501e-05
2:134005569 A G 0.254869 4.4876e-06
2:134005664 C T 0.039249 4.5258e-06
2:134016545 C G 0.035866 -5.4080e-06
2:134020386 A G 0.030150 -1.1214e-06
2:134025565 C G 0.117921 1.6719e-05
2:134027352 A G 1.963647 -1.0991e-05
2:134029888 G T 0.058409 2.0750e-05
2:134033376 C G 0.052748 9.8681e-06
2:134040519 A G 0.700079 7.2212e-06
2:134055652 T C 0.242080 -5.2255e-05
2:134060575 C T 0.048028 2.7716e-05
2:134065385 T C 0.056309 -1.8093e-05
2:134067834 C T 0.291021 -3.7085e-07
2:134069933 T C 0.123767 -3.3823e-05
2:134079457 G A 0.109537 -3.7077e-06
2:134086271 G A 0.519186 -1.4786e-05
2:134088150 C T 0.395030 2.6543e-06
2:134101482 T C 1.970226 -1.9399e-06
2:134112113 T C 0.049200 1.6628e-06
2:134114487 A G 0.393816 -2.5109e-06
2:134126883 C A 0.606833 -5.8474e-06
2:134128159 A G 0.503187 -2.1764e-05
2:134147282 A C 0.074540 1.2540e-07
2:134150715 G A 0.022659 2.3685e-05
2:134151567 T C 0.301566 -1.6301e-05
2:134154923 C T 0.165592 -1.5531e-05
2:134158496 A G 0.059885 2.9208e-05
2:134159614 A G 0.080503 2.5213e-06
2:134161715 T C 0.048983 -3.2302e-06
2:134172297 G A 0.030699 2.9462e-07
2:134184653 C T 0.118492 -1.2486e-05
2:134186590 T C 0.233482 2.3879e-06
2:134194219 T C 0.369294 5.5832e-06
2:134194393 C T 0.081376 2.7515e-05
2:134197950 T C 0.726312 1.5606e-05
2:134201776 C T 0.052751 7.7879e-06
2:134209144 T C 0.046724 -1.5346e-05
2:134211099 C T 0.031695 1.2104e-05
2:134214400 G A 0.106087 2.3789e-05
2:134216763 C A 0.441251 -2.0184e-05
2:134220481 T G 0.843295 -9.1447e-06
2:134221398 C T 0.325180 -1.1643e-05
2:134221467 T C 0.171250 4.2655e-06
2:134230222 C A 0.094191 3.4115e-05
2:134234306 G C 0.137350 -2.8547e-06
2:134244745 T C 0.070142 -1.7094e-06
2:134245403 T C 0.843765 -6.6802e-05
2:134255857 T C 0.100929 8.9942e-05
2:134255883 A G 0.038278 4.3081e-06
2:134261295 G A 0.277599 2.4217e-05
2:134264121 T C 0.131927 5.1783e-06
2:134266001 G A 0.080094 1.6683e-05
2:134270313 C T 0.050265 2.3538e-05
2:134271235 C T 0.155037 7.4508e-08
2:134279797 G A 0.964335 5.8306e-05
2:134282789 G C 0.167218 -3.2553e-05
2:134296271 A G 0.065319 -9.5285e-06
2:134300072 G C 0.157309 8.1942e-06
2:134311108 G A 0.655735 2.3616e-06
2:134312960 A G 1.590127 5.8375e-06
2:134314378 A G 0.116149 2.2720e-05
2:134316536 A G 0.037970 1.3448e-05
2:134317394 A G 0.028888 -2.7941e-05
2:134321428 G A 1.161811 -1.8298e-05
2:134324596 G A 0.100095 2.2598e-05
2:134326085 A C 0.099462 3.7302e-05
2:134329299 G T 0.035944 1.8247e-05
2:134330258 C T 0.064430 -2.0101e-05
2:134333012 G T 0.472264 2.0131e-05
2:134333536 C T 1.579552 -1.3246e-05
2:134335423 C T 0.352841 9.4015e-06
2:134346623 A C 1.119560 2.0115e-05
2:134350116 C T 0.050028 -5.6835e-06
2:134359387 A G 0.032036 -6.2985e-07
2:134362212 T C 0.581188 -5.0946e-06
2:134363032 C T 0.888321 -2.1191e-05
2:134363401 T G 0.594658 5.2161e-05
2:134363452 T G 1.689822 9.7414e-07
2:134363523 A C 0.043523 4.6367e-06
2:134367842 G A 1.463968 -2.2698e-05
2:134369056 T C 1.239733 -2.9054e-06
2:134369099 G C 0.022941 -9.7281e-06
2:134371843 T C 1.974984 -1.3806e-05
2:134382812 A G 0.028865 1.7597e-05
2:134394338 A C 0.115181 -2.5083e-05
2:134396058 G A 0.105035 -7.5951e-06
2:134396520 A G 0.250201 5.1051e-06
2:134399085 G A 0.219148 -2.5815e-05
2:134409952 T C 0.240522 -1.9501e-05
2:134417558 G A 0.094752 -7.4218e-06
2:134418087 G A 0.031225 -2.6067e-07
2:134426766 G A 0.866528 4.4073e-05
2:134428450 T G 0.170782 -2.4145e-05
2:134431443 A G 1.036525 1.5886e-05
2:134432934 G A 0.045571 5.9023e-06
2:134434824 C T 0.380550 -3.9817e-05
2:134435125 G A 1.637766 4.8192e-06
2:134436789 C T 0.020020 -1.6345e-06
2:134437356 T C 0.062106 -2.3028e-07
2:134437959 A C 1.318253 6.3936e-07
2:134446143 C T 0.373864 1.6929e-05
2:134447854 G C 0.044714 -1.3702e-05
2:134449349 A G 1.213351 -7.0221e-06
2:134461021 G A 1.444386 -1.9064e-05
2:134469776 A G 0.048963 -2.2767e-05
2:134490286 A C 0.371303 1.8607e-05
2:134503648 G A 1.380774 -2.0784e-05
2:134518064 C T 0.234917 -2.8937e-05
2:134519615 T C 0.036532 -1.1077e-05
2:134521622 A G 0.364308 4.5081e-06
2:134524557 C T 1.008511 -2.0615e-05
2:134534559 T C 0.209680 1.1458e-05
2:134537665 G A 0.356622 -6.7584e-07
2:134551673 T C 0.033299 -6.4172e-06
2:134552449 G A 1.440640 -1.1487e-05
2:134572778 C T 0.288518 -2.4820e-06
2:134573933 T C 0.033831 -3.3497e-05
2:134575885 C A 0.669409 3.1521e-05
2:134578407 G T 0.246089 -1.5159e-05
2:134586288 C T 1.393553 3.4835e-05
2:134586892 T C 0.096145 -8.3089e-06
2:134589947 C G 0.043968 -1.9816e-05
2:134596918 T C 0.275139 -1.3347e-06
2:134597825 A G 0.056714 -7.4290e-06
2:134604587 T C 0.640301 -5.0265e-06
2:134604616 A G 1.674427 4.4573e-05
2:134604686 G A 0.976909 2.4228e-05
2:134606584 T G 0.271620 -8.5516e-06
2:134609092 G A 0.183107 3.1570e-06
2:134623534 C T 0.605509 2.1823e-05
2:134624276 C T 1.305409 3.7463e-05
2:134632599 C T 0.839715 3.5427e-05
2:134635867 C G 0.038197 8.3747e-06
2:134637453 A G 0.404287 -9.8667e-06
2:134638288 T C 0.382426 1.4689e-06
2:134643199 G A 0.153950 5.8146e-06
2:134644794 C T 0.371459 -4.2284e-06
2:134657175 G A 0.131472 -1.6929e-05
2:134657471 T C 0.145403 2.2480e-05
2:134662764 A G 0.109164 -2.5666e-05
2:134675215 T C 0.257878 -1.6708e-05
2:134679164 T C 0.059389 -5.9309e-06
2:134686214 C T 0.045143 -9.1525e-06
2:134690295 A C 0.957931 -1.4140e-05
2:134698220 A G 0.325245 -1.2242e-05
2:134700396 T G 0.074268 -2.1589e-07
2:134702939 C G 0.038119 -1.0563e-05
2:134704335 C T 1.574213 -4.2630e-05
2:134711630 T C 0.079883 3.1573e-06
2:134711913 G T 0.131190 -3.1848e-06
2:134714647 A G 0.126302 -2.9839e-05
2:134719720 A C 0.444591 -2.9032e-05
2:134726858 C G 1.515677 -8.5408e-06
2:134727829 G A 0.086482 1.2586e-05
2:134728320 A G 0.095849 -4.5000e-06
2:134730294 C T 0.039946 4.5882e-05
2:134731258 A C 0.307204 4.3334e-05
2:134732301 T C 0.052670 -7.7229e-06
2:134737562 T C 0.661937 1.9368e-05
2:134746147 T C 0.054007 -1.3024e-05
2:134757957 A G 1.552884 4.9410e-06
2:134758185 C T 0.033302 1.6214e-05
2:134764755 A G 0.232869 -3.2080e-06
2:134769799 G A 1.021741 -4.9794e-05
2:134772288 A G 0.114691 -8.7367e-06
2:134776569 T C 0.035026 7.4920e-05
2:134786061 T C 0.088244 1.2320e-05
2:134787848 T C 0.119031 6.0834e-07
2:134788109 T C 0.218425 5.4501e-05
2:134788147 C A 0.032530 1.3174e-05
2:134790948 A G 0.062145 -9.7721e-06
2:134793789 G T 1.623510 -6.2514e-06
2:134794375 C T 0.065910 -2.9148e-05
2:134794423 C A 0.335102 -8.2964e-06
2:134814705 A G 0.048360 2.7182e-05
2:134815375 T C 0.058276 -2.2142e-05
2:134825488 G A 0.212264 -2.2584e-05
2:134832123 G A 0.361695 9.4961e-05
2:134844756 A G 0.654255 4.8407e-05
2:134849232 C G 0.046084 1.8520e-05
2:134851277 T C 0.320295 -2.0059e-06
2:134851787 G A 0.108177 1.3247e-04
2:134852025 T C 0.122585 1.4511e-05
2:134856414 A G 0.173418 4.4123e-06
2:134864143 C T 0.046571 3.2434e-05
2:134865569 T C 1.895608 2.2042e-05
2:134865767 G T 0.063118 3.0651e-05
2:134867672 A G 0.559996 1.5382e-04
2:134873058 T C 0.066354 4.7681e-05
2:134881387 A G 0.089835 5.5039e-05
2:134884439 A C 0.035048 -1.0298e-05
2:134892444 C T 0.051865 1.7696e-05
2:134896044 T C 0.124068 4.2356e-06
2:134896134 A G 0.255547 -6.2897e-07
2:134898547 A G 0.542287 -2.1365e-05
2:134898695 A G 0.033039 -2.3076e-05
2:134902200 A G 0.035993 -9.7866e-06
2:134917005 G A 0.708197 -2.4901e-05
2:134918554 C T 0.390557 -2.9008e-05
2:134931181 A G 0.035500 2.1219e-05
2:134934636 A G 0.043939 -8.4059e-06
2:134934857 T C 0.208187 8.8890e-05
2:134939839 A G 1.636704 1.1858e-05
2:134941155 T C 0.267644 5.8083e-05
2:134945535 G A 0.730210 -3.2786e-07
2:134945928 C G 0.119531 -3.7512e-06
2:134946947 C A 1.898325 1.0467e-05
2:134951762 C T 0.060181 5.4493e-06
2:134952315 T C 0.072573 2.9941e-05
2:134952410 T C 0.044526 2.2967e-05
2:134954763 G A 0.214530 7.4402e-05
2:134956873 G T 0.241710 -3.7002e-05
2:134957871 C T 0.139041 9.8394e-05
2:134962379 G A 0.157169 3.5334e-06
2:134966562 A C 0.076644 -5.1162e-06
2:134975518 G A 0.078666 3.5327e-06
2:134976725 T C 0.022636 8.4424e-06
2:134979415 T C 0.758170 3.0074e-05
2:134983770 G A 0.143930 6.4726e-05
2:134985914 T G 1.457970 4.7710e-05
2:134986578 T C 0.079283 4.4379e-05
2:134989425 A G 0.316273 -1.6156e-05
2:134992636 C T 0.665638 -2.4760e-07
2:134993498 T C 0.106898 9.0570e-06
2:134993718 T C 1.352046 6.2765e-05
2:135000500 T C 1.508189 7.7174e-05
2:135008432 C T 0.147812 -2.8337e-06
2:135011400 G C 0.046091 -2.6631e-05
2:135016618 C A 1.526658 5.8493e-05
2:135017617 G A 0.582106 -3.0275e-05
2:135017640 A G 0.123906 1.4266e-05
2:135017857 C T 0.069470 2.2460e-05
2:135018860 C T 0.171587 -7.4304e-07
2:135018930 A G 0.054988 -1.6239e-05
2:135024676 C A 0.077893 -1.4965e-05
2:135031863 G A 0.186271 4.5813e-05
2:135034238 T C 0.082593 4.5756e-06
2:135045250 G A 0.179605 2.6060e-05
2:135051881 C T 0.020530 -1.2154e-05
2:135058732 T C 0.660493 3.2961e-06
2:135059022 G C 0.032845 1.5738e-05
2:135082689 C T 0.308298 -1.9616e-05
2:135085884 T G 0.154420 9.7742e-06
2:135096423 A G 0.025162 -5.2795e-06
2:135108299 T C 0.069451 2.6623e-05
2:135110011 A G 0.040638 3.2591e-05
2:135122375 T C 1.378960 8.8845e-06
2:135125743 G A 0.103811 8.2825e-06
2:135127910 A G 0.410639 -3.3625e-05
2:135132839 T C 0.028842 4.1789e-05
2:135138136 A G 0.035074 2.6416e-05
2:135143287 T C 1.315358 -5.6446e-07
2:135145270 G A 0.073804 2.0834e-06
2:135151596 A G 0.311599 2.2628e-05
2:135154807 G A 0.681163 4.6212e-06
2:135157762 G A 0.405832 1.8648e-05
2:135159453 T C 1.924690 -2.4991e-05
2:135159489 G C 0.186151 1.9648e-05
2:135160755 A G 0.614905 2.3194e-06
2:135164684 A G 0.042277 4.7804e-06
2:135165078 T C 0.101104 -3.8000e-05
2:135168541 T C 0.048765 -9.6264e-06
2:135168545 G A 0.297194 2.2396e-05
2:135168676 G A 0.817659 -9.7820e-05
2:135181515 A G 0.096648 6.6747e-06
2:135181971 G A 0.130015 1.2732e-06
2:135186057 G T 0.173061 -9.7936e-06
2:135194856 C T 0.360147 -6.5817e-06
2:135205052 G A 0.026801 -1.2122e-05
2:135208077 G A 1.225832 -2.1144e-05
2:135209617 T C 0.065939 2.6239e-05
2:135210390 G A 0.114175 1.0246e-05
2:135213762 C T 0.604159 -1.9144e-05
2:135219050 C T 0.368421 -1.9792e-05
2:135220482 G A 0.081925 2.9493e-06
2:135221136 G A 0.120290 1.3682e-05
2:135224353 T C 0.399921 -1.3662e-05
2:135231203 C T 0.175557 -1.1516e-05
2:135236814 A G 0.098423 -2.5027e-06
2:135240667 T C 0.352701 -2.4119e-06
2:135243133 G T 0.065387 -2.0522e-05
2:135257289 T C 0.421237 3.9515e-06
2:135259131 T C 0.085566 -3.2526e-05
2:135263081 A G 0.297931 -3.7373e-05
2:135266910 A G 0.737627 -1.7682e-05
2:135280431 A G 0.023318 2.8047e-05
2:135286448 G A 0.469015 5.4058e-06
2:135289232 C G 0.339319 -3.0666e-05
2:135291135 T C 1.041702 -9.3115e-06
2:135303704 G A 0.047759 5.2449e-05
2:135318507 T C 0.126357 5.1703e-06
2:135326664 T C 0.041099 -1.1244e-05
2:135334545 G A 0.023828 2.1688e-05
2:135341120 A G 0.617622 -1.2271e-05
2:135341971 C T 0.036175 1.1178e-07
2:135363585 T C 0.065702 1.3361e-06
2:135367656 A C 1.218509 1.4597e-05
2:135368078 C A 0.055497 2.6099e-05
2:135374595 T C 0.304397 5.8206e-06
2:135382012 A C 0.116726 -1.9750e-05
2:135382914 A G 1.355213 4.5652e-06
2:135406890 G A 1.223027 2.0543e-05
2:135418183 C T 0.064410 2.4867e-06
2:135421678 C T 0.131914 -2.7365e-05
2:135456708 G A 0.319733 -2.0401e-06
2:135459086 G A 0.028339 6.9319e-06
2:135464616 G A 0.495651 -1.4170e-05
2:135466877 C T 0.069425 -8.3327e-05
2:135479980 T G 0.963988 -3.0001e-06
2:135486302 A G 0.257293 1.3488e-05
2:135491958 C A 0.032254 8.6894e-06
2:135496891 C A 0.034594 1.9051e-05
2:135520264 G A 0.037908 1.3398e-05
2:135528885 A C 0.230314 1.2661e-05
2:135539967 T C 0.742061 1.9102e-06
2:135545747 T C 0.279556 -3.0356e-06
2:135555706 C A 0.037535 5.4262e-07
2:135572090 C T 0.556559 -7.5079e-06
2:135581751 T G 0.124328 -2.0137e-05
2:135594122 T C 0.054562 1.6875e-05
2:135596602 C A 0.106969 -1.8292e-05
2:135599876 C T 0.052920 -1.5777e-05
2:135607095 T C 0.031868 -6.3682e-07
2:135608211 G A 0.722592 -1.6116e-05
2:135631807 C T 0.064014 1.2688e-05
2:135637338 A G 0.777245 -3.2406e-05
2:135656503 G C 0.115652 4.3500e-05
2:135659621 C T 0.045500 2.6703e-06
2:135675767 C T 0.343759 -3.0307e-06
2:135697797 T G 0.403554 -1.3561e-05
2:135699044 C T 0.025486 4.7680e-05
2:135704649 A G 0.057944 3.1002e-05
2:135721175 C A 0.119842 -2.5614e-05
2:135745129 A G 0.258945 3.3562e-06
2:135750023 C T 0.333200 1.6840e-05
2:135752261 T C 0.259507 -1.4985e-06
2:135755616 C T 0.272185 8.1179e-06
2:135755629 G A 0.775019 -6.5022e-06
2:135755899 G A 0.082697 1.3656e-05
2:135761078 G A 0.191517 -1.6498e-05
2:135762656 A G 0.243460 -1.4678e-05
2:135781035 T C 0.120449 -7.3330e-06
2:135796628 C T 0.037632 6.1382e-06
2:135797223 G A 0.201858 -1.3536e-05
2:135803425 T G 1.361010 8.1717e-07
2:135805792 G C 0.023854 -7.0802e-06
2:135811520 A G 0.056734 -8.3032e-06
2:135837906 A C 0.534575 -4.2115e-05
2:135885357 T C 0.199482 -1.6321e-05
2:135889881 T C 0.050800 -2.8183e-05
2:135893372 G A 0.191143 -2.4929e-05
2:135911422 C T 0.408169 -3.8333e-05
2:135920091 T C 0.023925 -7.5404e-06
2:135925623 A G 0.023435 -9.6660e-06
2:135930540 G A 0.026697 1.9515e-06
2:135954405 G A 0.395170 -2.6907e-05
2:135956680 G T 0.090646 -4.0538e-06
2:135988127 A T 0.138954 -2.1758e-05
2:135988235 T C 0.021526 -2.4509e-05
2:135988416 T C 0.138658 -2.5009e-05
2:135996252 A G 0.056416 -3.1985e-06
2:136004969 A C 0.026012 2.3468e-05
2:136078873 G A 0.022727 -8.8247e-06
2:136105275 A C 0.023539 -9.5803e-06
2:136107777 A G 0.086245 -8.9448e-06
2:136112320 A C 0.021812 -1.1038e-05
2:136149550 A G 0.042446 1.3898e-05
2:136193596 T C 0.028453 -1.5879e-05
2:136219999 T C 0.135601 -1.8169e-05
2:136222634 G A 0.114097 -1.8744e-05
2:136268096 A G 0.085661 -9.1821e-06
2:136279157 G T 0.027447 1.4210e-05
2:136323321 G A 0.056494 -3.5919e-05
2:136332552 T C 0.023782 -9.7664e-06
2:136345038 A G 0.096485 -6.6696e-05
2:136382320 C A 0.024175 3.5907e-06
2:136385272 G T 0.035951 -1.3789e-05
2:136388473 C T 0.235851 -6.9491e-06
2:136388934 A G 0.028868 -1.0570e-05
2:136389840 A C 0.244106 8.4910e-06
2:136393658 G A 0.216140 1.5455e-05
2:136403272 T C 0.029349 -7.9957e-06
2:136407479 G A 0.456308 -5.5550e-05
2:136409574 C A 0.129466 -5.7914e-05
2:136417660 A G 0.030465 -2.0669e-05
2:136430194 A G 0.021325 1.4062e-05
2:136462661 T C 1.840757 5.4772e-05
2:136496639 G A 0.136954 -4.2215e-05
2:136506927 C A 1.708038 2.6974e-05
2:136545299 G A 0.026875 -9.1518e-06
2:136555659 C T 1.627866 5.4305e-05
2:136561557 A G 1.752824 6.8499e-06
2:136588031 A C 0.221976 -7.9735e-06
2:136590746 T C 0.221946 -1.0176e-05
2:136594158 A G 1.600715 4.7098e-05
2:136643555 T C 0.414573 -3.5404e-05
2:136655568 A G 0.036993 2.1280e-05
2:136702601 A G 0.215163 -1.6342e-05
2:136743172 T C 0.027090 5.1071e-06
2:136743490 C A 0.177160 -2.2202e-05
2:136750790 G A 0.036129 -2.4759e-05
2:136787402 T C 0.459551 -2.6323e-05
2:136788978 G A 0.063300 6.2235e-06
2:136789378 G A 0.045114 -2.2423e-05
2:136789479 T C 0.026866 5.5235e-06
2:136793114 C T 0.087611 -2.0955e-05
2:136813435 C G 0.033260 -7.0780e-06
2:136814103 T C 0.025847 1.5987e-05
2:136822223 C T 0.092886 -4.3535e-05
2:136822267 G A 0.383683 -2.9618e-05
2:136825272 T C 1.308392 5.5797e-05
2:136827560 T G 0.649499 -1.7941e-05
2:136840424 C T 0.100510 -1.3477e-05
2:136843984 A G 0.029284 -8.6664e-06
2:136853768 T G 0.052235 3.2149e-05
2:136859144 G A 0.518732 -1.6421e-05
2:136865422 G A 0.035188 5.3217e-05
2:136868073 G C 0.155822 6.6126e-06
2:136873084 A G 0.065046 -6.0587e-06
2:136880385 C T 0.124799 -4.8491e-06
2:136880976 T C 0.030345 -1.6107e-05
2:136887312 T C 0.152096 -3.5548e-05
2:136889208 G A 1.465640 2.6394e-05
2:136893864 T C 0.144319 -3.8312e-05
2:136909730 C G 0.023720 -2.0977e-06
2:136918828 A G 0.373552 -3.8607e-05
2:136930350 C A 0.032247 4.0604e-05
2:136956733 C T 0.150889 -7.1594e-05
2:136965167 C A 0.040034 -1.8491e-05
2:136970397 T C 0.555640 -2.4819e-05
2:136976255 C T 1.052530 -1.1704e-04
2:136982415 A G 1.822697 3.7697e-05
2:136987694 A G 0.020371 2.7947e-05
2:136992047 A C 0.068133 -1.0034e-05
2:136999193 T C 0.042556 2.1549e-06
2:137003724 T C 0.025295 4.2747e-06
2:137003850 A G 0.338900 -1.1749e-05
2:137015991 A G 1.310564 4.5603e-05
2:137032758 A G 0.168984 -1.5644e-05
2:137037386 A G 1.550414 -9.6754e-06
2:137037891 A G 0.149516 1.3903e-05
2:137039784 G A 1.911785 -2.3569e-05
2:137041634 A G 0.664992 7.5378e-06
2:137042866 G A 0.610962 3.5694e-05
2:137043886 A G 0.073557 -2.3312e-05
2:137048242 G A 0.050690 -1.0652e-05
2:137051974 A C 0.956983 1.8807e-05
2:137052712 A G 0.020186 -1.2869e-05
2:137054892 A G 1.441877 2.9374e-05
2:137058226 G A 1.687352 2.4848e-05
2:137059730 T C 0.439034 -3.2235e-05
2:137059906 A G 0.193711 -3.8160e-05
2:137063516 G T 0.153093 1.8427e-05
2:137064385 C T 0.220567 -4.9209e-05
2:137064819 C T 0.030514 2.3134e-06
2:137068891 C T 0.054803 -1.5237e-05
2:137073291 T C 1.282919 2.1082e-05
2:137075869 G T 0.278898 -1.7175e-05
2:137077233 T C 0.203617 -1.1073e-05
2:137083970 T C 0.349507 -1.9031e-05
2:137091866 G A 0.346722 -2.1916e-05
2:137093578 C T 0.245485 -7.4205e-06
2:137095140 C T 1.858450 -3.5625e-06
2:137107950 G A 0.146013 2.9597e-06
2:137109006 G A 0.052079 -1.2008e-05
2:137112618 C T 0.469061 -1.1417e-05
2:137116544 A G 0.143748 -6.6185e-06
2:137132692 A G 0.049350 -1.2751e-05
2:137136710 C A 0.519968 -2.1585e-05
2:137147387 T C 0.026174 2.0755e-05
2:137154912 A G 0.068214 1.1738e-05
2:137155850 G A 1.105953 -4.0217e-05
2:137157045 T C 0.536146 5.0706e-05
2:137162264 T C 0.035701 -2.5275e-05
2:137162935 A C 0.062907 -6.3610e-06
2:137163329 A G 0.973631 -1.5730e-05
2:137164476 G A 0.093921 -1.8928e-06
2:137167663 G A 0.318789 -1.0698e-05
2:137186359 C T 0.301829 -3.0405e-05
2:137202560 G A 0.222161 -6.4925e-05
2:137213797 C T 0.099793 -2.1123e-05
2:137214361 A G 0.216513 -6.1595e-05
2:137241227 A G 1.457765 8.4301e-06
2:137281317 G A 0.025366 -1.1395e-06
2:137289975 G A 0.225621 -6.7630e-05
2:137304844 A G 0.052491 -4.5844e-05
2:137305274 T C 1.902982 -1.6700e-05
2:137305443 A G 0.112822 3.5609e-05
2:137307081 G C 0.141950 -4.8165e-05
2:137326009 C A 0.096631 -9.8195e-06
2:137338940 T G 0.226565 -4.3736e-05
2:137339556 A G 0.147614 3.5626e-05
2:137343953 T C 0.031384 -2.0697e-05
2:137352436 T C 0.140164 -7.7085e-06
2:137352785 T C 1.909503 -6.9155e-05
2:137361156 A C 0.061362 -1.1151e-04
2:137367507 A G 0.040336 -1.0135e-05
2:137370159 C A 0.110647 -7.1939e-05
2:137370476 T C 0.054069 -1.8957e-05
2:137374057 T C 0.087034 2.9064e-05
2:137385578 C T 0.398880 4.1966e-06
2:137388373 G A 1.816027 6.6745e-06
2:137399539 A C 0.414554 1.2176e-05
2:137417324 C T 1.686817 6.0332e-05
2:137425281 A G 0.900373 -2.1058e-07
2:137447151 T C 0.519608 3.7665e-05
2:137455713 G A 0.143871 3.1181e-05
2:137465834 T C 1.337290 -6.7533e-05
2:137479154 T G 0.059717 2.0245e-05
2:137491121 T C 1.029813 -3.3830e-06
2:137498423 G T 0.149185 -3.2481e-05
2:137503882 G A 0.980869 2.8584e-06
2:137506456 T C 0.045195 4.3557e-05
2:137506933 C T 0.022636 3.3621e-05
2:137511278 G A 0.170224 -2.5058e-05
2:137517616 G A 0.136909 4.2726e-05
2:137524466 G A 0.062852 1.7682e-05
2:137527584 G A 0.114477 -4.4969e-05
2:137543318 G T 0.134715 -2.6592e-05
2:137555224 C T 1.422548 -1.9501e-05
2:137561821 G A 0.036035 3.8958e-05
2:137563774 T C 0.518206 -2.4282e-05
2:137564022 T C 0.521458 3.2580e-05
2:137566597 A G 0.078185 -1.7652e-05
2:137567677 A G 0.438680 -7.2384e-05
2:137586630 T C 0.681010 -2.2585e-05
2:137586694 G A 1.754625 3.8532e-06
2:137587435 T C 0.035367 -1.6178e-05
2:137604108 C T 1.133377 -3.8421e-05
2:137615586 C T 1.449459 -2.7945e-05
2:137624767 C T 0.228253 -2.9863e-05
2:137627127 T C 1.112939 -1.4875e-05
2:137633858 A G 1.822690 -1.0568e-05
2:137646848 T C 0.021851 4.1888e-05
2:137648914 G A 1.325758 2.1689e-05
2:137649866 C T 0.560152 -3.0296e-05
2:137659860 A C 0.035603 -2.8214e-05
2:137660927 G A 1.137630 -1.2740e-05
2:137674321 T C 1.148334 -1.1493e-05
2:137680989 C A 0.280316 -4.9626e-05
2:137687330 A G 0.028680 4.0674e-07
2:137696941 A G 0.063521 2.4563e-07
2:137706678 C T 0.060246 8.3981e-06
2:137707025 G A 1.487510 -5.3452e-05
2:137723244 T C 0.143930 6.9163e-06
2:137732182 C G 0.251620 1.1354e-04
2:137732340 A G 0.300541 3.8619e-05
2:137745116 G A 0.423418 -3.7685e-05
2:137747326 G A 0.037418 -3.4657e-05
2:137753574 C A 0.026944 -1.0199e-05
2:137760232 A G 0.133192 -1.1366e-04
2:137761508 A G 0.065491 -1.8387e-06
2:137766743 T C 0.022507 -1.1152e-06
2:137766832 T C 0.021890 -1.0575e-05
2:137767548 T C 1.306701 -4.2520e-05
2:137769420 A G 1.531611 -4.9159e-05
2:137773404 C T 0.194120 -1.3584e-05
2:137781161 C T 0.137785 -8.9083e-06
2:137799633 G A 1.459164 -2.9278e-05
2:137813047 G A 0.058188 -1.0954e-05
2:137826111 T C 0.216325 -2.7292e-05
2:137826351 A G 0.078065 -4.5424e-06
2:137839976 T G 0.155878 2.7031e-05
2:137844327 T C 0.557334 2.7843e-05
2:137852550 A G 0.139493 2.8502e-05
2:137854860 G A 0.281595 1.2289e-05
2:137855841 G A 0.062631 2.1530e-06
2:137865422 T C 1.436557 -3.9798e-06
2:137866726 C T 1.754145 -1.4734e-05
2:137870529 T C 1.646075 2.8470e-05
2:137874841 G T 0.410870 1.4608e-05
2:137874930 T G 0.354886 2.1695e-05
2:137875987 A C 0.070373 -3.6729e-05
2:137887399 A G 0.916501 2.3242e-05
2:137894492 C A 0.032582 -1.9531e-05
2:137896264 A C 1.176443 1.0852e-05
2:137901254 T G 0.822888 -2.2616e-05
2:137904785 C A 1.519196 1.0610e-04
2:137915012 T C 0.043293 -4.9701e-05
2:137916098 A G 0.030816 5.8622e-06
2:137917922 A T 1.007274 2.6068e-05
2:137921786 G T 0.132602 2.2902e-05
2:137922894 A G 0.046743 -2.0587e-05
2:137923761 T C 0.234264 1.7920e-04
2:137930391 T C 0.502042 -1.6054e-04
2:137932387 A G 0.147146 2.8736e-05
2:137934375 A G 0.261026 2.7499e-05
2:137945102 T C 0.069633 1.0678e-05
2:137956653 T C 0.040758 -2.9795e-05
2:137956994 G A 1.806393 -4.4910e-05
2:137960662 A G 0.160740 8.6544e-06
2:137967929 G A 1.178816 -2.6146e-05
2:137985685 G C 0.242450 2.6192e-06
2:137999060 C T 0.553322 -9.6039e-05
2:138003033 T C 0.028963 -2.0764e-05
2:138006655 T C 0.042254 -1.5253e-05
2:138023749 T C 0.045386 -2.8078e-05
2:138038497 C T 0.211845 1.2233e-06
2:138044339 G T 0.573404 -5.6568e-05
2:138048168 T G 0.056773 6.3011e-06
2:138048455 C T 0.850218 -4.8146e-05
2:138053536 C T 1.091490 -3.5332e-05
2:138060089 T C 0.244982 -1.5254e-05
2:138060306 G T 0.143024 2.7791e-09
2:138066736 T C 0.041771 -5.5707e-07
2:138073174 T G 0.926612 2.2779e-05
2:138073770 T G 0.066598 6.4443e-06
2:138073795 G A 0.374808 2.7713e-05
2:138075056 G C 0.118135 -8.2939e-05
2:138079954 A G 0.264814 5.8005e-06
2:138080930 C T 0.069350 -1.4905e-05
2:138094180 C A 0.331840 1.9317e-05
2:138109121 T C 0.031186 -3.5788e-05
2:138110727 T G 0.199904 5.7902e-06
2:138111767 T G 0.251373 7.8094e-06
2:138124587 T G 0.034338 2.7370e-05
2:138124934 G A 0.359219 -8.1647e-06
2:138142164 C G 0.495998 6.1455e-05
2:138144748 G A 0.047603 1.8972e-06
2:138166721 T C 0.039982 2.7614e-06
2:138171470 A G 0.095700 -2.0738e-05
2:138171538 G A 0.037609 -3.1064e-05
2:138174109 G T 1.398078 -4.1197e-05
2:138193621 T C 0.081564 7.6781e-05
2:138196173 G A 0.495657 2.2555e-05
2:138204629 A G 0.033442 -3.3771e-05
2:138208063 T C 0.088098 -8.5109e-05
2:138240046 T C 1.628496 8.7541e-06
2:138257035 C T 0.057867 -2.0231e-05
2:138259493 A G 0.139123 2.5364e-05
2:138263191 A G 0.999299 -7.6432e-05
2:138295727 T A 0.044912 -1.3756e-05
2:138301132 A G 0.143453 1.6833e-05
2:138304862 C T 0.022614 1.4565e-05
2:138307248 G A 0.047042 -5.3336e-06
2:138310993 C A 0.147049 1.4173e-05
2:138324663 A C 0.490646 2.5760e-06
2:138328202 T G 0.253603 -1.7961e-05
2:138335849 T G 0.036967 -2.1862e-05
2:138347431 T G 0.172094 -1.3021e-05
2:138354722 C T 0.152667 2.7915e-05
2:138368918 T C 0.817370 5.1756e-05
2:138375972 T A 0.273178 3.1315e-06
2:138377491 C A 0.102708 6.0662e-05
2:138378370 G A 0.052774 4.3082e-06
2:138379739 T C 0.040995 -1.7497e-05
2:138388429 T C 0.295873 -3.0619e-06
2:138388595 A G 0.057451 8.1834e-06
2:138394599 C A 0.549632 4.2786e-05
2:138398851 T C 0.132887 1.1515e-05
2:138398906 C T 0.999711 1.0789e-05
2:138399050 G A 0.252175 1.5754e-05
2:138399261 A G 0.221495 -7.3992e-05
2:138402430 A G 0.074086 -2.4915e-05
2:138416996 T C 0.039515 3.8205e-05
2:138418875 G A 0.596333 -8.8862e-06
2:138420996 G A 1.143417 3.2257e-05
2:138422856 G T 0.084599 -1.3729e-05
2:138422909 A C 0.184847 2.0976e-05
2:138425728 G A 0.923593 1.3554e-05
2:138427264 A G 1.476932 -4.2168e-06
2:138429206 T G 1.890973 3.0956e-06
2:138431373 G T 0.209521 -9.9980e-06
2:138434130 G A 0.055523 1.2046e-05
2:138436251 T C 0.043536 6.2236e-06
2:138440514 C T 1.334414 -7.5901e-06
2:138446736 T C 0.056737 -2.0419e-05
2:138450142 A G 1.649331 1.4999e-05
2:138453808 G T 0.333768 -1.1812e-05
2:138453862 T G 0.045442 1.6112e-05
2:138465037 T C 0.682899 -4.8036e-07
2:138467207 A G 0.105243 1.0698e-05
2:138471717 T C 1.623750 4.8037e-06
2:138482703 G A 0.076455 6.5634e-06
2:138496146 C T 0.325475 -1.3753e-05
2:138497005 G A 0.081337 -2.2142e-05
2:138500525 G T 0.025661 8.0988e-06
2:138512437 A G 0.035711 -9.8775e-07
2:138514874 A C 0.266440 3.7735e-06
2:138518157 A C 0.035019 -2.6306e-05
2:138522393 A G 0.253272 -1.4174e-05
2:138560990 C G 0.069866 -1.0929e-06
2:138563356 G A 0.686999 -9.5400e-06
2:138563777 G A 0.051476 1.4961e-05
2:138564394 A G 1.866895 -2.8698e-05
2:138571475 G A 0.048665 2.5718e-05
2:138585323 G A 0.154053 9.7337e-06
2:138592234 T C 0.043462 7.6956e-06
2:138606215 G A 0.279735 2.0672e-06
2:138613680 T C 1.602075 -9.4434e-06
2:138628350 A G 0.087615 -1.0883e-06
2:138631156 C T 0.423376 1.2892e-05
2:138631261 A C 1.756764 3.1469e-05
2:138645507 C A 0.143826 2.8633e-05
2:138651891 G A 0.027710 3.6963e-05
2:138654830 G A 0.192776 -2.0645e-05
2:138668731 C T 0.028369 -1.0549e-05
2:138669657 C T 0.596855 5.6584e-06
2:138673421 A G 0.345710 3.1084e-05
2:138677956 A G 1.627392 4.8882e-05
2:138690969 A C 0.028313 2.0122e-05
2:138695054 T C 0.051988 2.6888e-05
2:138695161 A G 0.220658 -2.4398e-05
2:138700958 G A 1.324540 -1.8222e-05
2:138701439 G A 0.067374 5.0928e-05
2:138703446 C T 0.243830 -1.4688e-05
2:138703892 A G 0.311885 -4.7413e-06
2:138709568 G A 0.558500 -1.2262e-05
2:138718262 A G 0.074897 -2.5203e-05
2:138721488 G A 0.042770 -6.1836e-05
2:138721597 T C 1.233589 1.8536e-05
2:138746039 A C 0.322781 -3.5755e-05
2:138749057 T C 0.707538 -4.6655e-05
2:138759649 T C 0.218165 -3.2253e-05
2:138769327 A G 0.042410 4.6882e-05
2:138769523 C T 0.042997 2.9430e-06
2:138770390 A G 0.069396 -1.4914e-05
2:138772694 T C 0.382790 -7.6125e-06
2:138773045 A G 0.053520 9.7178e-06
2:138773229 A G 0.384254 -1.2914e-05
2:138774029 A G 0.045052 -5.1285e-06
2:138780932 C T 0.413272 3.9572e-05
2:138784191 T C 0.176041 2.5283e-06
2:138788075 A C 0.778028 -1.9292e-05
2:138788533 T C 0.086261 5.4603e-05
2:138792257 A C 0.068958 1.4064e-05
2:138793328 T C 0.902294 1.3180e-05
2:138793890 C A 0.047126 -6.0571e-05
2:138802173 T C 0.295500 2.3119e-06
2:138805020 G A 0.054702 -3.2478e-05
2:138805486 T C 0.054692 3.5255e-05
2:138818642 A G 1.969392 8.3181e-06
2:138825144 T C 0.129966 -2.6463e-05
2:138830335 C T 0.298921 4.0202e-05
2:138835061 T C 0.022442 3.4396e-05
2:138844951 G A 1.162126 2.4023e-05
2:138845820 T C 0.046652 1.1699e-05
2:138849224 A G 0.145861 -3.8309e-06
2:138850940 T C 0.075232 6.2967e-06
2:138851967 T G 0.108842 7.9690e-06
2:138855232 A G 0.066526 1.4927e-05
2:138860501 G A 0.280472 3.7981e-06
2:138872208 C A 0.189728 7.6462e-05
2:138874067 T C 0.029527 -2.4387e-05
2:138881079 C T 0.711358 -3.1024e-05
2:138881355 G C 0.269430 -6.9830e-05
2:138884993 G T 0.023312 -1.1657e-05
2:138885523 C T 0.480327 3.5839e-06
2:138889011 T C 0.160779 -2.3279e-05
2:138891962 C A 0.020744 -4.2169e-05
2:138893276 T C 0.086414 -9.1420e-06
2:138895525 T C 0.081577 -1.4535e-05
2:138896871 G T 0.250000 1.3823e-05
2:138906124 T C 0.024792 -2.5600e-05
2:138922295 T C 0.088627 6.6686e-06
2:138931135 G A 0.041566 -1.1970e-05
2:138937884 C T 0.162600 2.3287e-06
2:138940776 G A 1.619907 1.5706e-05
2:138948549 C A 0.027343 -2.0938e-05
2:138952185 C A 0.026204 -2.3150e-05
2:138965774 T C 0.170915 -1.5646e-05
2:138969337 A G 0.146108 8.1295e-05
2:138985564 T C 0.029875 -1.1096e-05
2:138987598 T C 0.388879 -1.8467e-05
2:138988382 T C 0.161561 3.0578e-07
2:139011409 A G 0.031046 -8.9699e-06
2:139021621 G A 1.505580 -2.0414e-05
2:139021958 G C 0.032991 2.4437e-05
2:139025075 T C 0.061466 6.7662e-06
2:139052457 C T 1.483910 -1.7246e-05
2:139057361 G A 0.232141 -1.5266e-05
2:139059238 C T 0.111066 1.0327e-05
2:139060071 C T 0.109767 9.5177e-06
2:139061912 C T 1.826663 -1.0337e-06
2:139063638 T C 1.201812 -9.6867e-06
2:139066804 T G 0.111890 3.4428e-06
2:139068574 T C 0.071204 1.1585e-04
2:139083620 G A 1.503791 -1.4392e-05
2:139101367 T G 0.030326 -1.3351e-05
2:139104172 T C 0.044909 -2.8545e-05
2:139120047 A G 0.111923 2.6615e-05
2:139133462 T C 1.058990 1.6882e-05
2:139144442 T C 0.052540 1.0350e-06
2:139146223 A C 0.020566 2.6143e-05
2:139159969 T C 0.096352 2.6564e-05
2:139168742 C T 0.153719 4.5411e-05
2:139170297 A G 0.046613 1.8855e-05
2:139174505 T C 0.021539 -1.6692e-05
2:139179670 T C 0.098339 1.9521e-05
2:139181897 A G 0.117642 3.4032e-06
2:139184753 A G 0.065527 -4.0021e-05
2:139205853 T C 0.909078 5.3756e-05
2:139208680 A G 0.045464 1.2509e-04
2:139227996 A G 1.199206 3.8688e-05
2:139239249 T C 0.068727 -1.6626e-05
2:139242834 G A 0.245703 2.9584e-05
2:139246026 C A 0.041543 8.4037e-06
2:139252730 A C 0.044380 1.2373e-05
2:139263987 A G 0.074969 -6.8768e-05
2:139303548 G A 0.195717 1.9926e-05
2:139313243 T C 0.150129 -2.7765e-05
2:139325460 G T 0.088449 -1.7338e-05
2:139328799 C T 0.031932 1.7059e-05
2:139328819 T C 0.037908 1.9142e-05
2:139328891 T G 0.069853 2.9247e-05
2:139331652 A G 0.165255 1.0240e-04
2:139337976 G A 0.150600 4.1265e-05
2:139361245 G A 1.354090 -5.3139e-05
2:139368219 C T 0.064777 -2.8516e-05
2:139370544 T C 0.059843 9.9333e-06
2:139372920 G A 0.145910 4.9209e-05
2:139380924 C T 0.072810 2.4205e-05
2:139383954 G A 0.071067 -3.9319e-06
2:139393692 T C 0.089809 1.6701e-05
2:139402742 C A 0.410182 -5.6929e-05
2:139409648 T G 1.403239 -1.9160e-05
2:139411119 T C 0.105801 -1.6686e-05
2:139412389 C T 1.685996 -5.7130e-05
2:139414418 A G 1.833733 -3.6333e-05
2:139414906 T C 0.670448 1.4192e-05
2:139415937 T C 0.236640 -4.3082e-05
2:139416621 A G 0.074570 2.6671e-05
2:139418045 G A 0.039651 -2.4522e-05
2:139427669 C T 0.647458 3.6025e-05
2:139429068 A G 1.431111 1.4262e-05
2:139433639 A G 0.058386 -9.5586e-07
2:139434804 T C 0.070795 -1.6653e-05
2:139436576 G A 0.278291 -3.0551e-05
2:139440762 A C 0.126662 -5.1868e-05
2:139440903 T A 0.025084 -7.9157e-06
2:139461957 C T 1.218081 2.0370e-05
2:139463971 A G 0.148685 9.4558e-06
2:139469832 A G 1.955409 -7.4547e-06
2:139478081 T C 0.454010 -2.4170e-05
2:139483055 A G 0.373724 7.1130e-05
2:139488033 C T 0.332775 -1.4166e-05
2:139488901 T C 0.326699 1.9038e-06
2:139492443 T C 0.040326 -3.0125e-05
2:139502371 G C 0.218376 -1.6695e-05
2:139503337 G A 0.299152 7.8969e-05
2:139504936 A T 0.726315 3.7178e-05
2:139505868 C T 0.329721 1.3514e-05
2:139505916 T C 0.031783 -4.5743e-05
2:139509687 T C 0.070113 3.1956e-05
2:139509742 A C 0.271104 -1.2559e-06
2:139510209 C T 0.091308 -1.4885e-04
2:139511198 G A 0.060872 -3.9373e-05
2:139512750 G A 0.795549 -8.2790e-05
2:139513222 G C 0.136029 -1.3470e-05
2:139514001 T G 1.714237 -4.1367e-06
2:139517800 C T 0.037392 7.8209e-06
2:139518569 G A 0.170386 -3.0912e-05
2:139520561 C A 0.049736 -1.7964e-05
2:139520581 T C 0.041378 4.2348e-05
2:139523391 T G 0.050044 1.7841e-05
2:139526260 A G 0.085586 -9.4499e-06
2:139527658 C T 0.518683 8.6229e-06
2:139528886 T C 0.173833 -8.7982e-06
2:139529583 G C 0.062888 -4.2149e-05
2:139531083 T C 0.303430 -4.6181e-06
2:139568401 G A 0.500516 1.0826e-05
2:139568830 A G 0.055734 8.0439e-06
2:139575344 A G 0.646948 1.7475e-05
2:139587678 A G 0.049207 2.0545e-05
2:139597274 A C 0.048960 -7.8897e-08
2:139599745 T G 0.541936 -2.8259e-05
2:139609109 C T 0.683353 -1.2862e-05
2:139614863 C A 0.042949 1.1293e-05
2:139622704 T C 0.122751 -1.2555e-05
2:139623669 G A 0.101520 -1.4915e-05
2:139631796 G A 0.164580 1.0616e-05
2:139633128 C T 0.108196 4.3681e-05
2:139635969 A G 0.590783 9.1632e-06
2:139636253 T C 0.040852 -7.8185e-06
2:139642496 G A 0.030602 -5.9941e-06
2:139650245 T C 0.070379 -5.1844e-05
2:139667920 A C 0.395611 1.0478e-05
2:139671955 A G 0.584086 3.1427e-05
2:139684380 C A 0.048165 -1.3265e-05
2:139687146 T C 0.077510 -2.2159e-05
2:139692534 G C 0.027382 7.4565e-06
2:139703671 T C 0.892226 7.4228e-05
2:139707158 C T 0.745290 -2.6810e-06
2:139710335 G A 0.056945 2.4916e-05
2:139711138 C T 0.136493 -7.0629e-06
2:139713486 T C 0.041290 -1.8903e-05
2:139753275 T C 0.895426 7.0524e-05
2:139757233 G A 0.471547 -1.7162e-05
2:139758810 C T 0.079919 -2.4297e-05
2:139760389 T C 0.048486 4.7611e-07
2:139777055 C A 0.106992 -9.6479e-06
2:139780459 G A 0.920088 -4.4983e-05
2:139780955 T G 0.040660 6.9042e-05
2:139785925 T C 0.169276 -1.7458e-05
2:139788919 T C 0.152807 -2.7487e-05
2:139796101 A G 0.160162 7.1284e-05
2:139801479 T C 0.026859 9.2442e-06
2:139810076 G A 0.916939 4.4008e-05
2:139811388 T C 1.894903 4.9065e-05
2:139812411 G T 0.122436 -3.9443e-05
2:139818324 A G 0.039992 -9.0258e-06
2:139820383 C T 1.344051 -3.0136e-05
2:139820593 T C 0.201014 -1.7513e-06
2:139830401 T G 1.661499 -3.2333e-05
2:139832149 T G 0.546623 -3.3896e-05
2:139832756 G A 0.594171 1.2131e-05
2:139837694 C T 1.600552 -2.4941e-05
2:139839814 C A 0.033649 -2.6740e-05
2:139842781 G A 0.761834 -4.5939e-05
2:139845122 T C 0.209135 7.4538e-06
2:139847936 C T 0.142375 -8.0874e-06
2:139858497 G A 0.279868 -2.0379e-05
2:139873007 A G 0.082882 -5.1992e-06
2:139873403 A G 0.204036 -1.2100e-05
2:139876323 A G 0.064874 -2.3948e-05
2:139879505 A G 0.021796 -3.1749e-05
2:139884468 T C 0.540235 6.7698e-05
2:139892619 C A 0.046759 -5.2502e-05
2:139894416 G A 0.151587 -4.1391e-05
2:139894894 A C 0.255982 3.6541e-05
2:139906028 T A 0.020978 3.5162e-07
2:139907213 T C 0.039586 1.4105e-05
2:139909389 A C 0.085021 -2.4373e-05
2:139930003 T C 0.848514 3.6094e-05
2:139932584 G A 0.043702 -3.9180e-06
2:139937146 T C 0.351111 -9.3514e-07
2:139951042 C A 1.565303 1.7100e-05
2:139951325 A G 0.050742 2.8205e-05
2:139954114 A G 0.059068 -2.2576e-05
2:139955070 A G 0.088332 -5.0787e-06
2:139974728 A G 0.641456 -7.6884e-06
2:139986074 T C 0.050836 1.8111e-05
2:139987230 C T 0.058600 -9.9825e-06
2:140000745 G A 0.635633 -4.2891e-06
2:140002534 C T 1.008916 3.5849e-06
2:140002855 A G 0.602662 1.9992e-05
2:140004659 G A 0.099137 -1.1983e-06
2:140015929 T C 0.059551 3.9026e-07
2:140018042 A G 0.374312 1.4464e-05
2:140037965 T C 0.060158 -7.7827e-06
2:140038693 T C 0.155498 -2.3270e-05
2:140049241 C A 0.430299 2.6068e-05
2:140056052 G A 0.821999 -9.0084e-06
2:140057738 T C 1.698128 2.5916e-05
2:140061178 T C 1.076770 5.8432e-05
2:140065413 T C 0.468019 -3.4910e-05
2:140082022 C A 0.605178 -2.3879e-05
2:140084615 G A 0.731116 1.3485e-04
2:140086304 T C 1.803965 2.3738e-05
2:140094464 T C 0.037678 -8.6442e-06
2:140109691 T C 0.467506 -4.4070e-05
2:140117143 A G 0.041063 -6.5145e-06
2:140120244 G T 0.230574 7.5989e-05
2:140130968 C T 0.093765 -1.6019e-06
2:140133860 G T 0.030514 -2.1688e-05
2:140136592 A G 0.513681 -1.2791e-05
2:140147832 T C 0.158916 2.3357e-06
2:140148908 T C 0.087832 1.0176e-05
2:140160736 G A 0.235890 7.7067e-05
2:140174969 A C 0.032465 -2.5583e-05
2:140183276 T C 0.506469 -2.0536e-05
2:140193111 C T 0.060535 -3.4272e-05
2:140203973 G A 0.415073 1.4637e-05
2:140204407 A G 1.444831 1.7957e-05
2:140204688 G A 0.093116 3.7310e-05
2:140229257 C A 0.557656 -4.3558e-05
2:140236180 A G 0.041641 1.9316e-05
2:140248011 T C 0.072599 1.5348e-05
2:140255995 G A 1.455049 9.5529e-06
2:140283908 A G 0.047684 5.2355e-06
2:140288555 A G 0.247803 4.4556e-05
2:140299713 G A 0.097865 5.4243e-05
2:140310198 G A 0.491236 -1.5470e-05
2:140313347 A G 0.125315 -2.2557e-05
2:140315787 A G 0.041592 1.8956e-05
2:140322277 A G 0.056461 1.5118e-05
2:140342040 G A 0.047639 -4.2528e-05
2:140359548 G A 0.628716 4.5013e-05
2:140364849 G A 0.641135 -3.3585e-05
2:140371219 A G 0.048226 1.0471e-05
2:140373387 A C 0.175713 9.1774e-06
2:140377533 A G 0.116366 3.6114e-05
2:140402339 T G 0.025918 1.3847e-05
2:140433985 T C 0.141180 6.1616e-05
2:140434099 A G 0.091643 -6.8301e-06
2:140437626 G A 1.941092 4.7167e-05
2:140445705 T C 0.020773 9.8393e-06
2:140447504 A G 0.021049 3.2565e-05
2:140454977 T C 1.927956 3.3428e-05
2:140455644 G A 0.703955 -2.6225e-05
2:140455682 C T 0.037191 -1.7318e-05
2:140468272 A C 0.041251 1.9716e-05
2:140474772 A G 0.602305 4.9058e-06
2:140474921 T C 0.044195 4.1236e-05
2:140488871 T C 0.028732 5.9080e-05
2:140494388 G A 1.764350 -4.7131e-07
2:140500835 T C 0.040083 -5.3604e-05
2:140505193 G A 0.175450 7.0889e-06
2:140518824 C G 0.159756 -2.9762e-05
2:140530521 A C 0.054501 1.7403e-05
2:140534511 A G 0.692098 2.8982e-05
2:140554214 G A 0.726098 3.7033e-07
2:140560317 C T 0.350312 6.3250e-05
2:140585583 A G 1.185798 4.2649e-06
2:140589636 T C 0.354915 1.0465e-05
2:140621277 C A 0.077195 -4.2286e-05
2:140622586 T G 0.158026 -2.0769e-05
2:140625133 A G 0.057675 -2.5846e-05
2:140634162 G A 0.025119 -4.0769e-05
2:140634457 C A 0.836092 2.3949e-05
2:140635199 C T 0.396643 -8.5621e-05
2:140642349 G A 0.363396 6.4741e-05
2:140648825 A G 0.140288 5.0724e-05
2:140653072 G A 0.031095 -3.7925e-06
2:140656029 A G 0.623260 2.0924e-05
2:140657911 C T 1.061453 7.4709e-06
2:140678237 A C 0.946022 5.5253e-05
2:140681452 T C 0.041732 -1.7451e-06
2:140690321 T C 0.939144 -5.6012e-05
2:140695101 A G 0.032984 -2.2018e-05
2:140695937 T C 0.064699 -3.2002e-06
2:140700670 G T 0.067348 -8.1384e-06
2:140705119 A G 0.101299 -7.3190e-06
2:140706921 G A 0.191685 2.5782e-05
2:140708845 C T 0.044075 3.9860e-06
2:140713355 C T 0.762253 -2.2934e-05
2:140718693 T C 0.069214 -1.9988e-05
2:140720357 G T 0.212605 1.8714e-05
2:140724997 T C 0.623864 -7.2606e-06
2:140726712 C T 0.080915 -5.7663e-05
2:140726859 A G 0.245527 -3.6855e-05
2:140728191 A G 0.063274 4.9670e-05
2:140745326 C T 1.793835 -1.8269e-05
2:140749362 C T 0.048963 1.5139e-05
2:140753744 C A 0.065582 -6.8131e-06
2:140754047 G A 0.026794 -1.7086e-06
2:140759805 G A 0.258988 5.3953e-05
2:140771444 A G 0.034958 5.4464e-05
2:140772874 T C 1.798584 -2.1961e-05
2:140781290 G A 0.030559 -1.7890e-05
2:140781752 C T 0.617788 -5.1351e-06
2:140791757 T C 0.679760 2.2174e-05
2:140793634 A G 0.209278 -2.5297e-05
2:140795109 A G 0.064660 -1.6524e-06
2:140807488 G A 0.044244 -1.2447e-05
2:140814538 T C 1.578364 -7.1337e-06
2:140815297 A G 0.032312 -2.2071e-05
2:140819636 T G 0.060645 3.9825e-05
2:140824464 G C 0.072726 -3.9142e-06
2:140829796 T C 0.114273 5.3165e-07
2:140834345 A C 0.405624 -1.2345e-06
2:140843898 A G 0.073765 3.2939e-05
2:140848075 C T 0.734732 -1.4099e-05
2:140851621 A C 0.374416 -7.6657e-06
2:140852448 G A 0.105837 -5.6948e-06
2:140869488 A G 0.029832 7.8506e-06
2:140869788 A G 1.882673 -1.7845e-04
2:140873786 C T 0.081827 3.1192e-05
2:140875226 C T 1.522698 -3.3865e-05
2:140885736 C G 0.144491 3.5672e-05
2:140891843 T C 0.742804 -6.3444e-05
2:140902383 G A 1.463270 -1.1722e-05
2:140903128 G T 0.130573 1.0754e-07
2:140904596 C T 0.052277 -7.0776e-06
2:140904795 C T 1.140479 6.8270e-06
2:140916604 G C 0.101429 -2.1343e-05
2:140921837 A G 0.073839 7.2830e-06
2:140922100 G A 0.480639 -9.9067e-06
2:140922911 G A 1.882527 4.4938e-06
2:140923936 T C 1.117645 2.2686e-06
2:140929281 C T 0.107843 -3.0679e-06
2:140931482 G A 0.079938 1.1238e-05
2:140931511 A G 0.022971 3.2329e-05
2:140932485 A C 0.146241 -1.0824e-06
2:140941071 T C 0.055526 2.4588e-05
2:140947970 G A 0.113227 1.0988e-05
2:140948604 T G 0.029466 1.0002e-05
2:140951019 G A 0.128937 -3.5690e-05
2:140958641 G A 0.601994 -9.2658e-06
2:140958658 A C 0.042439 2.2470e-05
2:140963503 T C 0.030274 1.1309e-05
2:140968308 C T 0.348686 1.7759e-05
2:140968482 A G 0.048272 -1.1026e-06
2:140970913 C T 0.334479 9.0360e-06
2:140982187 C T 1.103029 9.3867e-06
2:140983296 G A 0.063936 -3.0518e-06
2:140988356 G A 0.083324 2.6507e-06
2:140988519 G A 0.053887 -3.0112e-06
2:140988796 A G 0.342782 6.9623e-06
2:140991825 G C 0.080315 5.1165e-07
2:141040477 G A 0.088494 -3.0390e-07
2:141041323 G T 0.171623 6.5230e-06
2:141049907 G A 0.199946 -1.2733e-05
2:141058172 C T 0.860475 -2.6583e-06
2:141072519 G C 0.030796 1.8678e-05
2:141077263 C T 0.839767 -1.0229e-05
2:141101698 C T 0.122261 -6.5372e-08
2:141116447 T G 0.067601 6.6230e-06
2:141116706 C A 0.037600 -6.3330e-06
2:141117459 G A 0.120255 -2.6250e-05
2:141121496 G A 0.039323 1.1666e-05
2:141125522 A G 0.042124 1.3989e-05
2:141128779 G C 0.042222 1.2942e-05
2:141132080 A G 0.181841 -6.4041e-07
2:141138010 A C 0.090156 1.4728e-05
2:141150397 C A 0.052368 2.1061e-05
2:141168279 G A 0.128652 -9.7022e-06
2:141169557 T C 0.031001 1.2473e-05
2:141173364 T C 0.068773 4.6100e-06
2:141176515 C T 0.035477 -2.6807e-05
2:141192308 G T 0.142213 -7.1742e-05
2:141194692 A C 0.709755 -1.0915e-05
2:141202412 T C 0.245780 1.9100e-05
2:141219962 C T 0.108336 -3.2915e-06
2:141231988 A G 0.083074 6.5273e-06
2:141242918 C T 0.083772 4.1802e-06
2:141249655 A G 0.056114 -9.9427e-06
2:141258508 T C 0.086949 -1.3938e-05
2:141259283 A G 0.468772 -1.0736e-05
2:141260668 G A 1.155021 3.9199e-05
2:141270270 G T 1.425839 -7.1527e-06
2:141274576 C T 1.500506 -2.9083e-05
2:141279190 G A 0.494343 2.7454e-05
2:141286741 G A 0.039833 6.4237e-06
2:141287734 C T 0.151986 -3.7745e-05
2:141288399 T C 0.132822 3.6920e-05
2:141289540 T C 0.057766 2.7257e-05
2:141290822 G A 1.094548 5.0098e-06
2:141293974 A G 0.023357 -9.2721e-06
2:141297154 T C 0.036694 1.2903e-05
2:141298635 T C 0.020277 2.7239e-05
2:141313962 T G 0.036389 -2.0948e-05
2:141315487 T C 0.208268 4.0438e-06
2:141331427 G T 0.257891 -3.4814e-07
2:141332832 G A 0.777625 1.2641e-05
2:141333821 G C 0.033176 1.9689e-05
2:141336719 T C 0.021825 2.1191e-05
2:141336991 G A 0.144576 6.0709e-05
2:141337820 T C 1.890567 3.4210e-05
2:141340564 C G 0.404829 3.3751e-05
2:141340626 A C 1.113614 3.8822e-06
2:141343336 C A 0.144300 3.1844e-05
2:141345946 C T 0.135354 -2.0154e-05
2:141354420 T C 0.369609 9.7314e-05
2:141355324 C T 0.061431 -2.1433e-05
2:141360623 T C 0.163486 3.6960e-05
2:141361994 G A 0.336787 3.0019e-06
2:141362058 C A 0.122812 -4.5186e-05
2:141362189 C T 0.152934 -3.1519e-05
2:141365900 G T 0.120219 -2.7577e-05
2:141370160 T C 0.767297 7.4949e-06
2:141373244 A G 1.397643 3.2469e-05
2:141376397 T G 0.512302 4.1137e-05
2:141379397 T C 0.020566 5.7492e-06
2:141382827 C A 0.888821 -3.7096e-06
2:141393845 C T 0.042121 2.7413e-05
2:141394853 G A 0.025859 -1.9682e-06
2:141395895 A G 0.084924 -2.2156e-05
2:141399837 A C 1.316604 7.9463e-05
2:141406093 T G 0.452540 -1.2110e-04
2:141406157 C T 0.121826 -1.4385e-06
2:141407271 C T 0.098423 6.4442e-06
2:141424522 C T 0.040096 3.2500e-05
2:141424751 T C 0.026158 -9.3887e-07
2:141424878 C T 0.148438 -9.4071e-07
2:141437305 T C 1.761776 -8.5901e-06
2:141442535 T C 0.031037 1.4739e-07
2:141443804 A C 0.025278 -5.6660e-06
2:141456670 G A 0.035792 2.8893e-05
2:141459964 T C 0.343184 -4.1544e-05
2:141466022 A G 0.109121 3.2507e-05
2:141470152 G A 0.044335 -4.7065e-05
2:141483789 A G 0.114065 -3.9933e-06
2:141487275 A G 0.339556 -3.6057e-05
2:141490001 G A 1.182870 2.2193e-05
2:141493133 C G 0.237672 3.8194e-05
2:141500692 C T 0.181351 1.8967e-05
2:141504681 G A 0.062109 3.5262e-05
2:141505318 A C 0.070746 -1.0407e-04
2:141517707 A C 0.117207 -3.3934e-05
2:141518019 A G 0.647737 -9.3538e-06
2:141520969 T G 0.047026 -1.1659e-05
2:141523403 T G 0.056081 -3.1932e-07
2:141526325 A G 1.812872 1.8145e-05
2:141544742 T C 0.083044 -1.2422e-05
2:141549690 A C 1.080766 9.2990e-07
2:141558996 C A 1.098264 -1.2424e-05
2:141562876 G A 0.089358 -3.1569e-07
2:141566421 T C 0.090883 -2.7264e-05
2:141576627 T C 1.747647 -2.3681e-05
2:141582815 G A 0.071853 -8.6608e-05
2:141583482 C T 1.149009 -2.1498e-05
2:141588341 C T 0.058032 -7.0439e-06
2:141592252 A C 0.065329 3.1045e-06
2:141594886 T C 0.098469 -1.1658e-05
2:141603818 C A 0.023740 2.3530e-05
2:141605795 G A 1.703689 -9.0472e-06
2:141613125 G A 0.158253 2.2446e-06
2:141621180 G C 0.641722 -2.6764e-06
2:141641717 T C 0.117106 -5.8020e-05
2:141641929 T C 1.132803 -8.2715e-06
2:141650242 C A 1.252554 -3.6620e-05
2:141650327 C G 0.354058 1.2124e-05
2:141660295 G A 0.515044 2.6454e-05
2:141664852 C G 0.025175 2.2700e-06
2:141684270 C T 1.389759 -1.5571e-06
2:141685272 A G 0.060346 2.4854e-05
2:141690177 G A 0.050226 1.0958e-05
2:141691006 C T 0.103798 4.2594e-06
2:141695635 C G 0.026320 -7.6911e-06
2:141699291 G A 0.126396 -1.0562e-04
2:141712922 G A 0.070188 5.2013e-05
2:141713836 C T 0.131826 -1.7147e-05
2:141721142 T A 0.321798 9.7240e-06
2:141722881 T C 0.439647 4.9848e-06
2:141732765 T G 1.567909 -1.7995e-05
2:141737084 C T 0.093785 -4.7019e-05
2:141737303 T C 0.267086 -5.7831e-06
2:141742579 A G 0.051304 -3.6828e-07
2:141754461 T C 0.518397 1.0322e-07
2:141764012 T C 0.088497 -5.1410e-06
2:141764700 G A 0.100283 -2.3844e-05
2:141766952 C T 0.020335 1.9643e-05
2:141773450 C T 0.023805 2.0265e-05
2:141773523 G A 0.109599 -3.3319e-06
2:141777030 T C 0.163379 -4.5946e-05
2:141779064 T C 0.794861 -1.5772e-05
2:141782073 C T 1.196655 1.3242e-05
2:141784568 T C 0.092623 1.1165e-05
2:141788760 C T 0.147568 -5.2582e-06
2:141789516 A G 0.042997 1.6090e-05
2:141790926 C T 0.187343 -1.1493e-05
2:141795194 G A 0.326676 1.7807e-05
2:141795269 A C 1.295153 -5.8925e-05
2:141795421 G A 0.343194 2.6860e-06
2:141795620 G A 1.634926 -1.0104e-05
2:141796109 G A 0.099179 1.5350e-05
2:141798089 G A 0.044150 4.3946e-05
2:141798164 G T 0.182146 1.3659e-05
2:141798761 T C 0.158107 6.8006e-05
2:141799879 A G 1.240866 -4.3018e-05
2:141800073 T C 1.531329 -5.5839e-05
2:141803565 T C 0.021276 5.8069e-06
2:141804323 G C 0.121043 1.1217e-05
2:141811867 T C 0.253080 -1.1790e-06
2:141818657 C T 0.069220 5.4497e-06
2:141822622 A G 1.142482 -4.3830e-05
2:141829763 T C 0.189027 1.9097e-05
2:141839252 T C 1.758540 -2.4374e-05
2:141844528 T G 0.127279 1.0590e-05
2:141845357 T C 0.054293 3.6905e-06
2:141850541 T G 0.029725 -2.2004e-06
2:141857815 T C 0.493934 1.9054e-05
2:141859861 C T 0.694866 3.1419e-05
2:141860828 C T 0.050252 -1.2896e-05
2:141863425 G A 0.068058 3.9701e-05
2:141870078 G A 0.028196 1.3445e-05
2:141878395 C T 0.022558 3.5184e-05
2:141878501 A C 0.575277 3.4462e-05
2:141881224 G A 0.052849 3.2529e-05
2:141881959 C T 0.065699 -1.8270e-05
2:141888789 C T 0.145728 1.0935e-05
2:141893542 A C 0.031361 6.6429e-06
2:141904724 C T 0.056597 -1.6781e-05
2:141907678 C G 0.022360 -2.3374e-05
2:141914514 T C 0.223511 2.3513e-05
2:141916380 T C 1.423399 5.1236e-07
2:141918457 A C 0.065426 -6.7608e-06
2:141919819 C T 0.353182 3.9410e-05
2:141921632 A G 0.075527 -1.6585e-05
2:141930393 A C 0.041287 -1.6260e-05
2:141937011 G A 0.100939 -3.6173e-06
2:141940871 G A 0.030056 -4.4258e-05
2:141942235 T C 1.241756 3.9176e-06
2:141947577 T C 0.021796 8.6581e-06
2:141947619 G A 0.108024 6.4843e-06
2:141948377 A C 0.028294 1.0145e-05
2:141951944 C A 0.938462 -2.9528e-05
2:141955975 A G 0.082454 -7.4050e-06
2:141958204 A G 0.050278 -4.4644e-05
2:141962864 A G 0.035519 1.5890e-06
2:141967308 G A 1.735202 -4.4890e-05
2:141996255 A G 0.690962 2.5119e-06
2:141998641 A G 0.040576 -1.6926e-05
2:142003423 A G 0.025152 -2.1867e-05
2:142008500 C T 0.448262 8.6901e-06
2:142013612 G T 0.794825 -8.6292e-06
2:142025475 T C 0.044036 -3.9967e-06
2:142030583 C A 0.023159 -2.8794e-06
2:142035262 G A 0.062333 5.1456e-05
2:142039754 T G 0.036853 8.2909e-06
2:142053453 A G 0.270666 -5.9581e-06
2:142058031 C A 0.226088 -1.3186e-05
2:142059019 C G 0.155040 5.3979e-05
2:142077308 C T 0.852867 -2.2094e-05
2:142078147 T C 0.445746 2.5538e-05
2:142083889 G A 1.459736 -1.4590e-04
2:142085018 A G 0.081214 -3.4908e-05
2:142090147 G A 0.156926 -1.0924e-05
2:142090259 A G 0.050239 3.7329e-05
2:142094007 C T 1.155920 -1.5799e-05
2:142095491 T C 0.419802 9.1179e-05
2:142099499 T G 1.249215 -5.2684e-05
2:142113274 T C 0.096427 -4.0335e-06
2:142117626 C A 0.054835 -7.5648e-05
2:142130116 G A 0.206977 -3.1048e-05
2:142134095 G C 0.203835 -1.0857e-05
2:142138525 T G 0.092357 -7.5280e-05
2:142139649 C T 0.074349 2.4460e-05
2:142142927 G A 0.102607 -5.4921e-05
2:142146200 C T 0.097722 -7.2894e-05
2:142146394 C T 1.358953 -4.6345e-05
2:142149328 A G 1.338364 -4.9441e-05
2:142149861 A C 0.086858 2.5308e-04
2:142150285 G A 1.961235 1.8217e-05
2:142152653 C A 0.021708 -3.5188e-06
2:142157145 G A 1.885341 -2.4887e-05
2:142158186 T C 1.458830 -5.3944e-05
2:142166561 G T 1.584677 -6.5665e-05
2:142167451 A G 0.124425 2.6637e-06
2:142170876 C T 0.091750 3.4070e-05
2:142175497 T C 0.149048 1.6121e-05
2:142175896 A C 0.645562 -3.2247e-05
2:142179493 T C 0.025006 1.9057e-05
2:142182111 G C 1.724235 9.0801e-06
2:142186960 T A 0.041926 3.1584e-06
2:142191075 C T 0.971690 3.3153e-05
2:142199346 T G 0.455286 2.6740e-05
2:142209792 G A 0.057743 3.3117e-06
2:142210528 T C 1.811956 3.6315e-05
2:142212674 C A 0.258179 4.2480e-07
2:142213578 C T 0.075991 -7.9226e-06
2:142224865 A G 0.217016 -9.4567e-06
2:142228325 T G 1.546243 -1.7732e-05
2:142232633 T C 1.091665 -7.4353e-07
2:142235081 G A 0.795984 -3.3564e-05
2:142236956 T C 1.098592 -5.1018e-07
2:142242577 C T 1.067568 -1.2115e-05
2:142244572 T C 0.357541 -4.2536e-05
2:142244635 T C 0.056140 -7.3353e-06
2:142250234 A G 0.035431 -1.7823e-05
2:142253260 C T 0.075371 3.9991e-06
2:142256488 A G 0.084164 -2.0902e-05
2:142291951 C A 0.864685 -2.9314e-05
2:142296704 A C 0.063748 -3.8165e-05
2:142303739 T C 0.046224 2.0262e-05
2:142305481 A G 0.525817 -6.1264e-05
2:142309015 T C 0.072499 8.8870e-05
2:142312886 C T 0.147984 7.9236e-06
2:142314253 T C 0.217295 -6.6502e-06
2:142316883 A G 0.025022 -8.7756e-06
2:142340145 T C 0.060457 -2.7624e-05
2:142350130 A G 0.553546 -2.3035e-07
2:142350168 A G 0.135604 3.1887e-05
2:142351962 G T 0.650616 6.6309e-06
2:142363699 G A 0.060132 7.0380e-06
2:142368703 G A 0.154044 3.6459e-05
2:142369074 A G 0.436411 2.3934e-05
2:142375722 A G 0.044481 -1.1417e-05
2:142377856 T G 0.035691 1.5173e-05
2:142381682 T G 1.890291 -4.0886e-05
2:142384387 A G 1.565634 -6.6083e-05
2:142406689 G A 0.222222 -3.9660e-06
2:142408609 T C 1.146169 5.0700e-06
2:142414531 A G 0.333119 -3.4646e-05
2:142431367 T C 0.106414 3.3744e-05
2:142431893 C T 0.081344 -3.4015e-06
2:142434913 C A 1.104837 1.2224e-05
2:142435465 G T 0.160019 4.5357e-05
2:142457157 T C 0.567805 -3.5006e-05
2:142459762 A C 0.040329 -1.1668e-05
2:142467582 A G 0.092889 2.1025e-05
2:142468472 T C 0.122400 3.0824e-05
2:142478064 G A 0.080545 -2.0057e-05
2:142478672 G A 1.140255 -9.4727e-06
2:142486771 T C 0.363864 -2.0823e-05
2:142488678 C T 0.585602 3.6917e-06
2:142489811 A G 1.559584 -2.1929e-05
2:142493732 G T 0.173223 -1.4733e-05
2:142496643 G A 0.341454 -4.4243e-06
2:142496985 A G 1.893628 6.2666e-06
2:142500561 T C 0.905962 -2.6338e-05
2:142504546 T C 0.113403 1.3899e-05
2:142504788 T A 0.218772 2.7112e-05
2:142507423 A G 0.118583 -1.5758e-05
2:142509698 C T 0.845599 -3.8051e-05
2:142513131 C A 1.468269 -7.2566e-06
2:142515592 A C 0.839160 -2.1232e-05
2:142518602 G A 0.167786 2.0733e-05
2:142522188 A C 0.038745 -2.2867e-06
2:142523863 A G 0.153028 2.3465e-05
2:142524373 G A 0.325732 3.5474e-05
2:142533220 C A 1.044085 -2.0532e-06
2:142535388 C T 0.104434 4.4991e-07
2:142539019 A G 0.030602 2.2835e-05
2:142540973 T C 0.215409 1.8719e-06
2:142545909 C G 0.149042 -2.9250e-06
2:142549946 T G 0.053550 4.2061e-05
2:142550869 T C 0.072995 1.2694e-04
2:142560759 C T 0.111955 4.7194e-05
2:142565707 G A 0.038953 -3.5427e-06
2:142567910 C T 0.430575 1.8223e-05
2:142568919 A G 0.188001 -1.0327e-05
2:142569225 G T 0.232073 -5.0196e-05
2:142572590 C A 0.134906 -2.6027e-06
2:142574470 A G 0.119988 9.5215e-06
2:142581862 G T 0.153599 4.7894e-06
2:142584472 T G 0.427511 9.5006e-06
2:142592185 C T 0.243375 2.3177e-05
2:142601693 C T 1.491158 5.2568e-05
2:142608963 G A 0.470181 1.0208e-05
2:142616895 A G 0.033825 2.8417e-05
2:142617818 T C 0.045779 -1.3156e-05
2:142630661 A G 0.070159 2.9605e-05
2:142631483 C T 0.766505 4.3347e-06
2:142634907 C T 0.354337 -3.5637e-06
2:142635318 G A 0.086907 7.0544e-06
2:142636460 G A 0.175765 2.6450e-05
2:142636890 A G 0.544124 9.5172e-05
2:142641628 C T 0.851292 5.5899e-05
2:142644422 T C 0.066673 2.5525e-06
2:142654735 T C 0.960307 -5.8655e-06
2:142656200 A G 0.774289 5.9203e-05
2:142657106 T C 0.117181 -5.9003e-06
2:142672805 C T 0.251905 -3.1681e-06
2:142672894 C T 0.144160 6.9779e-08
2:142680727 T C 0.037902 1.2108e-05
2:142682421 A G 1.750773 6.8488e-05
2:142682738 C T 0.101929 -1.1009e-05
2:142697657 C T 0.106174 1.7167e-05
2:142701852 C T 0.560895 -5.5223e-06
2:142702491 A G 0.172701 5.2951e-05
2:142711335 T C 0.023737 -1.2720e-05
2:142714632 G T 0.061457 1.0996e-05
2:142717631 A G 0.800473 3.1761e-05
2:142723642 A C 0.104873 -5.3576e-06
2:142724921 A G 0.041647 -5.8298e-06
2:142731566 T C 0.191036 -1.9002e-05
2:142737885 G C 0.069698 1.5220e-05
2:142738865 C T 1.086229 6.4854e-05
2:142742077 C T 1.674334 -1.3620e-06
2:142744474 A G 0.450732 -1.8501e-05
2:142744862 G T 0.028174 1.1239e-05
2:142746445 G A 0.414326 3.7840e-05
2:142752010 C T 0.588887 -2.9462e-06
2:142759003 A G 0.632573 1.3416e-06
2:142759245 A G 0.057367 4.1511e-05
2:142760524 C T 0.021682 1.1452e-05
2:142760860 G A 0.044750 6.1421e-06
2:142765385 C T 0.049651 3.6650e-05
2:142770748 T C 0.792874 3.0855e-05
2:142776412 G T 0.658958 8.6073e-05
2:142776573 C T 0.158718 -4.9078e-05
2:142777901 T C 0.039924 -1.7382e-05
2:142780823 T C 0.034919 -3.5215e-06
2:142783437 A G 0.096651 5.8388e-06
2:142787820 A G 0.049479 -1.1947e-05
2:142789451 T C 0.098131 -2.5486e-05
2:142790401 G A 1.048752 -3.5840e-05
2:142791333 C T 0.076809 3.1513e-06
2:142797453 T C 0.182568 -5.3038e-05
2:142797509 T C 1.140612 1.7830e-06
2:142798840 C T 0.040677 9.2920e-06
2:142809455 G A 0.106515 6.4577e-06
2:142815877 T C 0.030280 2.4318e-05
2:142816787 C T 0.068951 -1.4133e-05
2:142822193 C T 0.430218 -2.9400e-05
2:142823182 C T 0.047779 -4.9708e-06
2:142828509 G T 0.200761 -2.8056e-05
2:142835889 T C 1.032439 -9.7171e-06
2:142847223 C T 0.083057 1.2913e-05
2:142856903 C T 0.022451 2.9678e-05
2:142871473 T C 0.097966 1.2470e-05
2:142871561 T C 0.028667 1.7033e-05
2:142871676 T G 1.371287 5.3313e-05
2:142873803 T C 0.130255 1.8339e-05
2:142876197 G A 0.075501 5.3056e-05
2:142878715 A C 0.047688 5.0496e-08
2:142889537 C A 0.286074 1.0712e-04
2:142892563 T G 0.060752 -4.3867e-06
2:142902297 T C 0.049762 3.9605e-05
2:142903326 C T 0.363331 3.0775e-04
2:142922669 G T 0.080357 2.6722e-05
2:142927136 C T 0.205717 -4.0848e-05
2:142927676 T G 0.352454 -9.3624e-06
2:142935055 A G 0.113386 5.3705e-05
2:142937057 T C 0.091831 1.7994e-05
2:142957558 G T 0.058256 -1.6786e-05
2:142959931 C T 0.323190 -7.1475e-06
2:142968655 C T 0.211956 -1.3045e-05
2:142977550 A G 0.044017 1.9061e-05
2:142977913 C T 0.262717 -1.8031e-05
2:142982885 T C 0.143712 -2.1760e-06
2:142985466 T G 1.049875 1.4005e-05
2:142996517 G A 0.333668 5.4308e-05
2:142998379 G A 0.344058 -2.2860e-04
2:143005576 T C 0.037311 -2.6536e-06
2:143009299 T C 0.265635 -2.4810e-05
2:143015885 A G 0.098754 -4.4622e-05
2:143018080 G T 0.043533 -2.2209e-05
2:143023614 C T 0.453095 1.3694e-04
2:143024543 A G 0.106324 3.0683e-06
2:143028063 T C 0.100410 2.2237e-05
2:143028361 C T 0.488494 -1.4861e-05
2:143028951 C T 0.207782 -2.4811e-05
2:143035581 T C 0.086034 5.7059e-06
2:143048468 C T 0.048308 1.7373e-06
2:143060186 G A 1.245573 2.8952e-05
2:143063101 C T 0.030251 -3.8581e-05
2:143064853 T C 0.020968 4.3281e-05
2:143082947 A G 0.142235 -3.3762e-05
2:143095023 T G 1.208096 3.3441e-05
2:143104113 T C 0.080730 -3.2730e-05
2:143108365 A G 0.021091 4.7971e-06
2:143112222 A C 0.057032 -2.7446e-06
2:143113027 C T 0.046876 -3.2890e-05
2:143115606 G A 0.049703 -2.0464e-05
2:143117883 G A 0.464393 4.4481e-05
2:143139023 T C 0.108550 -8.1690e-06
2:143142189 C G 0.185830 -3.6399e-05
2:143144226 G A 0.284737 -1.5284e-05
2:143149615 C T 0.149993 -2.2337e-05
2:143180243 T C 0.082282 2.4052e-07
2:143190789 G A 0.128184 -6.5408e-06
2:143197199 C A 0.044656 -2.5199e-05
2:143206633 A G 0.210716 6.4034e-06
2:143215656 C T 1.152859 -3.8970e-06
2:143216950 G A 0.109108 1.2531e-05
2:143229823 C G 0.140976 -2.7886e-05
2:143236253 C T 1.173003 1.7770e-06
2:143236310 T C 0.962520 -1.0357e-06
2:143237373 T C 1.960417 1.2155e-05
2:143237865 T C 1.166800 -3.6166e-05
2:143238107 A G 0.573456 3.7015e-05
2:143238505 A G 0.048726 -5.8131e-05
2:143240056 G A 0.062829 4.3663e-05
2:143240771 T C 0.220986 -4.3106e-05
2:143244356 T C 1.923528 -2.6057e-05
2:143244446 A G 0.264408 2.6024e-05
2:143244973 G A 0.054705 -6.6675e-06
2:143247203 G A 1.321321 -2.0081e-05
2:143254723 A G 0.846171 -4.1837e-05
2:143254981 C T 1.651798 3.0526e-06
2:143269102 A G 0.099663 -2.6862e-05
2:143269355 C A 0.096128 1.1682e-05
2:143285114 T C 0.109407 -1.7711e-05
2:143287317 C T 0.313177 -2.8546e-06
2:143290897 A G 0.274603 -3.0074e-05
2:143292355 G T 0.352844 -5.8586e-06
2:143299500 T C 1.958609 4.8126e-06
2:143301247 C T 0.240227 -9.5165e-06
2:143312024 C T 0.664164 -3.3897e-05
2:143321543 T C 0.116337 1.9254e-05
2:143331871 C G 0.035383 -4.6074e-07
2:143335573 T C 0.963101 -4.6482e-05
2:143336258 C T 0.099121 3.0192e-05
2:143339860 A G 0.025590 -2.6069e-06
2:143340575 G A 0.070162 -2.3187e-05
2:143345477 A C 0.084197 -4.7323e-05
2:143354871 G A 0.174882 7.8736e-06
2:143383849 T C 0.160503 3.4197e-06
2:143384940 G A 0.132134 1.1161e-05
2:143394478 C G 0.237510 -9.1809e-07
2:143412640 C T 0.048678 -6.1167e-06
2:143425908 G A 0.041650 -1.2452e-05
2:143430359 T C 0.022484 -3.0027e-05
2:143431003 T C 0.051187 -2.8772e-05
2:143441869 T G 0.134806 5.9245e-06
2:143446472 G A 1.073281 -1.9973e-05
2:143448229 T C 0.161522 -1.0224e-05
2:143456238 C T 1.922879 -3.6099e-05
2:143461906 C G 0.059587 1.1146e-05
2:143475837 G T 0.196830 -8.4123e-06
2:143482003 T G 0.115921 -9.5875e-07
2:143484195 C T 0.053235 1.5686e-05
2:143500132 C T 0.024000 -1.3973e-05
2:143504689 T C 0.080237 -3.8788e-05
2:143550868 C T 0.207470 -1.4787e-05
2:143554479 G T 0.971794 -2.0262e-05
2:143563255 T G 0.339955 -4.4446e-05
2:143581413 T G 0.028232 -9.3005e-05
2:143592109 G A 0.829747 -3.0274e-05
2:143593347 G A 1.930059 1.7262e-06
2:143600166 A C 0.354457 -3.3292e-06
2:143607215 T C 0.094048 -1.6770e-05
2:143620025 G A 0.790057 -1.5733e-05
2:143620506 T C 0.061564 -2.4559e-05
2:143630801 C A 0.086313 -2.0952e-06
2:143637839 G T 0.111874 -3.0847e-05
2:143643540 G A 1.919585 1.4002e-05
2:143654379 T C 0.107784 -1.1175e-05
2:143666687 T C 0.178819 3.0777e-06
2:143669396 G T 0.311531 -2.8238e-05
2:143682628 T C 0.044698 1.1373e-05
2:143683066 G T 0.790368 4.6847e-06
2:143711005 G A 0.733839 -9.0075e-06
2:143720342 C A 0.208298 -4.2942e-05
2:143721907 A G 0.097040 -2.0086e-05
2:143724033 G A 0.054179 1.8308e-05
2:143730845 C T 0.844093 -1.6604e-05
2:143735951 G A 1.978526 1.1351e-05
2:143746750 T C 0.143410 2.6562e-05
2:143746950 G T 0.043991 4.7446e-06
2:143749612 C T 0.040144 -9.9340e-06
2:143761764 G A 0.169663 -3.6168e-05
2:143776751 T G 0.100156 -8.5190e-06
2:143779942 A C 0.078987 -5.1811e-06
2:143781546 A G 0.935716 -2.9296e-05
2:143784193 G A 0.546730 -6.3290e-05
2:143790793 C T 0.089861 7.9594e-06
2:143798189 G A 0.358673 -2.5353e-05
2:143811550 A G 0.054949 1.1046e-05
2:143822728 A G 0.112835 -1.9972e-05
2:143826143 G C 0.040579 1.7289e-05
2:143828517 T C 0.356580 2.1327e-05
2:143831599 G A 0.252580 -1.9375e-05
2:143844825 T C 0.051216 -3.7455e-06
2:143868915 G A 0.433597 -2.8475e-05
2:143889126 T C 1.191014 1.0463e-05
2:143889856 C T 0.065679 1.3829e-05
2:143890281 A G 0.098959 -8.3258e-06
2:143892794 T C 1.053920 3.5773e-05
2:143893820 C G 1.484874 2.5088e-05
2:143895878 T C 0.505193 3.3865e-05
2:143899118 A G 0.088608 -3.8719e-05
2:143905694 A G 0.481687 2.7655e-05
2:143907446 G A 0.107077 1.3072e-05
2:143911977 C T 1.401505 2.2748e-05
2:143912630 G C 0.063560 -1.3310e-05
2:143914267 A G 0.040018 1.0083e-06
2:143919827 A C 0.061083 -1.7252e-05
2:143925517 A G 1.356304 -1.4454e-05
2:143940558 C A 0.663697 -1.3999e-05
2:143951865 T C 0.068649 -1.4743e-05
2:143959096 A C 0.280342 -2.6238e-05
2:143968708 A G 1.379495 1.9707e-05
2:143970342 T C 0.032650 1.4029e-05
2:143972020 T C 0.082759 -2.1276e-05
2:143972755 C G 0.700128 3.6344e-05
2:143980944 T G 0.070191 -2.2823e-06
2:143982018 A G 0.058327 6.0870e-06
2:143990689 T C 0.119592 3.4540e-05
2:143999430 A G 0.041994 -1.0575e-05
2:144010711 C A 0.035941 3.2886e-06
2:144012112 T C 0.570379 6.4277e-06
2:144016297 G A 0.071321 -1.6608e-05
2:144017096 A G 0.027739 -4.0817e-06
2:144020137 C A 0.177440 -4.7910e-05
2:144021712 G A 0.356395 -2.2024e-05
2:144032905 C A 0.031390 -4.8514e-06
2:144033634 A G 0.021065 -1.8672e-05
2:144034099 T G 0.279965 -5.4359e-05
2:144036057 G A 0.115626 -1.9922e-05
2:144037125 A C 0.113341 -7.4207e-06
2:144042333 G A 1.190751 -4.8006e-05
2:144045590 A C 0.080815 2.2078e-05
2:144045678 C T 0.312920 8.0857e-06
2:144063739 G A 0.035448 -7.0448e-06
2:144063886 T C 0.070963 3.8112e-05
2:144086873 A G 0.051041 1.5450e-05
2:144088253 T C 0.067276 -2.0229e-05
2:144094615 G A 1.751347 -2.6175e-05
2:144096234 C T 0.522445 2.5548e-05
2:144111453 T C 0.192052 -2.5135e-05
2:144111543 G A 1.202205 -3.0204e-05
2:144123111 T C 0.178670 -1.3104e-06
2:144125853 A C 1.113107 -6.6911e-05
2:144126493 C T 0.332382 -3.5509e-05
2:144128555 C G 0.270004 2.3125e-05
2:144133080 A T 0.030235 2.1371e-05
2:144141172 A G 0.025850 3.5911e-05
2:144142323 G A 0.078958 6.3841e-07
2:144157979 G A 0.077017 5.3204e-05
2:144158465 G A 0.465542 -2.3409e-05
2:144158534 T G 0.044108 1.4505e-05
2:144159905 C A 0.309321 -4.6245e-06
2:144172700 T A 1.617960 -1.5628e-05
2:144174530 T C 0.050826 -2.9352e-05
2:144174700 G A 0.268712 3.4981e-05
2:144174741 T C 0.037480 1.9444e-06
2:144189290 C G 0.034747 -1.2488e-05
2:144189300 T G 0.028352 5.8894e-06
2:144194565 T C 0.463092 9.0168e-07
2:144198854 C G 0.083992 1.0683e-05
2:144201895 C A 1.849264 3.6820e-06
2:144205842 A G 0.296256 -5.0077e-06
2:144218957 A G 0.076540 5.5203e-05
2:144225215 A C 0.742531 -2.1711e-05
2:144227072 T C 0.064082 -2.4405e-05
2:144227603 C T 0.464500 1.7529e-06
2:144229658 G A 0.540521 6.4093e-07
2:144241009 G A 0.139606 1.0881e-05
2:144252698 A C 0.051648 1.5036e-04
2:144254739 C T 0.062242 3.5596e-06
2:144268937 A G 0.043254 1.8788e-05
2:144269386 G A 0.870602 -2.3096e-05
2:144270521 A C 0.377908 -2.7313e-07
2:144271136 T C 0.055569 4.8315e-06
2:144279235 G A 0.455097 -5.3706e-05
2:144283058 G A 0.104642 -4.5140e-05
2:144284001 T C 0.029914 9.0023e-06
2:144284096 G A 0.056042 -7.2489e-05
2:144286892 C T 0.045902 -9.5031e-07
2:144287114 G A 0.083726 -5.6687e-06
2:144289202 G T 0.175959 -2.9052e-05
2:144301488 A G 0.148733 -2.2573e-05
2:144302613 T G 0.685009 9.8141e-05
2:144305674 A G 1.640359 4.4408e-06
2:144320051 T G 0.032539 4.4129e-05
2:144323552 T C 0.036240 -1.2015e-05
2:144327971 G A 0.052362 -2.3112e-05
2:144332582 C T 0.246170 -2.6614e-05
2:144333821 G A 0.437200 -5.7863e-05
2:144339224 A G 0.031738 3.2667e-05
2:144349974 T C 0.078763 9.0871e-07
2:144352788 A G 0.189027 -4.8172e-05
2:144354323 T C 0.501405 -2.8130e-05
2:144371054 G A 0.491155 1.3214e-06
2:144371884 T C 0.023081 1.4857e-05
2:144374203 T C 0.491243 6.3178e-06
2:144390280 C G 0.041670 -3.2190e-05
2:144399487 A C 0.117785 -3.0461e-05
2:144400548 T C 1.827182 -1.1393e-04
2:144403796 A G 1.026080 -1.6508e-05
2:144415615 T C 0.084580 -1.0809e-05
2:144418034 G A 0.121186 2.6125e-05
2:144426397 G A 0.057386 -1.2607e-05
2:144428286 T C 0.585859 -1.3806e-05
2:144428608 G C 1.723618 -1.0126e-05
2:144442150 G A 0.734180 -4.8063e-05
2:144450181 G T 0.699820 -6.6244e-06
2:144463275 A G 0.087660 5.7145e-06
2:144482269 A G 0.255089 -7.3723e-05
2:144488256 C T 0.127856 -1.0169e-05
2:144494105 C T 1.601997 -3.3599e-05
2:144495182 T G 0.084122 3.2804e-06
2:144496336 T C 0.780754 -2.4983e-05
2:144508229 T C 0.131336 -4.6786e-05
2:144508652 A G 0.031777 -4.6427e-05
2:144511075 T G 0.326650 9.9188e-06
2:144517069 T C 1.404647 8.8830e-05
2:144523872 C A 0.459258 -6.4068e-06
2:144524621 C T 0.052930 1.9468e-05
2:144530668 G A 0.049414 1.6229e-05
2:144539295 A G 0.103444 -1.5837e-05
2:144545322 T C 0.086651 -5.7557e-05
2:144550977 A G 0.071979 1.5267e-05
2:144561374 C T 0.079425 2.9850e-05
2:144561589 T C 0.332613 -1.0184e-07
2:144564635 A C 0.079055 6.5978e-06
2:144566336 G T 1.069766 7.7831e-06
2:144568461 T G 0.718360 -3.5864e-07
2:144572005 T C 0.247202 -5.8360e-06
2:144577108 T C 0.029469 4.3716e-05
2:144581868 A G 0.037028 1.7201e-05
2:144602929 C T 0.048892 -2.4566e-05
2:144609877 A G 0.047133 -9.7917e-06
2:144614424 A G 0.073044 -2.8108e-05
2:144614595 G A 0.436443 8.8446e-06
2:144632864 G C 0.580321 -1.2090e-05
2:144634315 G A 0.047908 -4.0047e-06
2:144634670 A G 1.864493 4.4309e-06
2:144638709 A G 0.083369 1.9542e-05
2:144644675 C T 0.372442 -2.2864e-06
2:144647829 C T 0.074112 4.1863e-05
2:144654279 G C 0.557344 3.8226e-05
2:144655089 A G 0.166982 2.7928e-05
2:144655347 A G 0.023036 4.9712e-06
2:144659224 T C 0.034097 2.9283e-05
2:144659699 A G 0.029862 4.3352e-05
2:144660336 C T 0.885669 -3.3249e-05
2:144662599 G T 0.513558 -2.9743e-05
2:144668372 C A 0.074524 1.6496e-05
2:144672091 T C 0.712842 1.0632e-05
2:144672832 T C 0.032484 3.9752e-05
2:144675008 C T 0.339796 -2.5107e-06
2:144682964 T C 1.816059 -3.2118e-06
2:144683054 A G 0.564297 -1.7304e-05
2:144689340 A C 1.877356 -4.4644e-05
2:144689662 A G 0.969772 1.2186e-06
2:144691346 T C 0.803702 -3.2963e-05
2:144694129 C G 0.100621 -3.5793e-05
2:144699903 T C 0.185590 3.0858e-05
2:144700007 T C 0.135938 2.3584e-05
2:144700837 A G 0.455289 5.7319e-06
2:144714197 T C 0.103457 -1.3806e-06
2:144720437 G T 0.179501 1.1075e-05
2:144723468 T C 0.090474 -3.8872e-05
2:144730856 A G 0.048139 -5.5957e-06
2:144732454 T C 0.838757 -3.5121e-05
2:144732623 T C 0.058240 -1.7234e-05
2:144735263 T G 0.024499 9.7657e-08
2:144752069 C T 0.044533 -3.0498e-05
2:144759590 G A 0.073956 7.1664e-06
2:144771515 A G 0.113555 2.6462e-05
2:144778518 C T 0.063417 1.3996e-05
2:144797149 G A 0.081305 -1.6114e-05
2:144798118 A G 0.025661 2.5590e-05
2:144813142 A G 0.176521 -7.4401e-06
2:144814801 G A 0.187661 1.6862e-05
2:144820435 T C 0.038901 -2.5230e-06
2:144824525 A G 0.054484 -2.0531e-05
2:144832588 A G 0.032474 1.2198e-05
2:144855461 A G 0.052014 -1.6286e-05
2:144858782 A G 0.628648 -4.2183e-06
2:144859463 C T 0.099887 -2.4410e-05
2:144860222 A C 0.041089 1.9200e-05
2:144879851 A C 0.057597 1.1486e-05
2:144885367 T A 0.179121 3.0420e-06
2:144891578 A G 0.066007 -1.5084e-05
2:144896910 A G 0.062485 2.0680e-05
2:144897218 C T 0.023084 6.6520e-06
2:144899559 A C 0.982885 -1.6689e-05
2:144905118 T C 0.130563 5.0893e-06
2:144916804 C T 0.274084 1.5558e-05
2:144918226 C T 0.050895 1.8138e-05
2:144918634 T C 0.053374 6.5052e-05
2:144930600 C A 0.090218 1.7845e-06
2:144937061 A G 0.038181 2.2951e-05
2:144937838 T G 0.077569 2.3685e-06
2:144949378 A G 0.122484 1.8402e-05
2:144956354 G A 0.051560 5.2819e-05
2:144978423 C T 0.024370 -2.2019e-05
2:144980905 A G 0.069587 1.5519e-05
2:144992751 G C 0.056711 -3.8802e-05
2:145034271 G T 0.158523 2.8486e-05
2:145043653 T C 0.311064 -1.5904e-05
2:145051626 G C 0.025632 -2.2009e-05
2:145055505 G T 0.066754 1.1165e-04
2:145057036 A G 0.212472 8.1362e-06
2:145058560 C T 0.095145 -3.0167e-05
2:145079065 C T 0.346804 2.9635e-05
2:145080938 C T 0.056364 -2.4301e-05
2:145084643 G A 0.125357 1.7483e-05
2:145086473 C T 0.088157 -4.7852e-05
2:145088761 T G 0.021461 5.9747e-06
2:145115611 T C 0.128963 -8.1928e-06
2:145118699 G A 0.052683 1.3756e-06
2:145126711 C A 0.121251 4.4297e-05
2:145130762 C T 0.065150 6.3121e-05
2:145130972 A G 0.021620 -1.5118e-05
2:145131327 A G 0.043442 1.3977e-06
2:145134588 T C 1.664982 -4.2592e-05
2:145138835 G C 0.684369 -3.1686e-05
2:145139727 T C 0.698752 -6.0041e-06
2:145143934 A G 0.276139 -2.1535e-05
2:145149024 T C 0.053345 2.9284e-05
2:145152235 C T 0.100669 4.9663e-05
2:145157858 G A 0.263240 -5.6481e-06
2:145162784 C A 0.124124 4.7394e-06
2:145166609 T C 0.028154 6.3524e-05
2:145167959 T C 0.068896 6.7026e-06
2:145173029 C T 0.433412 -2.5416e-06
2:145177708 T C 0.296113 5.8780e-06
2:145180921 A G 0.169237 -2.6768e-06
2:145203512 A G 0.215731 -1.6342e-05
2:145206092 G A 1.155757 -1.3509e-05
2:145209293 G T 0.045098 -4.3640e-06
2:145211738 A G 0.041368 -5.8045e-07
2:145212866 G A 0.036113 -2.7134e-05
2:145215572 G A 0.147802 2.5638e-05
2:145218605 A G 0.271234 -6.9134e-06
2:145220163 T C 0.690588 1.1231e-05
2:145220906 C T 0.217162 -9.1871e-06
2:145222171 G A 0.713017 3.6384e-05
2:145222591 C A 0.078734 4.0617e-05
2:145222763 C T 1.961829 8.1107e-06
2:145227258 C T 0.230606 5.1315e-06
2:145228701 G A 1.377480 -4.7998e-05
2:145230121 G A 1.672146 -6.6865e-05
2:145232865 T C 0.047220 1.8992e-05
2:145241087 C T 0.144313 -2.6168e-05
2:145245815 G A 0.154368 2.0492e-05
2:145247404 G A 0.050142 -5.2704e-07
2:145254129 G A 0.041865 8.6998e-06
2:145258445 T C 1.689495 -4.0291e-05
2:145261764 C T 0.069405 1.5258e-05
2:145270375 A G 0.067244 1.1440e-06
2:145271250 T C 0.148652 -2.7708e-05
2:145271933 A G 0.039498 5.8219e-08
2:145285067 T G 0.044562 2.2184e-05
2:145287079 G A 1.803332 6.0621e-06
2:145287401 G A 0.271689 -1.1358e-05
2:145288469 A T 0.038775 2.6624e-05
2:145293097 T C 0.384280 2.8426e-05
2:145295362 G A 0.154073 1.1686e-05
2:145297124 A G 0.099014 9.9880e-06
2:145298751 A C 0.343142 -3.2714e-05
2:145304081 A G 0.071304 -4.0383e-06
2:145304172 C T 0.047447 4.7787e-06
2:145308891 A G 0.077491 2.9626e-05
2:145310977 A G 0.130443 -5.1723e-06
2:145313742 T C 0.145166 -2.0936e-05
2:145314389 C T 0.181516 4.6182e-06
2:145316151 G T 0.044588 1.0232e-05
2:145318017 C G 0.242966 -2.6039e-05
2:145319073 G A 0.393534 -2.5365e-05
2:145335266 G A 0.020234 2.0379e-07
2:145338360 G A 0.022059 2.2352e-05
2:145338686 T C 0.030871 4.6531e-07
2:145344078 A G 0.065111 -1.1607e-05
2:145352745 G C 0.559879 -7.3185e-05
2:145367785 T C 0.343376 -2.2621e-05
2:145371262 A G 0.087261 -1.6377e-05
2:145400317 G A 1.422399 7.5592e-05
2:145411183 T C 0.044945 2.1392e-05
2:145412271 A G 0.575667 -7.2720e-05
2:145421271 C T 0.102711 9.8894e-05
2:145430636 G A 1.836569 -3.3888e-06
2:145432805 T C 0.049638 9.8288e-06
2:145435981 T C 0.491178 -4.6999e-05
2:145442190 T G 1.345197 3.8644e-05
2:145446891 G A 0.080665 1.6538e-05
2:145447881 G A 0.035792 -2.5348e-05
2:145449876 G C 0.230678 -8.8602e-05
2:145459977 A G 0.146838 -2.2066e-05
2:145471210 A G 0.045033 9.3046e-05
2:145485189 G C 0.659185 3.2808e-05
2:145512390 T G 0.056263 -5.9889e-05
2:145531385 T G 0.044500 -1.2331e-06
2:145550070 T C 0.035078 -5.0302e-06
2:145550588 T G 0.022451 1.4653e-05
2:145560890 T C 0.167780 1.9447e-05
2:145564150 T C 0.088618 -7.4003e-06
2:145566188 C T 0.059678 3.3293e-05
2:145577095 A C 0.211982 -1.3908e-05
2:145584495 A G 1.474709 2.7703e-05
2:145597611 T C 0.098780 3.2025e-05
2:145602015 G A 0.762607 2.4089e-05
2:145618478 C T 0.216386 7.4151e-05
2:145630762 T C 0.594194 1.5834e-05
2:145634153 A G 1.402596 2.3014e-05
2:145635922 C T 0.082558 -6.1325e-06
2:145661823 T C 1.424762 -1.9021e-05
2:145667511 T C 0.046662 -1.2288e-05
2:145674870 G A 0.031536 2.9234e-05
2:145686499 G A 0.025486 -2.0620e-06
2:145698496 G A 0.027320 5.3211e-06
2:145701608 T C 0.039904 -3.8610e-05
2:145703630 G T 0.032101 -1.3413e-05
2:145728689 G A 0.173145 1.7700e-05
2:145728987 A G 0.029521 4.8460e-06
2:145730291 C T 0.487101 -1.8698e-05
2:145737465 A G 0.033503 -8.0733e-06
2:145747060 T C 0.031170 2.9355e-05
2:145753813 A G 1.898983 -2.0228e-05
2:145754497 C T 0.121322 2.0064e-05
2:145771096 G A 0.066935 2.7891e-05
2:145773702 T C 0.146354 2.2467e-05
2:145781240 A G 0.036814 -1.5961e-06
2:145793076 A G 0.779631 -1.4907e-05
2:145797982 G T 0.055247 -2.4109e-05
2:145801461 C T 0.893965 1.5340e-05
2:145811836 G A 1.138873 -2.2178e-05
2:145812584 A G 1.226065 -2.8644e-05
2:145819511 A G 0.101000 -2.0110e-05
2:145829816 G A 0.674564 1.3221e-05
2:145836423 G A 0.116499 3.7479e-05
2:145845803 G A 0.086933 -3.0808e-06
2:145851991 G T 0.080253 3.4281e-05
2:145859641 T C 0.153167 2.0536e-05
2:145862217 A G 0.096567 -3.1697e-05
2:145870923 T C 0.049031 -6.6994e-06
2:145883992 C T 0.073924 1.9586e-05
2:145924502 T G 0.092081 -1.6813e-05
2:145931462 A G 1.412811 1.5541e-05
2:145939693 G A 0.029261 -3.0363e-05
2:145941694 G A 0.039450 -3.9602e-05
2:145944007 T C 1.401947 1.2831e-05
2:145947417 A G 0.053910 2.0751e-05
2:145951854 A G 0.049356 -7.3401e-06
2:145963547 G A 1.865964 -3.4798e-06
2:145968411 A C 0.070512 2.1301e-05
2:145983637 G A 0.073742 2.5066e-05
2:145984137 T C 0.168650 -2.9605e-05
2:145985677 G A 0.073057 -4.2451e-05
2:145986219 G T 0.038054 -1.8006e-05
2:145992117 C T 0.199651 -3.0477e-05
2:145996536 A G 0.059571 4.9471e-06
2:145996852 T A 0.442750 5.2277e-06
2:146001384 A G 0.046792 3.2206e-05
2:146013692 G A 0.027051 -2.7653e-05
2:146017755 T C 0.049853 3.5103e-06
2:146022310 T C 0.045331 -3.9438e-06
2:146038445 C G 0.257592 -8.4782e-05
2:146039101 T C 0.601520 -2.3895e-05
2:146043983 G A 0.088390 -4.0363e-05
2:146044052 G A 0.632680 5.0290e-05
2:146047666 G A 0.241489 5.0837e-05
2:146050106 C A 0.735407 -4.0758e-05
2:146060858 T C 0.220444 1.3772e-05
2:146073277 A G 0.087212 2.4990e-05
2:146079223 G T 0.041284 8.9629e-06
2:146080228 T C 1.833184 1.2799e-05
2:146086607 G T 0.166530 -4.5495e-05
2:146086702 A C 0.039268 -1.5523e-05
2:146088142 G C 0.029823 1.9457e-05
2:146088197 T C 0.085177 -2.2172e-05
2:146089754 A G 0.066218 1.2930e-05
2:146094331 G C 1.789363 1.2355e-05
2:146102023 G A 0.318630 -7.1339e-06
2:146111932 C G 0.193965 2.7760e-05
2:146125523 T C 1.076157 6.2050e-05
2:146127927 T A 0.061534 -6.8411e-06
2:146134240 C T 0.155637 -1.0084e-05
2:146153407 A G 0.482106 1.2489e-04
2:146153841 A G 0.237916 -2.1363e-05
2:146155218 A G 1.834122 8.0462e-06
2:146157261 A C 0.131852 -1.6487e-06
2:146158005 G A 0.389142 -6.6083e-06
2:146166978 A G 0.056318 -1.3434e-05
2:146173936 C G 0.069227 3.0791e-05
2:146174196 G A 0.033659 2.6488e-05
2:146174597 G A 0.024522 1.7752e-05
2:146195617 A G 0.074336 1.5012e-06
2:146202055 C T 0.072781 1.3900e-05
2:146210089 C T 0.117791 -3.4542e-05
2:146214060 A C 0.101169 -1.6667e-05
2:146219707 C T 0.033296 -2.1272e-05
2:146224435 T G 0.026999 -2.6346e-05
2:146224640 G A 0.075073 -2.5995e-05
2:146226204 A G 0.135676 -9.3886e-06
2:146243333 T C 0.574790 7.8786e-05
2:146245743 G T 0.051667 5.4174e-06
2:146249507 A G 0.686310 -2.0165e-05
2:146260672 A G 1.774886 1.1427e-05
2:146276380 C A 0.084690 -1.1824e-05
2:146300135 T C 0.033094 5.8185e-06
2:146303366 T C 0.084781 -1.1696e-05
2:146316058 C T 0.208976 9.4781e-06
2:146322182 G A 0.127837 -2.7795e-05
2:146327919 T C 0.047013 -3.7956e-05
2:146331212 T G 0.124640 8.5052e-06
2:146337062 C T 0.071353 -1.3413e-05
2:146354167 A C 0.219285 -5.0923e-05
2:146356812 G A 1.130336 -8.5359e-05
2:146356963 G A 0.098277 1.1255e-05
2:146359795 C A 0.131696 1.2010e-05
2:146365354 A G 0.025743 2.3819e-05
2:146370356 T C 0.026291 -5.9114e-06
2:146371302 C T 0.024295 4.0575e-05
2:146379823 G A 0.790979 -3.9418e-05
2:146390669 A G 0.074677 -3.2756e-05
2:146393483 G A 1.734891 6.2865e-06
2:146394345 A G 0.158364 -8.1238e-06
2:146403398 G A 0.147818 1.2047e-05
2:146407820 C T 0.190335 -3.6196e-06
2:146408408 T G 0.239091 -4.6266e-05
2:146418026 C T 0.053826 -2.5413e-05
2:146422200 G A 0.619320 -1.5139e-05
2:146423021 A G 0.366843 2.6681e-05
2:146429247 T G 0.239782 -1.0371e-05
2:146435038 T C 0.070928 -8.5382e-07
2:146439572 T C 0.032705 -7.8559e-06
2:146444968 T C 0.564365 -1.1573e-05
2:146445412 C G 0.046613 2.5488e-06
2:146447987 T C 1.774457 -3.7714e-05
2:146458845 C T 0.033552 3.9561e-05
2:146472243 T C 0.087173 -1.0567e-05
2:146479285 A G 1.156569 2.0154e-05
2:146480709 A G 0.091587 3.5579e-05
2:146482895 G A 0.648665 -3.9881e-05
2:146484314 A G 0.087861 -1.6001e-05
2:146487978 A G 1.121524 6.8393e-06
2:146490561 G A 1.807328 -2.0037e-05
2:146491213 G A 0.052274 2.0116e-05
2:146497052 C T 0.061658 -2.0406e-05
2:146506667 C T 0.181925 1.3034e-05
2:146512861 G A 0.204334 4.0946e-05
2:146517501 C T 0.075417 -1.2822e-05
2:146518176 A G 0.742440 -3.9235e-05
2:146527467 A G 0.208645 3.1056e-05
2:146532768 G A 0.318159 -5.9441e-05
2:146535190 G A 0.086654 6.3527e-06
2:146548630 A G 0.022130 -9.2274e-06
2:146551075 C T 0.051200 9.0843e-06
2:146552410 T C 0.129625 8.1301e-06
2:146554657 A G 0.107898 3.4234e-05
2:146556096 G A 0.546818 -2.4505e-05
2:146558095 G T 0.066419 4.3208e-05
2:146567619 A C 0.063138 9.1375e-06
2:146570779 T C 1.833995 -3.0036e-05
2:146573998 A G 0.045308 1.7699e-05
2:146581704 C G 0.075433 -4.4267e-06
2:146587342 A G 0.065105 -5.7545e-06
2:146592046 G A 0.374825 6.4962e-05
2:146600512 A G 0.061310 -2.3189e-05
2:146607855 C A 0.042300 -4.6816e-06
2:146608872 A G 1.663745 -2.3404e-05
2:146614216 T C 0.038362 4.6011e-06
2:146626798 G A 0.185275 1.3889e-05
2:146632237 T G 0.042335 -2.6174e-05
2:146639739 T C 0.370793 1.2277e-05
2:146644471 A C 0.555526 -5.0204e-05
2:146658324 T C 0.609375 -1.1161e-05
2:146662279 A G 0.303819 1.5207e-05
2:146672959 G A 0.753879 4.1119e-06
2:146677920 T C 0.476166 2.3757e-05
2:146681318 C A 0.428524 3.1731e-05
2:146691476 C T 0.056731 2.0016e-06
2:146698027 A C 0.023867 2.2506e-05
2:146703349 A G 0.035889 -1.1314e-05
2:146711312 T C 0.033562 -9.4510e-06
2:146715615 A G 0.367694 -5.2420e-06
2:146719084 A G 0.033234 8.2052e-06
2:146724120 T C 1.946103 -1.7689e-05
2:146731250 A G 0.065426 1.3612e-05
2:146742172 C A 0.348534 -2.3775e-05
2:146744850 A G 0.225296 -1.0309e-06
2:146754652 A G 1.925869 -7.9056e-06
2:146773465 A G 0.071746 -1.9826e-05
2:146779690 T C 1.953280 -8.5538e-06
2:146779737 T C 0.039765 2.2620e-05
2:146785228 T C 1.858615 1.2679e-06
2:146786269 G A 0.028216 -8.1659e-06
2:146805040 G A 0.688199 5.2554e-06
2:146817220 A G 0.028248 3.8952e-06
2:146843546 G A 0.045406 -4.9663e-06
2:146845933 A G 0.094369 4.2373e-06
2:146857861 A G 0.024905 -1.6450e-05
2:146858890 A G 1.262169 -1.8653e-07
2:146882435 T C 0.075345 2.7835e-05
2:146883343 A G 0.125552 -6.8785e-06
2:146893368 A C 0.053261 3.5182e-06
2:146911443 C T 0.073638 -6.8708e-06
2:146914499 C T 0.027294 -2.1291e-05
2:146947635 G A 0.108641 1.6351e-05
2:146947777 T C 0.232180 5.9725e-06
2:146967565 T C 0.024006 1.4791e-05
2:146967807 A C 0.086307 4.8344e-06
2:146988935 T C 0.638804 3.9651e-05
2:147000360 A G 0.067078 -3.0836e-06
2:147003565 G A 0.173512 2.0297e-05
2:147010268 C T 1.964841 1.0700e-05
2:147011206 G T 0.053034 -4.5136e-05
2:147013505 T C 0.080373 2.6828e-05
2:147013891 T C 0.391190 1.5791e-05
2:147042489 G A 0.023448 3.2590e-05
2:147054183 C T 0.067955 -5.2843e-06
2:147069333 A C 0.041131 -2.6409e-05
2:147076444 G T 0.031650 1.1296e-07
2:147111213 A G 0.047051 -1.5547e-06
2:147113434 A G 0.312661 -2.2042e-05
2:147118058 A G 0.752025 1.3204e-06
2:147137224 G A 0.056127 1.4111e-05
2:147146494 A C 0.072674 4.2089e-06
2:147152024 G A 0.772896 7.1814e-06
2:147152185 T C 0.852084 6.6655e-06
2:147158442 G A 0.150902 1.9850e-05
2:147162034 G A 0.031533 1.0021e-05
2:147162128 G A 0.282315 -1.5711e-05
2:147173817 A T 0.111822 -1.0811e-05
2:147190164 T C 1.120780 -1.1806e-05
2:147194176 G A 0.034497 -5.5407e-06
2:147218495 C A 0.498474 1.2367e-06
2:147223677 T G 0.268936 -1.2768e-05
2:147251425 C T 0.172363 2.5548e-05
2:147255328 C T 0.027430 -8.3609e-06
2:147255929 C T 0.093817 -2.3405e-05
2:147256013 A C 1.186619 6.6190e-05
2:147278899 C T 0.071723 -3.5236e-05
2:147283364 A G 0.065988 -1.1160e-05
2:147283695 G A 0.947827 7.2191e-05
2:147287783 T C 0.300758 5.2801e-06
2:147292648 G A 0.430497 -4.4979e-05
2:147312691 A G 0.087183 -2.4175e-05
2:147316678 G A 0.050203 -1.9878e-05
2:147350046 T C 0.353776 -2.1991e-05
2:147354286 C T 0.064942 -1.2297e-05
2:147356327 T C 0.657997 9.3473e-06
2:147357384 C T 1.914245 7.7070e-06
2:147377575 C T 0.105298 1.0271e-05
2:147411919 A G 0.066069 -3.9326e-05
2:147426914 T G 0.095009 -1.1096e-05
2:147442471 T C 0.181942 1.9199e-05
2:147445234 G A 0.473881 -9.3317e-06
2:147451283 A G 1.160354 5.3602e-06
2:147456988 T C 0.756229 -2.4864e-08
2:147467507 T C 0.647890 1.4717e-05
2:147471944 A C 0.087251 1.8574e-05
2:147474901 T A 0.059142 -2.3061e-05
2:147477186 G A 0.108352 1.9324e-05
2:147488649 A G 0.695360 2.0531e-05
2:147498836 A T 0.087449 -3.9491e-06
2:147501950 G A 0.033166 -1.6795e-06
2:147524359 C T 0.082441 -8.4949e-07
2:147528546 G A 0.076793 -1.1613e-05
2:147544860 T C 0.698969 2.3416e-06
2:147544916 A C 1.516171 2.7772e-06
2:147555316 C T 0.058821 -1.8238e-05
2:147556947 A G 0.775999 -6.1100e-06
2:147583923 G A 0.406760 1.3360e-05
2:147596973 G A 0.775519 3.0512e-05
2:147607824 A G 0.043783 -6.2073e-06
2:147617188 T C 0.269696 1.2511e-05
2:147625055 C A 0.135078 8.5801e-06
2:147631186 G A 0.147370 -1.0898e-05
2:147631954 C G 0.039963 3.5453e-05
2:147637088 A G 0.076348 -5.9807e-06
2:147643975 T G 0.099488 -1.2452e-05
2:147648705 A G 0.097040 -1.6508e-05
2:147667077 T G 0.233576 1.0832e-06
2:147667221 C T 0.431286 1.3590e-05
2:147670941 C T 0.157562 1.4765e-05
2:147692528 T C 0.111247 1.0543e-05
2:147701325 T C 0.044526 2.2726e-05
2:147702819 T C 0.389756 1.1036e-05
2:147705216 A G 0.036447 2.6116e-05
2:147711659 A G 0.384799 1.1002e-05
2:147743365 G A 0.063381 6.1080e-07
2:147743716 A G 0.029888 -2.7730e-05
2:147754363 C T 0.035616 -2.5373e-05
2:147776698 C T 0.027521 1.2316e-05
2:147795457 G A 0.091292 7.9845e-06
2:147797710 C G 0.084343 -1.8803e-05
2:147804074 A G 0.280868 1.5349e-05
2:147818046 C T 0.155400 -2.9936e-05
2:147819791 A G 1.379859 -3.1020e-05
2:147825689 C T 0.252954 4.3746e-05
2:147842611 A G 0.078578 -6.1355e-06
2:147858088 C T 0.033692 2.7057e-05
2:147863751 T C 0.301618 3.2414e-06
2:147886582 G A 0.078004 -2.2979e-05
2:147888800 C A 0.469755 3.4886e-05
2:147916117 T G 0.052404 -9.8043e-06
2:147918261 A G 1.160045 -3.3853e-05
2:147922467 G T 0.111562 1.7721e-05
2:147924856 C T 0.379560 -5.1657e-06
2:147927493 C T 0.160214 3.3771e-05
2:147953419 A G 0.066462 -6.9259e-06
2:147955013 A C 0.055504 1.8335e-06
2:147955387 C T 0.149775 -4.6957e-07
2:147981914 A G 0.083106 -1.0266e-05
2:147991466 G C 0.058363 -2.8806e-05
2:147992667 A G 0.077806 8.5977e-06
2:147993969 T C 0.996913 2.5923e-05
2:147997171 A G 0.048743 -1.3660e-05
2:147999834 C T 0.135461 -2.8387e-05
2:148012662 C A 0.045409 -1.5029e-06
2:148012817 C T 0.240428 -1.7616e-05
2:148042800 A C 0.111754 3.0198e-05
2:148048811 C T 0.264626 3.8493e-05
2:148048910 G A 0.366752 -3.8350e-05
2:148053829 T G 0.039622 -5.0781e-06
2:148067569 C T 0.075553 -6.6915e-06
2:148094000 A G 0.120810 1.0118e-05
2:148098200 T C 0.169448 -1.2895e-05
2:148108408 A G 0.295666 -2.2870e-05
2:148111010 C A 0.068117 3.7851e-06
2:148126573 A G 0.176206 -2.1028e-05
2:148142227 C T 0.108274 -1.0083e-05
2:148148219 C T 0.027181 -1.8273e-05
2:148151205 T C 0.021715 -1.2671e-05
2:148153368 G T 1.743038 1.1596e-06
2:148171247 T C 0.253918 -1.9118e-06
2:148183448 A G 0.092513 1.7469e-05
2:148186785 C T 0.349455 9.8219e-06
2:148189702 T C 1.782010 1.0587e-05
2:148193848 T C 1.837254 -1.5161e-06
2:148214155 C T 0.124594 3.5908e-05
2:148215682 T C 1.897023 2.1526e-05
2:148226635 A G 0.028102 1.1499e-05
2:148229438 T C 0.160162 -5.0651e-06
2:148239755 A G 0.081866 -2.1297e-05
2:148258128 T C 0.094376 -8.5248e-06
2:148260990 A G 1.046188 1.4069e-05
2:148261681 A G 0.701124 3.3506e-06
2:148261961 A G 0.099459 6.0766e-06
2:148263558 C T 0.026512 2.2334e-06
2:148264182 T C 0.102237 -3.1100e-06
2:148272869 T C 0.089413 -7.7494e-06
2:148276631 T C 0.036593 -1.0320e-05
2:148283393 G T 1.487887 7.9647e-06
2:148287033 C T 1.089364 3.6552e-06
2:148287410 T G 0.136977 -2.9430e-05
2:148290375 A G 0.030712 -1.0007e-05
2:148296709 A T 0.041313 -2.5219e-05
2:148328907 C A 0.971050 1.7730e-05
2:148329344 T C 0.040807 2.0093e-05
2:148331978 C T 0.032799 3.5729e-06
2:148337163 A C 0.393203 -7.2454e-06
2:148345849 T C 0.029920 8.4650e-07
2:148347732 T G 0.035785 -1.6755e-05
2:148353308 C A 0.403278 -2.1285e-05
2:148360928 T C 0.031076 -1.0795e-05
2:148361434 G A 0.676187 9.6520e-06
2:148364131 A G 0.083132 -2.0164e-05
2:148367394 T C 1.199936 -8.5644e-06
2:148367564 T C 0.087631 2.1561e-05
2:148367601 T G 1.216334 -9.9643e-07
2:148370350 C A 0.112286 1.0605e-05
2:148371457 A G 0.030397 -3.3934e-06
2:148374082 A C 1.776350 -1.0728e-05
2:148377892 C T 0.989120 5.3418e-06
2:148378069 C T 0.778674 -9.9140e-06
2:148390474 C T 0.083496 1.6104e-05
2:148391033 G A 0.090305 -4.9844e-05
2:148391838 G A 0.069889 3.5524e-05
2:148397262 T G 0.065257 1.2347e-05
2:148397291 C T 0.054062 -3.0343e-05
2:148398301 G A 0.202760 -1.3815e-04
2:148402104 A G 0.047931 -6.1132e-05
2:148405006 A G 0.046081 -1.4487e-05
2:148412390 T C 0.075021 -1.3085e-05
2:148418820 C T 0.112715 -6.1821e-05
2:148428613 C T 0.823768 -2.0179e-05
2:148446365 C T 0.039083 -1.8419e-05
2:148448836 C T 0.020183 3.3056e-05
2:148454344 C T 0.652800 -1.7507e-05
2:148461293 T G 0.206795 1.5542e-05
2:148462864 G A 1.530631 2.3109e-06
2:148471037 C T 0.071742 8.8906e-06
2:148473811 T C 0.038830 2.4863e-05
2:148476706 T C 0.563125 -6.1021e-06
2:148478336 G A 0.925463 6.1264e-06
2:148495196 T C 0.067809 -1.5802e-05
2:148512859 A T 0.113091 -1.2188e-05
2:148515565 G A 0.592366 -3.1598e-06
2:148517747 A C 0.191611 6.5641e-06
2:148522589 T C 0.720190 4.6020e-06
2:148524093 T G 0.065514 1.3892e-06
2:148563876 T C 0.614818 1.7384e-06
2:148569240 A G 0.129710 -2.4746e-06
2:148594594 G A 0.052287 2.3218e-05
2:148595355 T C 0.593980 -3.9320e-06
2:148596641 G A 0.067724 -1.5603e-05
2:148596644 C T 0.040005 -2.4274e-05
2:148601709 A G 0.249354 8.9371e-06
2:148607647 T C 0.195658 7.2731e-06
2:148619927 A G 0.021358 -1.9493e-05
2:148637462 C A 0.397584 -2.5990e-05
2:148643956 G A 0.149594 6.6757e-06
2:148680762 G A 0.073813 -1.1600e-05
2:148681521 T C 0.058730 2.1756e-05
2:148703965 C A 0.770436 1.5273e-05
2:148707032 T C 0.612461 8.2379e-06
2:148721823 G A 0.042394 -1.0278e-05
2:148725566 G A 0.021510 -9.6485e-06
2:148730367 C G 0.107843 2.3256e-06
2:148731331 A G 0.059029 1.4485e-06
2:148737283 C T 0.185083 2.0499e-05
2:148757734 G A 0.026109 -1.8566e-05
2:148776598 A G 0.040047 4.7106e-06
2:148778043 A C 0.067098 1.1957e-05
2:148789730 T G 0.604159 4.9021e-06
2:148810894 C T 0.108067 -7.5455e-08
2:148810992 G A 0.089978 -7.2358e-06
2:148815661 G T 0.419549 2.3162e-05
2:148818084 G A 0.208392 -3.5998e-06
2:148824879 C T 0.046052 -1.3640e-05
2:148829322 T C 0.876665 -1.6106e-05
2:148835962 G A 0.061814 1.4168e-05
2:148837156 A G 0.047415 -3.1658e-05
2:148839096 G A 0.110731 4.1501e-05
2:148843372 T C 0.763071 -2.4120e-05
2:148865529 G T 0.035100 -2.6118e-05
2:148875566 T C 0.055682 -5.2874e-06
2:148883419 C T 0.063397 -1.0039e-06
2:148900148 C T 0.772786 2.2241e-05
2:148915940 G A 0.045250 -8.4973e-06
2:148918835 G A 0.217353 7.6241e-07
2:148932946 T C 0.026694 1.2088e-05
2:148953669 C T 1.767579 8.6169e-06
2:148964449 A G 1.475351 3.8220e-05
2:148964849 A G 0.052689 -3.7704e-05
2:148971586 A G 0.056870 1.9247e-05
2:148972582 T G 0.173609 -1.6916e-05
2:148978082 A G 0.023724 -1.1478e-05
2:148992548 C T 0.038453 -1.2389e-06
2:149011594 T C 0.487237 -2.4024e-05
2:149015662 T C 0.039976 3.8134e-06
2:149024073 G A 0.026927 -2.2674e-05
2:149024933 G A 1.304780 -2.8231e-05
2:149032186 A C 1.624617 -4.3438e-06
2:149056051 G A 0.125367 2.1728e-05
2:149063814 T G 0.055812 -1.0543e-07
2:149073944 C T 0.388113 -2.0637e-05
2:149087536 T C 0.674330 3.4783e-05
2:149090166 G C 0.031212 2.6540e-05
2:149091769 C T 0.365292 -2.2598e-05
2:149098444 T C 0.495985 -2.6919e-05
2:149106743 T C 0.493359 -2.3702e-05
2:149107492 A C 0.135263 -1.7568e-05
2:149108377 C T 0.025480 -6.6423e-06
2:149119241 C T 0.965909 -4.7208e-05
2:149120148 T C 0.068448 1.1693e-05
2:149130071 A G 0.037418 5.2517e-06
2:149130406 G A 0.114263 2.3244e-05
2:149148673 G A 0.056932 8.3335e-07
2:149151358 G T 0.968499 -5.1640e-05
2:149154317 G A 0.839676 -3.4592e-05
2:149159339 C T 0.116713 8.0168e-06
2:149165632 C T 0.427582 -4.8433e-06
2:149188375 G T 1.105347 -1.0748e-05
2:149198582 A G 0.042955 1.1227e-05
2:149201775 A G 0.520923 -4.8748e-07
2:149204328 C G 0.050482 -1.5341e-06
2:149205376 C T 0.121011 -1.9888e-05
2:149206799 A G 0.510179 -6.5144e-06
2:149208646 A G 0.677959 -3.5930e-05
2:149210898 G A 1.798561 -6.1039e-06
2:149215139 G A 1.834148 -1.4219e-05
2:149219644 G A 0.794883 -1.9683e-05
2:149224493 G A 0.027164 -2.0739e-05
2:149224853 G A 0.160272 -3.2695e-06
2:149225624 T C 0.199625 9.2651e-06
2:149229484 A G 0.065832 3.7058e-05
2:149229721 A G 1.398581 -5.6550e-05
2:149234991 T C 1.788671 -1.3092e-05
2:149245727 A G 1.976627 -2.7519e-05
2:149248536 A G 0.077903 -1.5627e-05
2:149251014 G A 0.125149 1.0330e-05
2:149251359 T C 0.048411 -1.6054e-05
2:149258834 C G 0.212566 -7.0212e-06
2:149259869 G A 0.118343 -2.8331e-05
2:149261223 A G 0.278758 -1.7031e-05
2:149270710 G A 0.523824 6.8812e-06
2:149272303 A G 0.039385 -2.0730e-05
2:149276281 T C 0.030663 -2.4086e-06
2:149285405 T C 0.106577 1.4147e-05
2:149287486 T C 1.822174 1.1044e-06
2:149296887 T C 0.314670 1.9896e-05
2:149300539 A C 0.053241 3.7801e-05
2:149313286 A G 0.034097 7.3880e-06
2:149325553 T C 0.130823 1.9206e-05
2:149328692 A G 0.068490 -3.2335e-06
2:149336813 T C 0.106427 -7.7479e-06
2:149358592 G T 1.345434 -4.8926e-05
2:149359948 C T 0.158906 -5.3802e-06
2:149362938 G A 1.868476 -1.5710e-05
2:149363663 G A 0.062657 1.2584e-05
2:149370338 T C 0.029303 -1.5747e-05
2:149374525 G A 1.962086 1.2306e-05
2:149374807 A G 0.075897 1.9792e-05
2:149379741 T C 0.120605 3.4591e-05
2:149382312 A G 0.060879 2.2377e-05
2:149382993 T C 0.105908 4.4574e-06
2:149387968 C T 1.462163 -2.3626e-04
2:149391192 A G 0.127749 4.3341e-05
2:149392254 A T 0.036649 -1.6009e-05
2:149399948 T C 0.910065 -4.9617e-05
2:149403213 T C 0.077312 4.7829e-05
2:149423647 A G 0.388730 -3.8796e-05
2:149426774 A G 0.257829 5.9215e-05
2:149452008 C T 0.111650 2.1014e-05
2:149452801 A G 0.103133 -3.5550e-05
2:149454584 C T 0.048363 -3.6496e-05
2:149488268 A C 0.327270 -1.5501e-05
2:149488888 T C 0.024522 -1.4755e-05
2:149489266 T C 0.065825 1.9794e-05
2:149509661 G A 0.318020 6.5727e-05
2:149509880 C G 0.025957 1.1587e-06
2:149529949 C G 0.073180 2.2828e-05
2:149530661 C T 0.118391 1.2237e-05
2:149553139 A G 1.487481 -7.0624e-05
2:149557860 C T 1.432672 -6.7880e-05
2:149560108 A G 0.021283 -8.9814e-06
2:149563115 A C 0.051489 4.4603e-05
2:149567536 C T 0.142002 2.3787e-05
2:149568396 T C 0.416595 2.7764e-05
2:149571236 G A 0.060337 -3.3552e-05
2:149572453 A C 0.031309 -1.8000e-05
2:149572569 T C 0.022834 1.2122e-05
2:149573090 C T 0.487419 1.0212e-05
2:149581281 C T 0.045636 2.4891e-05
2:149584081 C A 0.621225 -5.7073e-06
2:149584506 G A 0.227107 -5.6985e-06
2:149585078 C T 1.008316 2.3905e-06
2:149585399 T G 0.076582 -1.0751e-05
2:149587457 A G 0.712404 -1.6031e-05
2:149589200 G A 1.954331 -2.3181e-05
2:149589885 C T 0.080110 -3.8639e-05
2:149590486 A G 0.085024 1.5495e-05
2:149592388 A G 0.062719 -4.6396e-06
2:149593798 A G 0.121183 1.3063e-05
2:149606329 T C 1.823846 -6.1414e-06
2:149642856 G A 0.661496 2.0901e-05
2:149643088 C G 0.053180 2.5885e-06
2:149649933 G A 0.032384 9.0469e-06
2:149651261 G A 0.048541 -3.4786e-06
2:149666073 T C 0.109164 -2.7980e-05
2:149666981 G T 0.047902 3.6706e-06
2:149668181 G A 0.032997 -7.3846e-05
2:149792424 T G 0.808074 -1.5402e-05
2:149798512 A G 0.073778 -1.7486e-05
2:149799216 C T 0.165914 1.1515e-05
2:149806388 T C 0.154144 7.1345e-06
2:149806596 A T 0.035383 2.2820e-05
2:149812771 G A 0.046230 8.4568e-06
2:149812811 G A 0.074274 -1.6631e-05
2:149818228 T C 0.044848 -1.8087e-05
2:149827104 T C 0.077101 2.2038e-06
2:149829376 G A 0.061424 1.7935e-05
2:149832528 A G 0.494914 3.8624e-05
2:149837739 T C 0.050823 -2.6326e-05
2:149844286 C T 0.169237 -1.7280e-05
2:149845364 G A 0.051187 6.4725e-06
2:149853960 G A 1.291021 1.2740e-05
2:149855325 G A 1.132491 5.5130e-06
2:149862196 C G 0.032117 -7.9658e-06
2:149887669 C A 0.783815 -2.0967e-05
2:149900994 T C 0.135753 1.3834e-06
2:149906958 T C 1.756031 -1.7270e-05
2:149909184 T C 0.082548 1.5047e-05
2:149915977 T C 1.514100 1.0424e-04
2:149918182 A C 0.364191 -1.3268e-05
2:149921116 T C 0.029391 5.8687e-06
2:149925887 G A 0.032900 3.3488e-05
2:149927066 C T 0.248737 5.1282e-06
2:149929999 A G 0.730243 -1.6777e-05
2:149931755 G A 0.838322 2.5615e-05
2:149947915 G A 1.209148 2.9599e-05
2:149954253 A G 0.240451 2.3000e-06
2:149958933 C T 0.515369 3.7916e-06
2:149961050 A G 0.790028 -2.8806e-06
2:149976005 T C 0.028982 -2.8806e-05
2:149978093 G A 0.054728 -3.3357e-06
2:149979743 T C 0.030891 -1.6754e-05
2:149985099 A G 0.030245 2.3429e-05
2:149988531 A C 0.024847 1.1105e-05
2:149988586 G C 0.879671 3.0115e-05
2:149990652 T G 0.176359 -4.6493e-05
2:149995425 G T 1.272003 2.0644e-05
2:149995833 A G 0.056789 -1.9506e-05
2:149997939 A C 0.060045 -1.2748e-05
2:150002914 T C 1.292494 -1.7582e-05
2:150003081 A G 0.059769 1.3552e-05
2:150005013 T C 0.140583 -5.7896e-05
2:150035979 T G 0.058389 -4.1691e-05
2:150036071 G A 1.865363 3.4566e-05
2:150041846 A G 0.752483 -1.9512e-06
2:150047313 T C 0.048168 1.2773e-05
2:150055735 C T 0.230395 2.3091e-05
2:150055764 C T 0.025528 -1.2743e-05
2:150057458 G A 0.026204 1.5716e-05
2:150059368 T C 0.366483 -6.7812e-06
2:150071009 T C 0.026453 1.9215e-05
2:150076526 C A 0.025931 -1.2935e-05
2:150077123 C T 0.404560 3.5921e-06
2:150092846 T C 0.041368 -7.9562e-06
2:150115037 G A 0.029862 -3.0945e-06
2:150115441 A G 0.133361 7.9424e-07
2:150120812 G C 0.126444 -8.7846e-06
2:150122682 G A 0.023211 1.4283e-05
2:150123602 A C 0.023376 -3.0192e-05
2:150132014 G A 0.033948 -1.8702e-06
2:150133728 G T 0.461180 -9.2247e-06
2:150139196 T C 0.029339 -1.7020e-05
2:150145980 C A 0.913450 1.9890e-05
2:150146691 A G 0.066426 -4.3927e-06
2:150147404 C T 0.221963 1.3957e-05
2:150163726 A G 0.125435 1.0355e-05
2:150164216 T G 0.074897 -3.5903e-06
2:150165000 C G 0.154722 5.6599e-06
2:150167376 T C 0.120115 -5.2784e-06
2:150177878 C T 1.391567 1.8344e-05
2:150179017 A G 0.703692 2.8977e-05
2:150188148 A G 0.115474 6.2443e-06
2:150193025 A G 1.606771 8.8024e-06
2:150195863 A C 0.021702 2.0147e-05
2:150197088 G A 1.134014 -2.2794e-05
2:150199468 G A 0.705763 -6.5662e-06
2:150199731 A G 0.427365 -1.6982e-05
2:150219266 A G 0.108988 -1.0382e-06
2:150220228 G A 0.027706 -8.6140e-06
2:150221006 C T 0.040979 -2.6023e-05
2:150221562 A G 0.037564 3.2373e-05
2:150225772 G C 0.079373 1.5628e-05
2:150228176 T C 0.060918 -3.7595e-06
2:150230179 T C 0.028956 5.6844e-06
2:150230883 T C 0.054043 -2.0346e-05
2:150234972 C T 0.109848 -1.1142e-05
2:150237153 A G 0.304919 2.7733e-05
2:150246187 A G 0.377421 -3.4252e-05
2:150248022 G T 1.606846 1.0969e-05
2:150251678 G C 0.171477 -4.0228e-06
2:150272573 T C 0.085242 4.8666e-06
2:150275593 A G 0.042488 -6.0078e-06
2:150280897 T C 0.075865 3.4340e-05
2:150282120 G A 0.400980 1.1985e-05
2:150285921 C T 0.038125 -4.9107e-06
2:150296133 C A 0.030572 -4.1356e-05
2:150304053 C T 0.070587 2.1076e-05
2:150313726 G A 0.515843 2.3136e-05
2:150313797 A G 1.307811 -1.6815e-05
2:150320904 A G 0.038151 -1.2851e-05
2:150320939 A G 0.029579 7.7118e-06
2:150325549 C A 0.149045 -7.3918e-07
2:150330000 A G 0.031848 1.5948e-06
2:150335735 T C 0.581879 -2.4153e-05
2:150343396 A G 0.064796 -2.2508e-06
2:150345018 G A 0.220431 1.9241e-06
2:150345690 G A 0.087618 1.0947e-05
2:150349351 T C 0.057230 8.3421e-06
2:150370860 C A 0.033701 2.2462e-06
2:150378299 G T 0.400902 -2.7000e-05
2:150384134 A G 0.073985 2.7791e-05
2:150397218 T G 1.564783 1.6744e-05
2:150400803 A G 0.565530 -1.6235e-05
2:150410565 G A 0.804572 2.7903e-05
2:150411005 T C 0.048158 -1.5296e-05
2:150413745 C A 0.030056 -2.2496e-05
2:150417007 A C 0.171737 2.6965e-06
2:150425510 A G 1.129632 6.6954e-06
2:150432976 T C 1.812748 2.4998e-05
2:150438708 G T 0.021302 2.1757e-05
2:150443813 T C 1.773088 1.2186e-05
2:150448509 C T 0.046162 -3.5954e-05
2:150452875 A C 0.091438 4.7054e-06
2:150457624 A G 1.569389 2.2085e-05
2:150465838 G C 0.043880 5.1627e-06
2:150467899 T C 0.029985 4.6198e-06
2:150471360 A G 1.751672 4.3482e-05
2:150474016 A C 1.794390 3.9162e-05
2:150475902 G T 0.035613 -2.9875e-06
2:150478126 T G 0.101932 -1.6232e-05
2:150488174 G A 0.038018 1.9130e-06
2:150491670 G A 0.581110 -4.5420e-06
2:150492237 G A 1.620884 1.4936e-05
2:150506932 G A 0.103100 -1.7679e-05
2:150508829 C T 0.038551 -3.1859e-05
2:150514529 T C 0.131557 6.9149e-06
2:150519203 G A 0.038794 -1.0677e-05
2:150526826 A G 0.277112 -2.1588e-05
2:150537410 A G 0.029865 8.7103e-06
2:150555209 G A 0.275785 -2.5092e-05
2:150558892 A G 0.158189 -2.2129e-05
2:150559378 T C 0.033231 -1.1486e-05
2:150564104 G A 1.658935 2.8339e-05
2:150566990 G A 0.026846 -7.1018e-06
2:150583468 T G 0.044260 2.2500e-05
2:150595052 G A 0.087868 9.7938e-06
2:150597927 G A 0.386987 1.5372e-05
2:150599695 T C 0.049895 5.5693e-06
2:150606533 C T 0.490279 1.2841e-05
2:150607436 A G 0.086774 -4.5682e-06
2:150607630 T C 1.474326 -8.3067e-06
2:150612849 A C 0.730207 -2.7048e-05
2:150626194 T C 0.762107 1.8891e-05
2:150656433 T C 0.442688 -6.5033e-06
2:150676586 A C 0.062343 -1.5419e-05
2:150683553 C A 0.065696 -2.2601e-06
2:150684871 G A 0.117830 2.4630e-05
2:150685300 C T 1.572281 -2.3164e-05
2:150685851 G A 0.320918 -1.7815e-06
2:150686190 G A 0.075073 3.2824e-05
2:150699057 A C 0.113877 4.9672e-06
2:150699558 T C 1.312099 9.4409e-06
2:150701543 T C 0.076030 -5.4076e-06
2:150703294 C T 0.127843 -9.4040e-06
2:150703720 T C 0.063294 5.0823e-05
2:150706953 G C 0.360712 -6.5516e-06
2:150713157 T C 1.259770 6.7078e-06
2:150714840 T G 0.361708 -2.3775e-06
2:150720418 C G 0.465406 -1.7296e-05
2:150732710 T C 0.234621 5.4843e-05
2:150739256 A C 1.003207 1.1143e-06
2:150739343 G T 0.073239 -8.6544e-07
2:150745224 A G 0.035042 -5.1568e-05
2:150756064 G A 0.036632 4.3209e-05
2:150760982 C T 1.347991 -1.3774e-05
2:150765636 C T 0.241259 9.8118e-07
2:150782805 G T 0.479564 2.7146e-05
2:150785710 G A 0.024561 -9.1137e-06
2:150809377 T C 0.085849 -7.7450e-06
2:150814311 C T 0.028356 -1.9629e-05
2:150818921 T C 0.215140 3.5948e-05
2:150846305 T G 0.057266 1.7895e-05
2:150846513 G A 0.516404 4.6207e-05
2:150849527 C A 0.375805 -2.9093e-05
2:150852824 G A 1.858949 -7.8048e-06
2:150858560 T C 0.020111 -1.0337e-05
2:150861921 C T 0.769105 -1.0582e-04
2:150868909 C T 0.042582 5.2255e-05
2:150869208 A G 0.034016 2.3842e-05
2:150869755 C T 0.025473 5.0087e-06
2:150879090 C T 0.168364 9.6466e-06
2:150885442 G A 0.653433 5.8230e-05
2:150891651 G A 0.822541 2.8538e-05
2:150900652 G A 0.993171 -2.0177e-05
2:150902755 A G 0.027278 -4.6004e-05
2:150905715 G A 0.059817 1.3115e-05
2:150907159 A G 0.142135 1.0301e-05
2:150910260 A G 0.121004 1.2469e-05
2:150911059 T G 0.033818 -1.6619e-05
2:150914409 C T 0.054144 -1.7731e-05
2:150921940 A G 0.020627 -1.6270e-05
2:150926833 C G 0.036879 2.0238e-05
2:150933033 A G 0.150674 4.7386e-05
2:150937112 G A 0.174674 -3.2777e-05
2:150939887 T C 0.180095 2.6356e-05
2:150944211 T C 0.047327 9.4736e-06
2:150947169 C G 0.110605 -5.6146e-06
2:150952525 A G 0.182325 -1.0981e-05
2:150954403 T C 0.055718 9.7169e-06
2:150957641 T C 1.698768 -5.7073e-05
2:150966022 A G 0.153041 -2.2287e-05
2:150966084 G A 0.293789 -3.1569e-05
2:150966452 A G 0.062323 1.3084e-05
2:150977601 C T 0.037061 2.9333e-05
2:150985765 T G 1.057143 2.5804e-05
2:150988840 T C 0.048730 -1.6773e-05
2:150990224 C T 0.385260 -1.1934e-05
2:150994963 T G 0.056672 -2.6311e-05
2:150997904 T C 1.706671 2.4744e-07
2:151004332 G A 0.079818 -1.4614e-05
2:151019241 T C 0.534837 -3.6942e-05
2:151023429 G A 0.049664 -7.1911e-06
2:151026829 G A 0.220609 -3.4319e-05
2:151027197 A G 0.037785 -1.0856e-05
2:151028150 C A 0.374659 -7.1247e-05
2:151030889 A G 0.029222 8.9116e-06
2:151039559 C T 0.046260 -2.3047e-06
2:151041434 C A 0.216149 2.7055e-05
2:151048232 C A 0.061125 9.9334e-06
2:151056757 G A 0.091860 -2.6949e-05
2:151069147 G A 1.086615 -4.2265e-05
2:151076651 G A 0.060963 5.9935e-05
2:151087809 G A 0.059392 -7.3900e-05
2:151087930 G A 0.084041 1.2465e-05
2:151110250 G A 0.034948 -1.4502e-05
2:151115875 T C 1.162561 -4.5469e-05
2:151126403 A G 0.257842 -1.2913e-05
2:151133751 C G 0.078101 -8.4469e-06
2:151133862 G A 0.036236 3.5657e-06
2:151138198 G C 0.082476 4.9125e-06
2:151138651 A G 1.910289 -1.1807e-05
2:151164367 G C 0.047506 3.4207e-06
2:151164771 T C 0.083106 -4.0244e-06
2:151174853 C T 0.066689 -9.1056e-06
2:151189965 A G 0.036762 -1.3242e-05
2:151191481 G A 0.080587 -6.8862e-09
2:151197512 A G 0.061080 2.1564e-06
2:151216661 C A 0.288122 1.9736e-05
2:151219197 T C 0.036782 9.5296e-06
2:151225749 C T 0.200975 7.7944e-06
2:151229145 T C 0.051995 1.3053e-05
2:151232210 T C 0.933957 -2.6847e-05
2:151246054 A G 0.059334 -6.8165e-05
2:151251171 C A 1.375458 -1.3709e-05
2:151251280 T C 0.065179 1.1439e-05
2:151254146 T C 0.039245 -1.6795e-05
2:151254964 G A 0.099394 4.1608e-05
2:151259947 A G 0.997520 5.2043e-06
2:151260414 T C 0.151833 5.8802e-06
2:151260738 G T 0.136227 1.7315e-05
2:151260997 A G 0.205630 6.3850e-05
2:151261025 A G 0.590318 1.1007e-05
2:151261357 T C 0.234394 -8.4986e-06
2:151265812 G T 0.040602 -7.2166e-06
2:151268928 T C 0.031559 -2.9176e-05
2:151269866 C T 0.144647 -1.4104e-05
2:151273111 T C 0.185905 3.1467e-05
2:151274402 G A 0.093710 4.4276e-06
2:151279650 A G 0.034221 2.7425e-05
2:151282959 G T 0.285178 -1.3515e-05
2:151283539 T C 0.035399 -3.9881e-05
2:151284248 T C 0.060048 3.4916e-05
2:151286493 C T 0.058503 3.3359e-06
2:151287091 A G 0.033562 -3.6722e-05
2:151290089 G A 0.094872 4.1151e-06
2:151297117 A G 1.517485 4.6195e-06
2:151306427 G A 0.284954 5.3645e-06
2:151311200 A G 0.755765 -5.4635e-05
2:151313918 C T 0.027288 4.3172e-05
2:151313953 A G 0.536963 -4.1018e-05
2:151316465 C T 1.136575 -1.6288e-05
2:151317140 C T 0.467035 -1.4257e-05
2:151319753 G A 1.315212 1.5790e-05
2:151322714 A G 0.391116 -1.2122e-05
2:151330926 A C 0.304407 -9.0183e-06
2:151336842 A G 0.563453 -4.3928e-06
2:151340148 C T 0.021104 1.2392e-05
2:151343393 A C 0.041488 -8.5171e-06
2:151344984 T C 1.261623 2.3198e-05
2:151346866 G A 0.194857 4.9754e-07
2:151347342 A C 0.020861 -7.6281e-06
2:151347803 T C 0.050054 -1.6425e-05
2:151348709 A G 0.116778 2.5333e-05
2:151351313 C T 0.774139 -4.7627e-06
2:151351425 C T 0.095830 9.6205e-06
2:151364819 G A 0.133254 3.0961e-05
2:151371741 T C 0.041310 1.7735e-05
2:151385324 C G 0.057847 8.7230e-07
2:151401630 T C 0.042696 -6.6109e-06
2:151401771 G A 0.549625 8.1579e-07
2:151411010 T C 0.119836 -1.8612e-05
2:151413170 C T 1.214831 1.9357e-05
2:151424784 C T 0.206577 3.9938e-06
2:151427203 G A 0.046948 2.5186e-05
2:151429031 T C 0.255476 4.1784e-05
2:151429172 A G 0.100731 -2.4018e-05
2:151455164 A G 1.367710 -2.9194e-05
2:151459630 C T 0.217672 1.0284e-05
2:151464012 A G 0.056201 1.4189e-05
2:151467243 A G 0.299249 1.3063e-05
2:151468414 C T 0.203964 1.5926e-05
2:151472002 A G 0.139191 -3.9873e-05
2:151474362 T C 0.023172 -2.3056e-05
2:151482607 T C 0.051268 -4.2526e-07
2:151494809 A G 0.696944 2.6697e-05
2:151501020 A G 1.793208 -2.2249e-05
2:151505948 T C 0.120576 1.1806e-05
2:151519918 A G 0.244443 -3.2024e-06
2:151528935 T G 0.042832 -1.5708e-06
2:151535100 C T 0.053079 -1.8656e-05
2:151548310 T C 0.127746 4.6546e-05
2:151548888 A G 0.039606 -1.9033e-05
2:151556681 G C 0.021789 4.1975e-06
2:151561358 A C 0.039197 2.5629e-05
2:151563140 C A 0.123140 -3.2523e-06
2:151565008 A G 0.026505 1.9590e-05
2:151565880 C G 0.082317 6.3945e-06
2:151572877 G A 0.050917 -7.1802e-06
2:151573840 A G 0.124948 1.7597e-05
2:151584332 C A 0.773029 -3.2980e-05
2:151598274 T C 0.125568 2.3653e-05
2:151608765 G A 0.632842 1.6063e-06
2:151610824 T C 1.830204 -5.9870e-06
2:151619179 G A 0.495440 4.0114e-05
2:151619693 T G 1.207541 5.2831e-05
2:151630554 C A 0.035298 -2.7696e-05
2:151655513 G A 0.492934 -4.2537e-05
2:151659983 C G 0.563576 2.2099e-05
2:151665485 A G 0.120394 2.4484e-05
2:151671888 C T 0.179884 3.0038e-05
2:151673048 A G 0.111179 1.2077e-05
2:151680884 C A 1.767015 1.6887e-05
2:151704756 C T 0.467990 5.6381e-06
2:151711700 T G 1.651132 8.5713e-06
2:151713161 A G 0.151671 1.1539e-06
2:151717998 A C 1.744875 2.0551e-05
2:151721663 T C 0.022948 1.4489e-05
2:151725792 A G 1.948950 7.0058e-06
2:151726326 T C 0.534604 -1.1123e-05
2:151726957 T G 0.044163 -2.6659e-05
2:151727589 G A 0.267891 -3.4518e-05
2:151728377 A G 1.820704 2.3682e-05
2:151728543 A C 0.085956 -1.2501e-05
2:151732265 C T 0.103360 -2.1446e-05
2:151733659 T C 0.374786 -2.5306e-05
2:151737087 A G 0.154423 1.4154e-05
2:151737238 A G 0.075008 -6.6749e-05
2:151739348 T C 0.368340 1.2955e-05
2:151741204 C T 0.197736 2.1734e-05
2:151750892 C A 1.741103 1.8575e-06
2:151751328 G A 0.025006 -7.7828e-06
2:151754956 A G 0.070736 -2.5863e-05
2:151756705 C T 0.056932 1.0648e-05
2:151758445 C T 0.807328 -2.0698e-05
2:151762917 G A 1.633621 -1.8862e-05
2:151763775 A G 0.034013 -8.9164e-06
2:151764512 A G 1.595220 8.1046e-05
2:151767424 C T 0.891602 4.5453e-05
2:151767919 A T 0.095236 -2.8115e-05
2:151769380 G T 0.176833 8.5284e-06
2:151770404 T C 0.025158 9.6137e-07
2:151773679 G C 0.301755 7.3738e-06
2:151776114 T C 0.042624 -7.1624e-06
2:151776988 A G 0.041384 2.6432e-05
2:151785426 C T 0.195636 -1.1421e-05
2:151794619 C T 0.094392 -7.9820e-06
2:151804719 C T 0.040294 6.1803e-06
2:151807469 T C 0.292066 2.1996e-06
2:151823542 T G 0.112257 2.0269e-05
2:151823799 T C 1.336550 1.2478e-05
2:151832511 G A 0.640375 -2.7926e-06
2:151843978 C T 1.844626 -2.4518e-05
2:151854956 G A 0.072265 -8.4597e-06
2:151856929 T C 0.038986 6.7908e-06
2:151864913 A G 0.294237 2.3154e-05
2:151865465 T C 1.658961 -1.4251e-05
2:151868882 T C 0.021270 -5.2162e-05
2:151874288 T C 0.051466 2.2584e-05
2:151886470 A G 0.029430 1.7882e-06
2:151890730 G A 0.101111 1.2552e-05
2:151892946 T C 0.719827 -9.6445e-08
2:151898564 T G 0.091682 4.0154e-07
2:151909626 A G 0.139041 -2.3026e-07
2:151918608 A G 0.957717 -5.4127e-06
2:151924203 A G 0.132478 -5.6944e-05
2:151925973 A G 0.162152 6.8752e-05
2:151929577 C A 0.028583 -2.3897e-05
2:151940836 C T 0.179803 6.5506e-06
2:151941414 C T 0.691819 -1.4416e-05
2:151942376 T C 0.605963 5.6305e-05
2:151952564 C T 0.176891 1.9000e-06
2:151957069 T C 0.112526 1.5260e-05
2:151963175 T C 1.054244 1.0084e-05
2:151964165 C T 0.047396 1.6562e-05
2:151994414 T C 0.737994 2.9713e-05
2:151997923 G T 0.146770 9.5413e-06
2:152003476 C T 0.456230 -1.8651e-06
2:152004301 T C 0.048629 1.0288e-05
2:152008380 A G 0.062618 -2.0327e-05
2:152008859 A G 0.054222 2.7577e-05
2:152019397 C T 0.039706 -5.0143e-06
2:152031768 T C 0.035279 -5.4643e-06
2:152031892 A G 0.064443 -3.1345e-05
2:152032153 A G 0.211845 9.9466e-06
2:152034813 C T 0.029466 -1.5808e-05
2:152039438 C T 0.048911 -2.6839e-05
2:152068840 A G 0.052342 -2.2062e-06
2:152085643 C T 1.024558 -1.8687e-05
2:152106653 A G 0.237604 -2.1782e-05
2:152109840 G C 0.032832 4.0726e-06
2:152112161 G C 0.054235 -1.8560e-05
2:152117957 C T 0.308698 1.4150e-05
2:152118032 T G 0.064092 -2.7342e-05
2:152118271 A G 0.952121 1.9645e-05
2:152127169 T C 0.086281 -4.7513e-05
2:152133906 A G 0.107859 2.7367e-06
2:152139416 A G 0.949222 1.7323e-05
2:152157973 C T 0.995381 1.6942e-05
2:152162110 T C 0.084791 3.4825e-05
2:152164587 G A 1.259231 -1.0235e-05
2:152172065 A G 0.044273 9.2073e-06
2:152181745 T C 0.026836 -1.2227e-06
2:152188982 T C 0.236088 2.5375e-05
2:152192290 C A 0.106168 4.5709e-05
2:152195934 G A 1.230356 1.5846e-05
2:152196333 T C 1.479905 -4.2090e-06
2:152201214 A G 0.063469 -8.8462e-06
2:152201560 C T 0.286363 5.4526e-06
2:152206630 G A 0.600471 1.5372e-05
2:152210035 A C 0.197336 -1.6334e-05
2:152210082 T C 0.811690 4.3209e-05
2:152219866 T G 0.124779 1.0078e-05
2:152220510 G A 0.032835 -2.3595e-05
2:152223297 A G 0.073979 -4.6254e-05
2:152226570 G A 0.267381 -1.1732e-04
2:152226767 A G 0.080097 -1.1129e-05
2:152236564 G A 0.047298 1.9707e-05
2:152240794 T C 0.072885 -3.4706e-05
2:152247421 T C 0.837576 -8.8118e-06
2:152248494 G A 0.115516 -3.1579e-05
2:152266282 T C 0.087809 -1.5012e-05
2:152273758 A G 1.945110 -2.3693e-05
2:152280246 G A 0.521432 1.5064e-05
2:152295862 C T 0.203458 5.3877e-05
2:152297774 T C 0.054260 6.1958e-06
2:152300384 T C 0.027518 -2.5417e-05
2:152311612 G A 0.046905 2.4846e-06
2:152320118 A G 1.333638 1.8191e-05
2:152331418 G C 1.472177 2.0247e-05
2:152346494 C A 0.137808 1.6971e-06
2:152346979 C T 0.863091 5.4344e-06
2:152352843 G C 1.301638 3.3166e-05
2:152355557 C T 0.034766 3.2060e-06
2:152364589 A G 0.057065 -4.4721e-05
2:152373558 A T 0.028956 -1.9504e-05
2:152376025 C T 0.030550 1.5883e-05
2:152382298 A G 0.028722 -2.3776e-05
2:152383521 T C 0.053770 3.2489e-05
2:152394444 C G 0.023227 1.1893e-07
2:152397232 A G 0.045276 -6.2001e-06
2:152404901 A G 0.027440 -2.0226e-05
2:152411943 A G 0.500276 1.5915e-05
2:152417472 T G 0.048376 4.3733e-06
2:152420265 A G 0.040342 3.3616e-06
2:152421357 A G 1.952936 1.5080e-05
2:152422076 G C 1.347660 2.2596e-05
2:152425306 T G 0.126295 -5.9699e-06
2:152427080 A C 0.024665 -2.3433e-05
2:152429679 T C 0.703887 1.0957e-05
2:152430220 T C 0.069974 -2.1360e-05
2:152468776 C T 0.046925 -2.0881e-05
2:152473911 G C 0.034240 2.8347e-06
2:152474639 G T 0.064585 -6.9707e-05
2:152476028 G C 0.670354 3.9576e-05
2:152479142 C G 0.069065 1.1043e-05
2:152481977 G A 1.254794 3.0208e-05
2:152488693 T G 0.034899 -2.6582e-05
2:152491269 C T 0.594382 -8.7114e-06
2:152493660 C T 0.037178 -3.7239e-06
2:152493940 T G 0.084651 5.4950e-05
2:152496526 G A 0.313732 5.0306e-07
2:152499143 T C 0.054205 1.8600e-05
2:152500957 G A 0.041284 1.6057e-06
2:152515683 A G 0.117281 -1.4730e-06
2:152517979 C T 0.104892 1.0634e-05
2:152520258 T C 0.030910 2.2738e-05
2:152521539 G A 0.313790 2.3347e-06
2:152526675 A C 0.175249 -1.9179e-05
2:152527572 T C 1.686229 -1.4703e-06
2:152527608 T C 0.208931 -9.6359e-06
2:152527636 G C 0.033062 1.5118e-05
2:152531077 G A 1.791722 8.0956e-06
2:152536427 T C 0.032958 1.8042e-05
2:152536498 A T 1.670026 -2.6408e-06
2:152539477 T C 1.672168 2.1184e-06
2:152539836 C G 0.042205 1.3556e-05
2:152545322 G A 0.037992 4.1998e-06
2:152565912 A G 0.053848 -1.8535e-05
2:152570539 G A 0.035029 -3.7271e-05
2:152573728 G A 0.022529 -2.2428e-06
2:152574364 C T 1.859524 2.7709e-06
2:152583047 T G 0.121725 2.4789e-05
2:152593741 T C 1.828147 -7.4577e-06
2:152596332 C T 0.065760 -3.6812e-05
2:152612602 C A 0.049220 -9.0117e-06
2:152615533 T C 0.040050 1.8194e-05
2:152626194 A G 0.069827 1.4199e-05
2:152632574 T C 0.093061 9.4776e-07
2:152633114 T C 1.830013 -1.5396e-06
2:152639596 T C 0.037596 -1.0792e-05
2:152639737 A G 0.032828 1.8704e-05
2:152644148 A G 0.032809 2.0131e-05
2:152652773 A C 0.036431 8.3975e-06
2:152653419 T C 0.044108 -2.6910e-05
2:152661048 A G 0.027577 4.8251e-05
2:152668644 T C 1.955539 1.0864e-05
2:152672254 A G 0.141849 -1.5120e-05
2:152676741 C G 0.057961 -3.3484e-06
2:152677281 A G 0.092078 -7.3876e-06
2:152677308 A G 0.127717 -2.2533e-06
2:152679229 A G 0.155702 -3.9608e-05
2:152690248 A G 1.950852 1.8837e-05
2:152690862 T C 0.136857 4.1019e-05
2:152694768 T C 0.039800 2.5354e-05
2:152706484 T C 0.030118 -1.1789e-05
2:152706586 G T 0.173671 4.4230e-05
2:152708356 T C 0.165959 5.7881e-06
2:152715055 C A 0.124413 -1.2347e-05
2:152716821 T C 0.117947 1.6477e-05
2:152720030 G A 1.648136 -1.6076e-06
2:152725937 A C 0.174551 9.6542e-06
2:152731125 G C 0.075624 2.2988e-05
2:152731301 A G 0.033649 -9.2523e-06
2:152745363 G A 0.496160 -3.2881e-06
2:152754955 T C 0.080289 -8.4057e-06
2:152760078 G A 0.228506 -2.2524e-05
2:152775308 A G 1.303787 6.3499e-06
2:152786870 C G 0.066530 -1.3305e-05
2:152794981 A G 0.156566 -3.6182e-05
2:152804509 G A 0.105106 -3.6867e-05
2:152806131 T C 0.505395 3.6205e-05
2:152809454 A G 0.123111 3.6919e-05
2:152819262 A G 1.782948 2.7251e-05
2:152828281 G C 1.835346 2.2867e-05
2:152829595 A G 0.032507 -6.1404e-06
2:152831276 C A 0.511201 3.3619e-05
2:152833719 C T 0.059918 5.0446e-06
2:152842343 G A 0.095979 -6.4685e-05
2:152842585 C T 0.042329 1.2189e-05
2:152848504 T C 0.026330 1.0351e-05
2:152851729 C T 1.267738 -1.5536e-05
2:152855656 C A 0.060385 -5.1375e-06
2:152858954 T C 0.117564 4.9764e-05
2:152875657 C T 0.061775 2.3339e-05
2:152876392 C T 0.150564 2.4550e-05
2:152879348 T C 0.425651 1.3512e-05
2:152887461 C T 1.181610 -1.4405e-05
2:152902751 A G 0.019978 5.5744e-06
2:152909764 A G 0.020205 -3.0293e-06
2:152911430 A G 0.200790 -2.4985e-05
2:152918863 A C 0.107547 2.4828e-05
2:152923715 A C 0.028472 -2.0202e-05
2:152925043 C T 0.024503 1.0990e-05
2:152929933 G A 0.049846 4.1299e-06
2:152932287 T A 0.918705 4.9382e-06
2:152943000 G A 0.176505 1.3028e-05
2:152958034 G A 0.036782 1.3191e-05
2:152966710 C A 0.033526 7.2014e-06
2:152969774 C T 0.030030 3.0631e-06
2:152973623 C T 0.136393 9.4908e-06
2:152996974 T C 1.019446 4.5174e-06
2:152998552 A G 0.407812 -2.8224e-05
2:153000090 C T 0.061473 -4.6673e-05
2:153008025 A G 0.139405 1.9645e-05
2:153036974 T C 0.060661 -1.3773e-05
2:153056973 G A 0.392988 -2.1724e-06
2:153082332 G A 0.077345 -3.1814e-05
2:153089621 C T 1.449226 -1.2510e-05
2:153099113 C T 0.130950 -3.8052e-05
2:153107525 G A 0.043176 1.7895e-05
2:153122063 C T 1.583866 -6.0679e-06
2:153127809 G A 0.050765 -8.4173e-06
2:153140266 G A 0.048713 3.3477e-05
2:153167573 G A 1.614143 1.4209e-05
2:153191371 C T 0.046681 3.1657e-05
2:153193270 G T 1.247601 2.5397e-05
2:153206469 C T 0.034081 -2.6584e-05
2:153221287 T G 0.147958 1.1567e-05
2:153224206 G C 0.050515 3.7556e-05
2:153228860 T G 0.076920 -1.6997e-06
2:153233457 G A 0.036460 3.4683e-05
2:153237875 T C 1.281520 1.7036e-05
2:153263124 G A 1.946379 -3.2779e-05
2:153268606 C T 0.190257 8.4717e-08
2:153268746 G A 0.088725 1.7843e-05
2:153270227 A G 0.096985 -3.5876e-06
2:153271645 C T 0.050502 2.3802e-05
2:153278499 C A 0.393242 2.0369e-06
2:153282016 G T 0.057578 -4.8421e-05
2:153303355 T C 0.047026 1.8704e-05
2:153314254 T C 0.135520 -5.9436e-06
2:153321023 C T 0.036873 9.1613e-06
2:153323158 C A 0.846109 -2.0528e-05
2:153324757 A G 0.056468 -4.4790e-06
2:153339823 C T 0.551076 1.3111e-05
2:153340734 G A 0.651525 9.4099e-06
2:153347966 G A 0.080613 2.9084e-05
2:153349283 A G 0.682474 3.7285e-07
2:153353083 C G 0.021393 1.0826e-05
2:153354994 A G 0.585148 7.0906e-06
2:153355512 A G 1.825907 4.6752e-05
2:153356782 G C 0.026476 -2.1489e-06
2:153361084 C T 0.099556 -5.2150e-06
2:153361375 G T 1.237968 2.0288e-05
2:153366827 C T 1.095112 2.0397e-05
2:153371385 A G 0.099572 -1.4433e-05
2:153373160 T G 0.210930 -9.2902e-06
2:153374122 A C 0.590464 8.5468e-06
2:153375118 A G 0.059087 -1.9776e-05
2:153378652 A G 1.252425 -9.4019e-06
2:153384855 C A 0.078377 1.2346e-05
2:153389851 G T 1.883472 1.2266e-05
2:153390922 G A 0.670166 -8.7134e-06
2:153397623 T C 0.102201 3.4872e-06
2:153402571 C T 0.229804 5.9183e-06
2:153403242 T C 0.387123 4.1132e-06
2:153406151 C A 0.032341 1.6671e-05
2:153408076 G A 0.470041 4.3125e-05
2:153415114 C G 0.072119 -1.6115e-06
2:153423257 T C 1.556227 1.3021e-06
2:153428985 C T 0.056672 -1.2795e-05
2:153433528 T C 1.218201 6.2482e-06
2:153438591 C G 0.118602 -4.7389e-05
2:153439560 C T 0.053056 -3.8937e-05
2:153442023 T C 0.026918 -5.0160e-06
2:153442248 A G 0.030118 -7.5263e-06
2:153447943 C T 0.054436 -5.6954e-06
2:153450936 T C 1.304566 2.0570e-06
2:153454707 T G 0.231797 -1.9797e-05
2:153456598 T G 0.049901 2.4081e-05
2:153458114 A G 0.052096 -1.9931e-05
2:153458750 G C 1.555682 -1.3266e-05
2:153462347 A G 1.302563 6.7958e-05
2:153462724 G C 0.088277 9.7870e-06
2:153464021 G A 0.563479 1.0381e-04
2:153464580 C T 0.956318 -3.9756e-05
2:153464633 A G 0.289437 -2.0368e-06
2:153465504 A C 0.031556 2.6118e-05
2:153466354 T C 0.040881 1.5170e-06
2:153469557 C T 0.325147 1.1593e-05
2:153470922 C G 0.220567 3.0621e-06
2:153472798 A G 0.050622 8.5829e-06
2:153477230 A G 0.041904 -3.5207e-05
2:153477850 A G 0.157023 -1.2249e-05
2:153489324 T C 0.071963 9.9060e-06
2:153493551 T G 0.070925 2.6538e-06
2:153495234 T C 1.810674 -1.4633e-05
2:153497193 C T 0.032228 1.5298e-05
2:153500983 G A 0.046221 -2.8913e-06
2:153501149 G A 0.052066 3.6592e-07
2:153501448 G A 0.737124 7.9235e-06
2:153505376 C T 0.028099 1.8209e-05
2:153513916 C T 0.130599 4.2632e-05
2:153543165 G A 0.277346 -8.1605e-06
2:153550338 C T 1.655225 2.5122e-06
2:153557621 T C 0.047886 -3.2877e-05
2:153562485 T C 0.039187 2.4335e-06
2:153573075 C T 0.026515 -1.4470e-05
2:153575305 T G 0.027508 2.0489e-06
2:153580483 G A 0.263769 2.0598e-06
2:153584625 T C 0.048635 3.7132e-06
2:153599430 G A 0.025032 2.1360e-05
2:153605080 G T 0.090906 9.3449e-06
2:153605798 A G 0.027171 4.5480e-06
2:153609090 T C 0.304049 -1.7388e-05
2:153613324 T C 0.200303 -1.1523e-05
2:153619501 G A 0.090597 -4.2398e-05
2:153647036 C T 1.660613 -3.2874e-05
2:153649510 A T 0.081285 -3.6767e-05
2:153654037 T C 0.073632 -1.2451e-05
2:153658262 G A 0.096245 -1.2561e-05
2:153663673 G T 0.068633 -7.8464e-06
2:153664448 A G 0.082444 1.0152e-05
2:153677047 T C 0.128694 -1.6626e-05
2:153717593 C T 0.318799 -1.0272e-05
2:153717894 A G 0.159318 -3.0400e-05
2:153719061 T C 0.155488 1.5278e-06
2:153725234 C A 0.150496 1.2817e-05
2:153731831 G A 0.027674 2.7976e-06
2:153740617 T C 0.318253 -1.2367e-05
2:153745861 T C 0.115516 -1.2479e-06
2:153746585 A C 1.886289 1.4343e-05
2:153749403 T C 0.021374 -6.0144e-05
2:153760349 A G 0.763840 1.4835e-05
2:153766768 A C 1.900119 1.4445e-05
2:153778772 C T 0.555520 9.1831e-07
2:153782342 T C 0.270832 -1.6233e-06
2:153793046 C G 0.031819 1.6975e-06
2:153800200 A G 0.023123 1.3723e-05
2:153807042 C T 0.060752 -7.3030e-06
2:153809218 T C 0.041956 1.1618e-05
2:153809411 T G 0.026294 -4.5406e-05
2:153823077 T C 0.055870 1.1217e-05
2:153825621 T G 0.980846 3.1636e-05
2:153832305 A G 0.114415 4.0237e-05
2:153835083 A C 0.075800 -1.0555e-05
2:153837585 A C 0.078779 -8.3561e-06
2:153846127 A G 0.188375 -1.7150e-05
2:153847917 T C 1.250237 -8.1586e-06
2:153872060 C G 0.084661 -3.2737e-06
2:153876159 T G 0.080694 -4.1845e-05
2:153879218 A G 1.223027 -9.7972e-06
2:153881115 G A 0.384867 2.1582e-05
2:153885826 A G 0.188965 -4.0185e-05
2:153918127 C T 1.852630 -2.4910e-05
2:153921648 T C 0.052154 -3.6647e-06
2:153921800 A G 1.836943 4.3215e-05
2:153936106 T C 0.048717 1.3053e-05
2:153937206 C T 0.052404 1.2896e-05
2:153948158 G A 0.536649 -4.4876e-05
2:153954178 C A 0.255576 4.3596e-05
2:153957064 T C 0.433500 -3.8984e-06
2:153957755 T G 0.678780 1.5771e-05
2:153963796 G A 0.043085 -2.1944e-05
2:153968637 G A 0.289742 4.4239e-05
2:153971933 C T 0.538804 2.7964e-05
2:153974661 A C 1.960975 -1.5030e-05
2:153976787 A G 0.227747 -6.5197e-06
2:153981457 G A 0.780287 1.9645e-05
2:153982272 C T 1.624770 3.7461e-05
2:153985105 G A 0.027930 1.4644e-05
2:153988364 C T 0.100140 -9.0882e-06
2:153992301 A G 0.188323 -5.2077e-06
2:153992421 G T 0.275652 4.1544e-05
2:153992778 G A 0.367905 -5.4209e-05
2:153993808 C T 1.920571 2.1328e-07
2:153994852 T C 1.965127 -2.2367e-06
2:153997266 A G 0.046938 3.3373e-07
2:154003081 C T 1.581684 -1.1092e-05
2:154003158 A G 0.269790 3.0075e-05
2:154013361 C T 0.256956 1.1148e-05
2:154019476 T C 0.411619 5.9090e-05
2:154022585 A G 0.131057 -9.1389e-06
2:154022856 C A 1.353305 6.8381e-05
2:154023858 G T 0.296493 1.6435e-05
2:154024251 G A 0.069931 -9.4162e-06
2:154026147 A C 0.064147 -1.1393e-05
2:154028459 G A 0.069662 6.0761e-05
2:154028998 A T 0.030060 -1.6938e-05
2:154032887 G A 0.304478 7.6782e-06
2:154051718 G C 0.350708 -1.8076e-05
2:154057147 A G 0.992330 3.5512e-06
2:154070472 C G 0.097294 -2.4007e-05
2:154070889 G A 0.308659 -7.8113e-06
2:154072874 T G 0.064410 5.5425e-06
2:154083686 G A 0.116811 -2.8206e-06
2:154083731 A C 1.735949 -1.7384e-05
2:154092084 C T 0.402093 -3.8923e-05
2:154132408 C T 0.701257 2.6315e-06
2:154138434 A G 0.030858 -2.4310e-05
2:154154985 C T 0.028258 -5.0016e-05
2:154161461 T G 0.085956 1.0510e-05
2:154163166 T C 0.398600 -1.1336e-05
2:154168468 T C 0.168686 -3.3112e-05
2:154169240 A G 0.208590 3.8630e-05
2:154185067 C T 1.558720 6.3215e-06
2:154199791 A G 0.145569 1.2392e-05
2:154205381 T C 0.067474 3.0598e-06
2:154205978 C A 1.388467 -2.2911e-05
2:154212790 A G 0.769374 -2.6630e-05
2:154216025 C T 0.041946 6.5116e-06
2:154217852 T C 0.051125 -3.2312e-05
2:154223219 G A 0.106625 -2.1678e-05
2:154225519 C T 1.703851 -3.7487e-05
2:154228344 G T 0.323576 1.6599e-06
2:154231901 A G 1.701475 -3.5388e-05
2:154235339 G T 0.878463 -3.2145e-05
2:154245633 G A 0.292481 8.9904e-06
2:154247775 C A 0.032225 -3.2192e-05
2:154261453 T C 0.072723 -4.3850e-05
2:154262090 G A 0.253720 -3.7625e-05
2:154273475 A G 1.658429 -7.7082e-06
2:154274148 C T 0.502632 1.0783e-05
2:154277393 T C 0.116317 1.7521e-05
2:154280117 T C 0.167761 -4.3710e-05
2:154330418 T C 0.104347 -1.7915e-05
2:154331015 T C 0.041865 1.5215e-05
2:154333680 C T 0.059856 -1.8275e-05
2:154349160 C G 0.164930 -1.3605e-05
2:154350924 C T 0.469642 -2.6049e-05
2:154352501 T G 0.798807 -1.1185e-05
2:154354007 A C 0.673512 -1.4183e-05
2:154362417 T C 0.075216 3.6288e-05
2:154369688 C T 0.149902 -2.2078e-05
2:154370972 A G 0.231658 2.3011e-05
2:154371198 T C 0.384621 -1.7743e-06
2:154372730 T G 0.046591 2.9359e-06
2:154390780 A C 0.835755 -2.3247e-05
2:154402761 T A 0.817490 -1.1150e-05
2:154407649 G C 0.141992 -5.5810e-05
2:154411615 G A 0.317416 -1.3014e-05
2:154412960 G T 0.133780 6.4510e-06
2:154413874 A G 0.848102 -4.1226e-06
2:154414139 T C 0.114172 -1.0350e-05
2:154414404 C T 1.003129 -1.5934e-05
2:154415846 T C 0.149662 8.0002e-06
2:154417270 T C 0.166177 1.0634e-05
2:154418706 C T 0.917416 1.1656e-06
2:154422529 C T 0.189086 -9.7352e-06
2:154423437 A G 0.642683 4.7677e-06
2:154424279 G A 0.436340 -7.7125e-06
2:154427395 C A 0.056104 -4.8971e-05
2:154431866 C G 0.169416 1.2071e-06
2:154432773 A G 0.049139 1.1578e-06
2:154449316 G A 0.075303 -1.5770e-05
2:154457104 C T 0.316731 1.3148e-05
2:154460805 A G 0.038080 1.3757e-05
2:154461799 C T 0.840919 -2.2073e-05
2:154466531 T G 0.058074 -1.0937e-05
2:154467281 A G 0.094476 3.7358e-06
2:154478477 C A 0.042290 -8.4872e-07
2:154478597 A G 0.082210 2.3180e-05
2:154478747 A G 0.388246 9.0174e-06
2:154488799 T C 0.094122 -2.3917e-05
2:154488855 A G 0.069782 -7.6850e-06
2:154495260 A G 0.023857 -8.1661e-06
2:154501259 G A 0.116158 4.7468e-05
2:154510153 A C 0.024801 6.2938e-06
2:154511449 T C 0.199914 2.4089e-05
2:154511803 C T 1.771448 2.8919e-05
2:154516869 T C 0.454610 -1.4566e-05
2:154519448 A G 0.545545 1.5721e-05
2:154524985 C G 0.224485 3.2964e-05
2:154539187 C T 0.034425 1.8777e-05
2:154540738 C G 0.045055 3.2107e-06
2:154546032 T C 1.599102 -1.7063e-05
2:154561650 T C 0.060577 1.3922e-05
2:154590687 T C 0.136484 -4.8402e-05
2:154591820 C T 0.132173 -1.4987e-06
2:154595781 A G 0.139678 -6.7029e-05
2:154602092 G A 0.090851 1.2766e-05
2:154602637 C T 0.152992 1.2893e-05
2:154631456 G T 0.706172 -2.9498e-05
2:154633784 G A 0.073203 1.2145e-05
2:154650420 T C 0.203500 -1.1187e-05
2:154652500 C T 0.070918 4.6031e-05
2:154656746 C A 0.094960 1.0699e-06
2:154662797 G C 0.138486 -1.3517e-05
2:154682501 T C 0.710518 -9.8438e-06
2:154688399 T C 0.910483 -1.4451e-05
2:154715606 C T 1.886010 -2.1142e-05
2:154720281 G T 0.188151 1.3831e-05
2:154720402 C T 0.339588 1.4998e-05
2:154720432 T C 0.078526 -1.4346e-05
2:154723802 G A 0.029849 -7.3664e-06
2:154727010 G A 1.802251 -4.7048e-05
2:154732191 A C 0.047305 6.0445e-06
2:154800999 C T 0.135474 1.5094e-05
2:154808584 A G 0.020101 3.6441e-05
2:154811832 A G 0.079334 1.0420e-05
2:154826177 A G 0.040398 1.7559e-05
2:154828069 C A 0.077066 -6.4176e-06
2:154852181 A G 0.052949 1.4524e-05
2:154861176 C T 1.520134 -1.1091e-05
2:154862349 C T 0.169562 1.1161e-05
2:154870787 T C 0.064994 -1.6143e-05
2:154874673 A G 0.566309 -2.6421e-05
2:154893301 T C 0.091980 -1.4166e-05
2:154909663 C T 0.534143 -7.4075e-06
2:154915666 A G 0.067328 -4.1805e-06
2:154926787 G A 1.729775 -4.8493e-05
2:154936872 T G 0.023458 -1.8007e-05
2:154977080 T G 0.132332 1.2667e-05
2:154986727 G A 0.031936 -9.0156e-06
2:154988832 C T 0.061132 1.6236e-05
2:155011668 C T 0.054316 7.0041e-06
2:155025395 C T 0.255339 3.6476e-05
2:155027447 G A 0.289807 1.9778e-05
2:155028559 C G 0.271137 1.2918e-05
2:155032399 G A 0.075258 -1.9531e-05
2:155046249 T C 0.020101 1.4977e-06
2:155060275 C A 0.077637 1.5338e-06
2:155070567 T A 1.487607 7.4642e-05
2:155089021 G A 0.510185 -5.6660e-06
2:155090588 G A 0.198213 -2.8271e-05
2:155096310 G A 0.076004 -7.3576e-06
2:155096811 C T 0.359917 2.3486e-05
2:155100956 G A 0.054290 2.0204e-05
2:155100980 G A 0.287564 5.0205e-05
2:155101286 G A 0.021069 1.9623e-05
2:155136081 A G 0.120972 9.6644e-06
2:155144714 T C 1.098582 -3.4864e-05
2:155151149 T C 0.027440 1.0905e-05
2:155153763 G A 0.020075 -4.6959e-06
2:155171476 A G 0.174213 -8.9423e-06
2:155177282 G A 0.026875 -2.6756e-05
2:155179331 T C 0.361764 -5.5916e-07
2:155179503 G C 0.124114 2.0579e-05
2:155181150 A G 0.616262 -6.2964e-05
2:155185454 G A 0.500837 7.4468e-06
2:155187228 A T 0.040300 -3.3863e-05
2:155188758 C T 0.368369 1.9168e-05
2:155192761 C G 0.118379 3.6081e-06
2:155194980 T C 0.062881 1.9197e-06
2:155195943 T C 0.054072 -2.1233e-05
2:155200316 G A 0.030508 3.3686e-06
2:155203693 G A 0.045033 -1.0103e-05
2:155206097 C T 0.269621 2.8266e-05
2:155206362 A C 0.058373 2.5046e-05
2:155206528 C T 0.022373 1.3180e-05
2:155211320 A G 0.109644 5.0314e-05
2:155211362 A G 1.979162 8.0914e-06
2:155211804 T C 0.407267 1.6110e-05
2:155212216 C T 0.084976 9.3167e-06
2:155215860 T C 1.369625 -1.4947e-04
2:155217731 A G 0.098511 -7.8037e-06
2:155218846 T C 0.228626 1.0607e-04
2:155226677 C T 0.731366 9.3948e-05
2:155233699 G T 0.993177 -2.9268e-05
2:155239239 A G 0.277379 -5.1187e-05
2:155239941 G C 0.074310 -3.2110e-05
2:155254606 C T 0.583931 3.4823e-05
2:155254838 G A 0.036233 -2.3179e-05
2:155257584 G A 0.040586 -5.6907e-06
2:155260167 A G 0.033760 -3.3493e-05
2:155261307 A G 0.077153 8.5894e-08
2:155263424 T C 0.067328 -1.9487e-05
2:155272453 C G 0.279096 -3.6530e-05
2:155275025 G A 1.282104 2.9189e-06
2:155278956 G A 0.105418 1.1021e-05
2:155282954 A G 0.070058 5.6638e-05
2:155284294 T G 0.153018 2.7078e-05
2:155291307 A G 0.033000 3.0370e-05
2:155294658 C T 0.240740 6.5610e-05
2:155297612 C G 0.265963 -2.9047e-05
2:155303923 A G 0.036714 -2.5110e-06
2:155308672 C A 0.902593 1.9891e-05
2:155312189 G A 0.022841 -8.8001e-06
2:155313749 G A 0.265083 -3.8258e-05
2:155314765 T C 0.049025 -2.2227e-05
2:155316972 T C 0.082528 -4.7967e-05
2:155322131 T C 0.085846 7.8613e-06
2:155322534 C T 1.009958 4.8067e-06
2:155322559 C T 0.324200 -7.7430e-06
2:155332486 C A 0.217263 -5.9755e-05
2:155336937 A G 0.034484 -1.5877e-05
2:155340659 G C 0.467743 -7.7175e-05
2:155341520 T G 0.381953 -3.7365e-05
2:155342678 T C 0.145988 2.3922e-06
2:155351748 G A 0.050093 2.6153e-05
2:155358971 A G 0.811830 -1.8111e-05
2:155363915 T C 0.084164 5.9394e-06
2:155365842 C T 0.595161 -1.9468e-05
2:155371115 G C 0.050067 7.3379e-06
2:155374981 G A 0.059029 -1.0037e-05
2:155390219 T C 0.050138 -2.0578e-05
2:155390631 A G 1.392521 1.2715e-05
2:155391005 C A 1.733787 1.5938e-05
2:155392089 G T 1.082197 -5.1584e-05
2:155392479 A G 0.036740 8.8138e-06
2:155398299 C T 0.059003 7.1861e-06
2:155399735 C T 1.539268 4.9235e-05
2:155401888 A G 0.133958 1.2811e-05
2:155402799 T G 0.898062 -2.9594e-05
2:155407057 A G 0.193519 -3.0670e-07
2:155418877 T G 0.063764 4.1075e-05
2:155423028 A G 0.222044 3.1015e-05
2:155423665 T C 0.128778 3.1226e-07
2:155435040 C G 0.056581 -4.6215e-07
2:155436323 T C 0.048035 6.4734e-05
2:155437213 G A 0.182354 -2.6060e-06
2:155443809 G A 0.026690 1.5892e-06
2:155447894 G A 0.049596 -9.6314e-06
2:155449491 C A 0.205389 -2.7418e-05
2:155453237 C T 0.034704 1.1600e-05
2:155459046 A G 0.811651 -2.8914e-06
2:155466861 T C 1.885964 -1.9386e-05
2:155474695 A G 0.041355 -1.8454e-05
2:155484689 C T 0.062829 3.0216e-06
2:155484921 T C 0.050826 -4.4608e-05
2:155486108 G A 0.049635 1.5833e-05
2:155497486 C T 0.083606 -2.9362e-06
2:155498699 A C 0.122501 3.0845e-05
2:155499463 A G 1.098680 3.0296e-05
2:155507711 G T 0.982288 1.0272e-05
2:155518968 G T 0.046776 -2.0969e-05
2:155531774 G C 1.901194 4.3013e-05
2:155532242 A G 0.081350 -3.4465e-05
2:155534234 G T 1.949041 3.9981e-05
2:155539494 G A 0.804988 -9.1544e-07
2:155542069 C T 0.060129 1.3657e-06
2:155542122 T G 0.057068 -1.2538e-05
2:155546028 G A 1.909377 3.6201e-05
2:155547138 A G 1.096278 -1.2014e-05
2:155555090 A G 0.037811 1.1108e-05
2:155561854 T G 0.108287 1.7027e-05
2:155570994 T C 0.919818 5.8563e-06
2:155571123 T C 0.602338 3.6643e-07
2:155578422 G A 0.570334 -6.1905e-06
2:155578908 A G 0.065754 -1.8558e-05
2:155579434 T C 0.049820 2.1674e-05
2:155589120 A G 0.028031 9.2270e-06
2:155596688 A C 0.199472 1.4023e-05
2:155604983 T C 0.026905 4.7797e-07
2:155605608 A G 0.165495 4.3631e-05
2:155612860 C T 0.062232 1.1761e-05
2:155616448 C T 1.030125 -1.7553e-05
2:155619314 C T 0.966412 -2.7529e-05
2:155620733 A G 0.620485 -7.6100e-06
2:155628974 T C 0.054264 7.9413e-06
2:155632293 C T 0.767696 -8.9817e-06
2:155634982 G A 1.777041 9.9397e-06
2:155641225 C T 0.023331 4.9657e-05
2:155641472 G A 0.086381 -2.3926e-05
2:155641769 G A 0.624510 -7.8051e-05
2:155642178 G T 0.033182 -6.8643e-07
2:155643514 C A 0.272520 2.5802e-05
2:155645588 T C 0.090361 -5.8182e-05
2:155647666 T G 1.350825 3.1914e-05
2:155647819 T G 0.764035 -6.6320e-05
2:155647989 T G 0.075342 2.8493e-05
2:155649338 C T 0.127730 -4.7832e-05
2:155651394 G A 0.233547 3.2317e-05
2:155658964 C G 0.588332 8.6422e-06
2:155667307 G T 0.096748 -3.9959e-05
2:155670203 C A 1.108245 -2.9772e-06
2:155676886 C A 1.597985 -2.8745e-06
2:155676979 A G 0.053478 6.4293e-06
2:155677812 G A 0.027294 -7.3245e-06
2:155685114 C T 0.419909 6.2248e-06
2:155694048 G A 0.372738 5.5504e-05
2:155713849 A G 0.138889 -1.5384e-05
2:155720856 G A 1.491421 5.4236e-06
2:155723024 A G 0.037142 1.7339e-05
2:155743470 A G 0.705633 -4.6762e-05
2:155747603 G A 0.065582 1.6702e-05
2:155752648 A G 0.035298 6.3181e-07
2:155758378 T C 1.586449 -1.7654e-05
2:155772650 C T 0.029852 -1.2288e-05
2:155774378 T C 0.045938 -1.1320e-05
2:155790394 T G 0.041680 -1.3938e-07
2:155800905 G C 0.070733 -3.2150e-05
2:155830574 G T 0.022348 8.1550e-06
2:155834688 G T 0.438300 5.4948e-06
2:155847348 G A 0.192526 -9.4839e-06
2:155867308 G A 0.624695 4.4136e-05
2:155868715 T C 0.083476 -3.5364e-05
2:155914743 T G 0.041280 1.1767e-05
2:155926627 G T 0.107193 3.3500e-05
2:155934150 C T 0.085508 -3.3354e-06
2:155952903 A G 0.039398 4.9456e-07
2:155952956 G A 0.032283 1.8847e-05
2:155956385 T G 0.100601 -2.0946e-05
2:155967158 C T 0.058957 5.3070e-06
2:155972558 C T 0.426920 -6.0556e-05
2:155972873 C T 0.317004 -1.4649e-05
2:155984165 T C 0.065241 3.2122e-05
2:155994114 A G 1.593580 -2.2947e-05
2:156005991 T C 1.052209 -1.7666e-05
2:156008193 C T 0.059298 8.9616e-06
2:156022613 A C 0.089065 -4.0059e-05
2:156023190 G C 0.108355 5.5407e-05
2:156023916 A G 0.451903 1.9902e-05
2:156068342 A C 0.111001 2.8622e-05
2:156137545 T C 0.384750 -2.6620e-05
2:156140001 G A 1.305922 1.3598e-05
2:156141271 C T 0.113682 2.9552e-05
2:156150810 T C 1.781971 4.2979e-05
2:156160747 T C 1.871926 7.9588e-05
2:156177718 G A 0.103957 -2.0490e-05
2:156178640 G A 0.046558 -2.1608e-05
2:156182044 T G 0.057389 8.1533e-06
2:156192624 C T 0.027320 -1.2012e-05
2:156196912 A G 0.099137 -2.6565e-05
2:156214401 G T 0.041134 -1.5217e-05
2:156218638 G A 0.235404 2.8776e-05
2:156244152 A G 0.102886 -2.9926e-05
2:156252018 A G 0.039774 1.0852e-05
2:156253101 T C 0.090802 -2.9166e-05
2:156270223 G A 0.025055 -2.2077e-05
2:156299850 A G 0.073002 2.4180e-05
2:156306636 G A 0.019923 1.2773e-05
2:156311774 A G 0.031734 -2.1993e-05
2:156312118 T C 1.872997 6.7743e-05
2:156333118 G A 0.366980 -1.4528e-05
2:156346494 T G 0.400204 2.4793e-05
2:156348905 G A 0.054101 8.1485e-06
2:156353683 A G 0.099614 -3.5532e-05
2:156393034 T G 1.739471 1.9685e-05
2:156398011 C T 0.939079 1.9398e-05
2:156403390 A C 0.098926 -2.2524e-05
2:156403655 A G 0.075920 -1.6222e-05
2:156404781 T G 0.099965 -3.9307e-05
2:156422048 T C 0.142505 2.7345e-05
2:156425959 G C 1.056318 -3.4964e-06
2:156431349 G A 0.105428 2.1435e-05
2:156433897 G A 0.112604 -3.7028e-05
2:156448904 T C 0.366941 -4.6930e-05
2:156458684 T C 0.804608 1.6358e-05
2:156464738 G A 0.143070 8.3887e-05
2:156465747 A C 0.031251 6.2711e-05
2:156467389 A G 0.054400 -7.3552e-06
2:156474392 C T 0.072190 -6.7357e-06
2:156481068 C T 0.949982 -3.8358e-05
2:156481556 T G 0.038242 -7.0263e-06
2:156482550 G C 0.040342 9.8081e-06
2:156485382 A G 0.053082 9.0719e-06
2:156490535 T C 0.028722 4.1985e-05
2:156495011 G T 0.177086 -1.2470e-05
2:156502794 G A 1.960553 -4.6719e-05
2:156504474 A G 0.673145 8.2562e-06
2:156504994 C T 0.041874 -1.9891e-05
2:156506516 C T 1.935820 -7.1306e-05
2:156509124 T C 0.038116 1.1456e-05
2:156511698 G A 0.054160 -1.8629e-05
2:156513815 C A 0.697223 -1.9349e-05
2:156520464 A G 1.352935 -4.8876e-06
2:156531558 A C 0.031179 1.8178e-05
2:156547858 A G 0.028489 -1.9715e-05
2:156558072 T C 0.114480 2.6660e-05
2:156562054 A G 0.171720 -8.8945e-06
2:156565941 T G 0.156429 -8.8501e-06
2:156574981 C T 1.286509 4.9610e-05
2:156579537 A G 0.286418 -1.1771e-05
2:156581273 T C 0.348959 -2.0780e-05
2:156582825 A G 0.368937 -5.2654e-06
2:156588548 A G 0.444652 1.6372e-06
2:156591277 A C 0.270523 -1.1348e-05
2:156596892 G A 0.039401 -1.8412e-06
2:156597010 G T 0.362711 -2.1830e-05
2:156599610 A G 0.023052 -1.4158e-05
2:156605371 T C 0.077215 7.3945e-06
2:156626147 T C 0.081006 5.4835e-07
2:156631643 G A 0.527275 -3.8265e-05
2:156636576 A G 0.225361 6.4476e-06
2:156655673 T C 0.750464 -2.8749e-05
2:156656548 G A 0.041514 -2.4715e-05
2:156673581 G A 0.025467 -5.8338e-06
2:156711712 G T 0.261094 -9.1304e-06
2:156727174 C T 0.267914 -8.8423e-06
2:156730529 T C 0.606700 1.6356e-05
2:156735746 G A 0.320577 -2.1975e-05
2:156749722 A C 0.076468 3.8864e-05
2:156751921 C T 1.382316 1.7278e-05
2:156760143 A G 0.115762 -3.9798e-05
2:156760611 G T 0.077588 1.0543e-05
2:156760865 T C 0.162301 -9.4602e-06
2:156765480 T C 0.074229 -9.9962e-06
2:156794189 T C 0.418767 4.9176e-05
2:156796770 T C 0.222436 4.0940e-05
2:156808614 C T 1.353578 4.1409e-06
2:156813666 A G 0.126230 6.0334e-05
2:156833498 G A 0.138529 -1.0920e-05
2:156840025 A G 0.025866 -2.4544e-06
2:156845902 A G 0.076566 1.3961e-05
2:156846298 G A 0.020815 1.4611e-06
2:156856880 G A 0.694386 7.1762e-06
2:156877774 A C 1.852867 2.9283e-05
2:156882125 G C 0.228178 -2.1794e-05
2:156888500 G C 1.824063 -4.7535e-06
2:156891578 T C 0.150752 -1.5183e-06
2:156905481 G T 0.113094 4.3356e-05
2:156909116 A C 0.223673 4.7848e-05
2:156911378 C T 0.996693 -5.0599e-05
2:156911600 T G 0.249627 -7.4579e-05
2:156912624 A C 0.061677 -1.1471e-05
2:156914685 T C 0.181922 7.4312e-05
2:156921590 T C 0.261665 -6.2068e-05
2:156925286 T A 0.252532 3.9076e-05
2:156932928 G A 0.109810 -1.0526e-06
2:156933553 G A 0.587066 1.3840e-05
2:156938071 G T 0.241636 1.1419e-05
2:156948047 C T 1.607521 -6.8003e-06
2:156948356 G A 0.200287 -1.8330e-05
2:156952364 C A 0.430400 -2.4050e-05
2:156953825 C T 0.166994 -4.7472e-06
2:156956343 G T 0.038372 5.0382e-05
2:156973151 G C 0.082694 -4.2160e-05
2:156975459 T C 0.220622 4.0424e-05
2:156984669 G A 1.551657 -4.7324e-07
2:156990715 T C 0.658377 1.1525e-05
2:157001337 T C 1.736413 1.0112e-05
2:157011889 C T 0.077643 -3.1205e-05
2:157016257 T C 0.270319 2.3783e-06
2:157017331 G A 0.054153 2.5029e-06
2:157041921 C T 0.074784 -6.5192e-05
2:157044009 G A 0.046045 5.9074e-05
2:157044181 C T 1.960930 -1.5709e-05
2:157054836 A C 0.023451 -1.1845e-05
2:157056766 A G 0.026450 -9.9304e-06
2:157076320 A G 0.981810 9.5699e-06
2:157096776 C T 0.130502 2.6467e-05
2:157097381 G A 0.136052 -2.3753e-05
2:157108393 C T 0.186018 -8.8992e-06
2:157122320 G A 0.062239 -1.5380e-06
2:157134497 G A 0.133507 1.9282e-05
2:157136844 C T 1.594765 2.8685e-05
2:157143309 G A 0.359118 -3.5140e-05
2:157145460 A G 0.046951 -1.0860e-05
2:157148798 A G 0.025084 -9.0879e-06
2:157149188 A G 0.040239 6.7442e-05
2:157154709 C T 0.931974 6.2901e-05
2:157157148 C T 0.025084 -2.5603e-05
2:157169867 G C 0.088507 -2.9373e-05
2:157181925 C A 1.091665 2.7203e-05
2:157188145 T C 1.409993 4.1974e-05
2:157197931 A G 0.162671 1.0649e-05
2:157214508 C T 0.045325 -3.5711e-05
2:157216204 T C 0.170792 -1.6274e-05
2:157218343 A G 1.524301 -3.5716e-05
2:157250248 C T 0.076660 2.4292e-05
2:157262430 G A 0.139337 3.2357e-05
2:157282076 G A 0.480330 3.3525e-05
2:157294477 G T 0.042582 -4.2431e-06
2:157303460 T C 0.097550 -4.2333e-05
2:157305187 G A 0.864253 -2.4517e-06
2:157317076 C T 1.975731 1.5592e-05
2:157322842 A G 0.046133 -3.2668e-05
2:157326332 A G 0.046221 -1.9553e-05
2:157345595 A G 0.038265 -1.6156e-05
2:157349108 A G 0.089202 -8.3798e-06
2:157356941 A G 0.071885 -5.1287e-05
2:157363328 T C 0.124951 -2.7756e-05
2:157378199 G A 0.024850 -1.6843e-05
2:157378956 T C 0.044938 -1.9821e-05
2:157391576 T G 0.587271 2.4090e-06
2:157406249 A G 1.406887 -2.6551e-05
2:157410183 C T 0.089010 -1.1698e-06
2:157411651 G A 0.029553 -2.2414e-05
2:157420474 A C 0.204581 5.0481e-05
2:157422666 T C 0.478052 -4.9226e-05
2:157424537 C T 0.145445 -1.2501e-05
2:157430667 A G 0.279943 1.5349e-05
2:157430759 T C 0.056903 -1.0109e-05
2:157455079 T C 0.071953 -3.8517e-05
2:157456236 G A 0.573219 2.6507e-05
2:157460290 G A 0.053705 6.7284e-06
2:157463796 G A 1.547048 3.6809e-05
2:157464124 C T 0.147399 -7.3894e-06
2:157466322 C T 0.414391 -5.3220e-06
2:157475464 A G 0.052764 1.9519e-05
2:157477855 C T 0.024237 1.9144e-05
2:157481872 G T 0.488075 2.7940e-05
2:157483435 C T 0.184301 1.9596e-05
2:157489612 G A 0.036129 -6.3359e-06
2:157496985 C T 0.125328 -3.4670e-06
2:157506324 C T 0.050142 -3.3781e-05
2:157507076 C T 0.174106 4.2746e-05
2:157507665 G T 0.647325 4.7942e-06
2:157512362 C T 0.038629 -2.7027e-05
2:157519888 T C 0.047412 -2.6481e-05
2:157527653 G C 0.634673 5.2813e-05
2:157534037 A C 0.479967 -2.7523e-05
2:157534775 G A 0.154160 4.0606e-05
2:157539407 T G 0.021500 5.0184e-05
2:157542976 T G 0.142527 -2.0326e-05
2:157552860 C A 1.471099 1.8348e-05
2:157554520 A G 0.210132 -1.8836e-05
2:157564354 A C 0.873643 -5.0197e-05
2:157564370 G C 0.068997 1.2492e-05
2:157570574 T C 0.145942 5.5870e-05
2:157570960 C G 0.961709 -4.3515e-05
2:157583475 C A 0.869343 -3.4437e-05
2:157585805 A G 0.025681 -8.3504e-06
2:157592615 C T 1.325089 -1.2749e-05
2:157593517 A G 0.083414 -2.6089e-05
2:157607139 T C 0.065553 -8.9672e-06
2:157608225 T C 1.893748 7.2509e-06
2:157609546 T C 0.045906 -1.8086e-05
2:157610894 C T 1.042563 -5.4130e-05
2:157611059 A C 0.046175 -1.8388e-05
2:157611959 C A 0.061135 2.7447e-07
2:157625268 T C 0.058866 3.2960e-05
2:157637103 A C 0.263288 -2.3626e-05
2:157639780 C T 0.261756 -4.6727e-06
2:157640725 C A 0.064202 3.4621e-06
2:157649692 G A 0.029060 1.6034e-05
2:157651921 C A 0.567526 -3.1713e-06
2:157655028 A G 0.048769 -5.0698e-05
2:157665572 A G 0.247046 5.5347e-06
2:157666457 T C 0.072752 9.4605e-06
2:157708966 C A 0.191530 -9.1378e-06
2:157714842 T C 0.119836 -2.0341e-05
2:157735419 A G 0.116532 1.2174e-05
2:157748051 A C 0.056523 5.5341e-06
2:157783439 C T 0.175677 2.2748e-05
2:157801334 T C 0.054118 -2.4014e-05
2:157815667 A G 1.156582 -5.1420e-07
2:157818623 G A 0.136948 1.3406e-05
2:157827484 A G 0.057201 9.1641e-05
2:157828261 C G 0.123919 -4.3216e-06
2:157829349 T C 0.029547 4.4954e-06
2:157832257 C T 0.032624 7.1214e-06
2:157837924 G A 1.345112 1.3409e-05
2:157840257 T C 0.050843 3.3933e-05
2:157846805 C T 0.070136 1.0919e-05
2:157863647 C A 0.064702 1.4143e-05
2:157876312 A C 0.092143 -3.6831e-06
2:157878707 T C 0.282556 2.8148e-05
2:157902352 T C 1.516388 -2.4987e-05
2:157921236 C T 0.606879 3.2899e-05
2:157921770 A C 0.054871 -3.2421e-05
2:157932996 G A 0.042494 -1.0284e-05
2:157934257 T C 0.027794 2.5100e-05
2:157935103 T C 0.152064 4.9785e-06
2:157936250 G A 0.021601 -3.9582e-05
2:157936346 G A 0.038911 -9.0088e-06
2:157938254 C T 0.049703 -1.4580e-05
2:157951797 A G 0.056127 7.5590e-05
2:157963587 A G 0.065001 1.2556e-05
2:157969127 C T 0.031877 6.0139e-06
2:157980243 G A 0.058662 -4.5488e-05
2:157988283 T C 0.032611 -1.4331e-05
2:157989971 G A 0.058571 3.9707e-05
2:158011946 A G 0.144319 7.6899e-06
2:158015877 T C 0.020978 -2.0783e-06
2:158016910 A G 0.340409 -4.3503e-05
2:158022215 T C 0.311606 -6.8394e-06
2:158022813 G A 0.120274 -6.6780e-06
2:158028420 G A 0.055695 2.8579e-05
2:158068785 T C 0.652547 -5.2422e-05
2:158069987 A G 0.042290 4.0573e-05
2:158093835 A G 0.058720 3.0178e-05
2:158098935 C T 0.531991 -1.5812e-05
2:158101570 T C 0.025188 -2.3036e-05
2:158115129 T A 0.212774 -3.3675e-05
2:158117300 T C 0.244164 -2.3065e-05
2:158117683 A C 0.058792 -4.4660e-05
2:158140806 C G 0.036188 -3.2944e-06
2:158141071 T C 0.065118 5.9337e-06
2:158141949 C G 0.383666 -6.8500e-06
2:158165955 T G 0.064287 7.7408e-06
2:158166389 G A 0.058402 -8.6787e-06
2:158175652 A G 0.123309 8.0303e-06
2:158177489 A G 0.146877 -1.2246e-05
2:158178551 G C 0.236095 -7.1091e-06
2:158179621 T C 0.141859 4.9464e-05
2:158220869 A G 0.414028 -1.3659e-05
2:158221116 G A 0.023010 3.0867e-05
2:158224224 G A 0.107869 -1.0492e-05
2:158238314 T C 0.142148 9.4239e-08
2:158250745 G T 0.042773 -2.2923e-06
2:158270960 G A 1.861088 2.2192e-05
2:158271512 T C 1.875042 1.8020e-05
2:158271659 C T 0.035045 2.1087e-05
2:158274853 C T 0.047597 -2.0792e-05
2:158284531 C T 0.031582 -2.1715e-05
2:158285137 T C 0.033607 1.6580e-05
2:158287934 A G 0.083054 4.7255e-05
2:158289301 A G 0.084171 1.7312e-05
2:158289538 G A 1.768621 -9.9205e-06
2:158290309 C A 0.120888 -6.8584e-06
2:158292475 C A 0.043679 2.9009e-07
2:158300802 A G 0.049203 1.4736e-05
2:158306282 G A 1.550430 1.9395e-05
2:158314418 C T 1.258770 -1.1420e-07
2:158314746 G A 0.096518 -1.0969e-05
2:158316761 T C 0.053709 2.8029e-05
2:158319433 A G 0.118960 -1.5483e-05
2:158325839 C G 0.043712 7.4984e-06
2:158330635 T G 0.261344 9.7263e-06
2:158338536 G A 0.055582 -1.7065e-05
2:158342497 G A 0.187680 -3.0609e-05
2:158342860 C T 0.031683 5.1410e-07
2:158346410 C T 0.218418 -3.3722e-05
2:158363100 A G 0.037827 -2.4278e-05
2:158371626 T C 1.625977 1.5741e-05
2:158390468 C T 0.133511 -7.4876e-06
2:158392426 T G 0.051096 -4.1263e-05
2:158392450 A C 0.039041 -1.0076e-05
2:158393020 T C 1.766937 -1.8369e-05
2:158393301 C T 0.025632 -3.0905e-05
2:158405375 G T 1.659107 2.2357e-06
2:158409687 C G 0.133416 -1.3450e-05
2:158410291 A G 0.077789 4.1234e-06
2:158412701 G T 0.023938 -1.4501e-05
2:158413502 G A 0.051891 -1.1692e-05
2:158415564 G A 0.111647 1.1240e-05
2:158432280 G A 0.806231 -2.4790e-07
2:158442004 A G 0.033945 -1.8240e-05
2:158442005 T C 0.151126 2.8301e-05
2:158443889 A G 0.794370 1.2284e-05
2:158452054 T C 0.029397 2.2570e-05
2:158464675 C T 0.048795 -1.7879e-05
2:158469075 G A 0.040245 2.8904e-05
2:158475540 A G 1.645225 1.0958e-06
2:158482782 A G 0.055147 1.5586e-05
2:158487634 A C 1.342698 4.4204e-05
2:158492719 T C 0.077471 2.9201e-05
2:158494792 T C 0.111393 3.1051e-05
2:158497658 G A 1.735582 3.4850e-06
2:158499868 T C 1.611945 -1.9659e-05
2:158500844 A C 0.027716 7.1686e-06
2:158514969 C T 1.716513 5.1922e-06
2:158516337 G A 0.108479 -3.3895e-05
2:158519713 C T 0.026564 7.6528e-06
2:158523554 A G 1.574537 -3.6654e-05
2:158530857 A C 1.636172 -5.7905e-05
2:158531739 A G 1.730009 -1.8704e-05
2:158531917 T G 1.947817 -1.8471e-06
2:158531989 A G 0.056188 1.3846e-05
2:158553975 T C 0.067510 9.6586e-06
2:158554562 C G 0.060892 -3.0500e-05
2:158560709 G A 0.132884 5.2607e-05
2:158579917 C T 0.110920 -7.6406e-05
2:158580851 A G 0.033753 2.2505e-05
2:158584262 C T 0.029469 3.6313e-05
2:158591069 G A 0.578672 7.9114e-05
2:158595626 A G 0.047275 -3.0390e-05
2:158598703 T C 0.032838 -3.3430e-05
2:158605769 T C 0.505044 5.3870e-05
2:158618458 A G 0.056227 1.2901e-05
2:158631591 C T 0.091471 5.8597e-06
2:158632537 A G 0.182880 1.3513e-05
2:158633543 C A 0.020458 -1.9404e-05
2:158637831 A G 0.025038 2.3810e-05
2:158638441 C A 1.626279 -1.7327e-05
2:158640300 A C 1.621725 -1.7452e-05
2:158644050 G A 1.584473 -1.0448e-05
2:158645933 A G 0.060626 3.2841e-06
2:158648177 C T 0.028281 -4.6716e-05
2:158657890 A G 0.026820 -2.0732e-05
2:158663086 A G 0.106505 1.6577e-05
2:158667807 T C 0.036097 -5.6344e-05
2:158667996 C A 0.060879 3.9421e-05
2:158671298 C T 1.673749 -1.8077e-05
2:158690993 C T 0.170218 1.4487e-07
2:158691707 C T 0.030261 -2.6272e-05
2:158695859 A G 0.033961 -2.1273e-05
2:158696488 G T 0.182217 -5.1260e-05
2:158704614 G C 0.109449 -4.7208e-05
2:158705627 C T 0.072807 -3.6434e-05
2:158705667 C A 0.148484 -1.2394e-05
2:158707604 G A 0.036811 -1.6374e-05
2:158734557 C G 0.049755 1.5500e-05
2:158737086 G A 0.113341 -5.8405e-05
2:158742838 G A 1.698154 6.8426e-05
2:158743508 A G 0.162788 -2.0127e-04
2:158752065 T C 0.148630 -1.9678e-05
2:158752207 A G 1.600958 9.3267e-05
2:158755666 T C 0.043121 -2.1425e-05
2:158759719 A G 0.029680 1.9263e-05
2:158761398 C A 0.051157 -5.4603e-05
2:158762831 T G 0.061544 2.6754e-05
2:158772058 A C 1.346804 -1.4175e-05
2:158774916 T C 0.042228 3.1835e-05
2:158779768 A G 0.062015 -6.1640e-06
2:158780204 A G 0.694873 6.1450e-06
2:158782186 C T 0.053952 1.5557e-06
2:158787107 T G 0.031114 1.0524e-05
2:158790155 G A 0.229665 4.1421e-05
2:158792599 G A 1.372945 -6.9754e-06
2:158796574 A G 0.039460 -1.5129e-05
2:158797501 C T 0.588890 1.7764e-05
2:158801724 G C 0.094213 2.6774e-05
2:158802712 A G 0.164356 -1.5602e-05
2:158809750 T C 0.140447 -5.0283e-05
2:158811399 T G 0.490837 -1.9588e-05
2:158818797 G A 0.806721 -9.4336e-07
2:158849511 T C 0.029699 7.2692e-06
2:158851803 C G 0.044218 1.8244e-06
2:158854583 A G 0.038830 -6.0868e-06
2:158857936 C A 1.222482 -3.9105e-05
2:158860302 C T 0.033568 -1.7259e-05
2:158865364 G A 0.034503 1.3522e-05
2:158872094 G T 1.196447 -2.4188e-05
2:158875204 G A 0.068299 -6.3560e-06
2:158878271 A G 0.205204 3.5313e-05
2:158881962 A G 0.036447 -4.6247e-05
2:158885560 A G 0.116610 -4.5166e-05
2:158885746 C T 0.184752 -2.0426e-05
2:158886073 A G 0.118466 -5.6240e-05
2:158888506 T C 0.096881 2.7007e-05
2:158890790 C G 0.237085 1.8174e-05
2:158892554 A G 0.027450 -2.0873e-05
2:158893536 G A 0.843171 1.3815e-05
2:158896804 T C 0.475254 3.5532e-05
2:158898324 A C 0.087222 -3.8587e-05
2:158900780 C A 0.553988 2.0759e-05
2:158901604 C T 1.098907 -8.3919e-07
2:158905300 T C 1.419078 2.1622e-05
2:158908728 A G 0.082752 -1.9242e-05
2:158912800 T C 0.064546 1.6853e-05
2:158926841 C T 1.174320 1.9323e-05
2:158938077 T C 0.219392 2.2711e-05
2:158950191 G C 0.039456 2.4854e-05
2:158951992 C T 0.111332 -3.5115e-05
2:158956181 A G 0.034984 1.5973e-05
2:158958605 T G 0.041254 1.8993e-05
2:158959073 G A 0.036947 1.1983e-05
2:158972966 C T 0.164924 3.4168e-05
2:158992725 G A 0.157140 -1.4012e-05
2:158994950 C T 0.069052 7.9459e-06
2:158997962 C T 1.379710 2.3455e-05
2:158998316 T C 0.789025 2.9910e-05
2:159000992 T C 0.029333 1.3062e-05
2:159013307 G T 0.023990 -7.3880e-07
2:159017058 T C 1.122312 3.5424e-05
2:159017431 A C 0.055585 -8.1101e-06
2:159022828 G C 0.081240 8.1777e-06
2:159024558 T C 0.198791 -1.2719e-05
2:159026012 T C 0.153167 8.6421e-06
2:159027480 T C 0.024389 1.2811e-06
2:159031448 G A 0.074725 -1.4013e-05
2:159034828 C A 0.035185 -2.3322e-05
2:159035977 C G 0.639700 -2.2009e-05
2:159036025 C T 0.153106 -6.8091e-06
2:159037050 G A 0.126853 1.3103e-05
2:159047406 A G 0.643920 -8.5260e-06
2:159053112 T C 0.397133 -1.5267e-06
2:159054055 C G 0.039703 3.6449e-06
2:159059499 A G 0.083119 -3.2108e-05
2:159062806 C A 0.117346 -1.7163e-05
2:159064330 A G 0.480308 3.1026e-05
2:159070456 C T 0.076345 2.6975e-06
2:159077416 A C 0.249098 1.2883e-07
2:159086035 A G 1.467717 -3.0719e-05
2:159086931 T C 0.152476 -3.3459e-05
2:159093577 T G 0.809473 -3.3268e-06
2:159096558 C T 0.031316 -6.9747e-06
2:159097061 A G 0.033120 1.6148e-05
2:159099219 G A 0.838569 9.3970e-06
2:159099580 T C 0.151856 8.5663e-07
2:159102622 C T 0.046662 -3.3778e-05
2:159102787 C A 0.039554 1.6916e-05
2:159106259 G A 0.420821 -1.5740e-05
2:159109219 C T 0.081532 3.6695e-06
2:159109895 A G 0.210229 6.0186e-06
2:159128808 C G 1.874955 8.3896e-06
2:159146628 G T 0.057396 2.1884e-05
2:159155332 T C 0.059136 -5.8027e-06
2:159156020 C T 0.863886 -2.5790e-05
2:159160525 A G 0.171519 -3.3965e-06
2:159165517 T C 0.027849 -5.9255e-05
2:159166069 C T 1.914430 -4.4753e-06
2:159174593 G A 0.039414 -1.4757e-05
2:159182017 T C 1.874130 6.5310e-06
2:159194607 C T 0.027411 4.3745e-05
2:159201754 C T 0.041186 -1.9921e-05
2:159205296 T C 0.142709 4.9484e-05
2:159205592 C T 0.166193 -2.3548e-05
2:159222561 C T 0.064040 3.3712e-05
2:159233777 T G 0.211219 2.4402e-05
2:159234620 G A 0.043254 1.8085e-05
2:159252547 T C 0.120978 -1.2577e-05
2:159259945 T C 0.089091 -4.7206e-06
2:159261308 T C 0.215042 1.8573e-05
2:159262606 T C 1.920487 -2.5312e-05
2:159263487 C A 0.195415 1.5789e-06
2:159263874 A C 0.492353 -1.9227e-06
2:159271306 A G 0.170257 1.3762e-05
2:159281385 T G 0.108313 2.0447e-05
2:159282248 T C 0.385325 2.7432e-05
2:159285075 C T 0.129099 1.7719e-05
2:159308789 A G 1.771796 -1.2334e-05
2:159327704 A G 1.853951 -2.3646e-05
2:159334860 T C 0.024730 4.0533e-05
2:159343349 A G 0.090088 -1.7384e-05
2:159343380 G A 0.051560 6.9854e-06
2:159355560 T C 0.074654 1.5962e-05
2:159359008 T C 0.042167 2.2096e-05
2:159360533 G A 1.279628 1.3212e-06
2:159361284 T C 0.057266 -3.0017e-05
2:159361513 T A 0.021549 -2.0801e-05
2:159361704 C T 0.881453 -1.9827e-05
2:159363774 C G 1.832801 -3.9603e-05
2:159369696 G T 0.071308 7.6920e-06
2:159389762 T C 0.117476 -2.2370e-06
2:159390372 G A 0.045464 3.0286e-06
2:159403054 G A 0.122264 1.0115e-05
2:159411420 A G 0.880151 9.0788e-06
2:159422972 C T 0.031400 2.7181e-05
2:159432999 C A 0.109676 -7.5167e-06
2:159433668 G A 0.029920 -7.4985e-06
2:159435719 G A 1.854298 -2.8092e-05
2:159438160 C G 0.057347 -2.8029e-05
2:159443466 C T 0.558954 -1.4868e-05
2:159444681 G A 1.614091 -5.3277e-05
2:159454763 A G 0.051222 2.2632e-05
2:159460150 C T 1.604340 -3.9566e-05
2:159464128 G A 0.041702 2.4293e-05
2:159470485 G C 0.041203 -1.1398e-05
2:159470697 T C 0.030079 3.3672e-05
2:159477709 G A 0.068429 -1.1338e-07
2:159483770 G T 0.129622 -4.1079e-06
2:159492092 G A 1.580905 -3.8747e-05
2:159496587 A C 0.221599 2.5437e-05
2:159507737 G A 0.228834 3.2694e-06
2:159508331 G A 0.560639 -1.2623e-05
2:159509593 C T 0.022721 -2.4338e-05
2:159515022 C T 0.062440 -1.3673e-05
2:159516197 G A 1.607005 -4.4759e-05
2:159519653 A G 0.056782 -1.3559e-05
2:159528635 T C 0.040871 1.6325e-05
2:159528778 C T 0.057883 -2.6162e-05
2:159542689 T C 1.470551 -1.5981e-05
2:159546894 A C 0.341792 -5.3912e-06
2:159561059 A G 0.295623 4.7895e-06
2:159568934 G A 1.534438 -2.9645e-05
2:159572363 C T 1.534208 -3.2169e-05
2:159577899 A C 0.128087 -2.9869e-05
2:159578285 C A 0.236932 2.5817e-05
2:159578644 A G 0.121553 1.9049e-05
2:159582560 T C 0.219483 3.1340e-05
2:159585082 A G 1.189521 2.0030e-05
2:159585409 G A 0.065851 3.0524e-05
2:159585996 G A 1.504719 4.0760e-05
2:159586721 T C 0.595223 -3.7234e-05
2:159587256 C T 0.174645 -1.5865e-05
2:159587575 A G 0.156780 -2.6881e-05
2:159587860 A C 0.053787 1.1819e-05
2:159589952 A C 0.113776 3.8759e-05
2:159592835 G C 1.195824 -1.3255e-05
2:159596114 A C 0.055231 -1.6865e-05
2:159601129 A C 0.648526 -9.7656e-05
2:159602563 A G 0.061427 -2.2451e-05
2:159609213 G C 1.671454 1.4426e-05
2:159613337 A G 0.593129 -2.7844e-05
2:159613788 A G 0.041754 1.1313e-05
2:159622208 C T 0.742116 7.7088e-06
2:159628604 T C 0.263133 8.6792e-05
2:159633415 T C 0.615081 -4.5924e-05
2:159634597 C G 0.035938 -2.2738e-05
2:159656223 A G 0.085800 4.0566e-05
2:159658591 T G 0.082201 -1.7452e-05
2:159659074 T C 0.223770 3.0035e-05
2:159661318 G A 0.054264 4.8545e-05
2:159663599 C T 0.858842 2.2935e-05
2:159663616 A G 0.622994 -4.1661e-05
2:159664871 G A 0.031368 -2.0574e-05
2:159667328 A G 0.613893 -1.2125e-05
2:159672168 A G 0.332269 4.7409e-06
2:159672251 T C 0.062073 1.0150e-05
2:159674237 T C 0.074239 -3.6919e-06
2:159676531 A C 0.601474 -2.5983e-05
2:159677556 T C 0.385189 4.1801e-06
2:159696287 T C 1.265061 1.3025e-05
2:159700487 A G 0.239350 1.1842e-05
2:159705341 A G 0.332441 4.6080e-06
2:159721722 T C 0.456986 -6.2915e-05
2:159738514 A C 0.341792 -8.9942e-06
2:159741570 C T 0.058227 -8.8010e-05
2:159746246 C T 0.098803 -7.6251e-06
2:159747610 G A 0.024564 -9.5845e-06
2:159747801 C G 0.055127 1.1190e-04
2:159748419 T C 0.037220 9.5352e-06
2:159761508 T A 0.118554 -2.9155e-07
2:159770030 C T 0.024415 2.5306e-06
2:159771345 G A 0.584800 2.4064e-05
2:159773312 A G 0.384445 5.9245e-05
2:159773594 G A 0.969405 9.2221e-05
2:159777874 A G 0.082820 -1.6329e-05
2:159785329 G A 0.120433 4.1868e-05
2:159785940 C T 1.708655 1.0159e-05
2:159790364 T C 0.032679 -2.1247e-05
2:159791735 G T 1.609076 1.2333e-05
2:159792294 G T 0.841360 1.0271e-04
2:159792495 T C 0.476357 1.5481e-05
2:159800589 T C 0.248033 9.7541e-05
2:159810691 G A 0.540930 -3.2169e-05
2:159827014 A G 0.035889 -2.2754e-06
2:159830163 T C 0.039875 -2.8222e-06
2:159843096 A G 0.058879 3.9849e-05
2:159853584 A G 0.032043 -1.5258e-05
2:159856172 C A 0.218989 6.9263e-05
2:159863485 T C 0.456675 -1.2731e-05
2:159864719 A G 0.020838 -8.3290e-06
2:159869486 G A 0.056688 3.6608e-05
2:159873494 A C 0.088462 -3.0737e-05
2:159876587 T C 0.069993 -2.5812e-05
2:159882085 C T 1.856197 3.9720e-05
2:159882825 T C 0.024383 -1.2033e-05
2:159899954 G A 0.564498 -3.2200e-05
2:159906219 C T 1.474098 -4.0447e-06
2:159913886 A G 0.263594 4.1793e-05
2:159914319 T G 1.017751 9.7202e-06
2:159915043 G A 0.083369 -1.9239e-05
2:159950952 T C 0.071561 5.5133e-06
2:159954175 T C 0.746189 -2.0566e-05
2:159955575 T C 0.517177 -4.3199e-05
2:159957945 A G 0.614526 1.8439e-05
2:159958620 T C 0.116227 9.6005e-06
2:159958754 G A 1.959219 1.1577e-05
2:159966048 G A 0.508786 3.8880e-05
2:159970762 T C 0.106583 -6.0401e-06
2:159973808 A G 0.128204 -3.6125e-05
2:159975516 C T 0.772763 -9.9051e-06
2:159979844 A G 0.103104 2.5358e-05
2:159994539 T C 0.061495 7.2007e-05
2:160006143 T C 0.744313 -6.5213e-06
2:160010182 T G 0.515535 2.9779e-05
2:160015140 G A 0.150765 -8.4982e-05
2:160019065 G C 0.096278 5.2172e-06
2:160023166 G A 0.083064 -1.0609e-05
2:160025262 A G 0.066893 2.6213e-05
2:160028923 A C 0.094963 -3.1060e-07
2:160032071 G A 0.216571 1.1024e-05
2:160039468 T C 0.168027 -2.5666e-05
2:160040749 G A 0.036863 4.5369e-05
2:160041020 A G 1.857106 -1.5869e-06
2:160045546 T G 1.681990 -4.2155e-05
2:160050682 C T 0.160227 -1.9338e-05
2:160058037 A G 0.572077 6.9943e-06
2:160058587 G T 0.046617 -1.1406e-05
2:160061329 C T 1.903502 -1.4285e-06
2:160061923 A C 0.075969 -1.0437e-05
2:160062608 A G 0.089283 -5.6900e-06
2:160065273 A C 0.486939 6.4925e-05
2:160069021 A G 0.624062 -9.0281e-06
2:160069101 A G 0.047415 -3.6306e-05
2:160069645 C T 0.318873 -5.2085e-06
2:160069756 G A 1.813644 1.3374e-05
2:160073035 G A 0.644108 6.7247e-06
2:160075378 A G 0.056195 -5.0281e-05
2:160080242 T C 0.049184 -2.1293e-05
2:160085506 G A 0.215490 1.0576e-05
2:160086468 A G 0.030819 -3.4566e-05
2:160107187 A G 0.048850 -2.0839e-05
2:160115401 G C 0.320668 -4.4614e-05
2:160123080 A C 0.642501 -4.1161e-06
2:160131425 C T 0.031040 1.0934e-05
2:160132089 G T 0.080250 -5.9199e-05
2:160141580 A G 1.084193 1.5198e-05
2:160155429 C T 0.080766 -3.6480e-06
2:160155661 C T 0.036937 1.5551e-05
2:160159310 T C 1.049184 4.6979e-05
2:160161874 T C 0.080867 -9.9216e-06
2:160162742 A G 0.319850 -1.9815e-05
2:160171818 T C 0.061654 1.1762e-05
2:160186901 C T 1.534740 1.8785e-05
2:160190209 C A 1.975974 3.5228e-05
2:160190419 T G 0.057247 -4.3104e-06
2:160194766 T C 0.058396 1.8794e-05
2:160202268 T C 0.087868 -3.3968e-07
2:160203810 C T 0.435859 -1.2494e-05
2:160206214 T C 0.030287 2.3064e-05
2:160208579 G A 0.081288 3.6153e-05
2:160219473 T C 0.061641 1.5925e-05
2:160221802 C T 1.744281 2.1109e-06
2:160226277 T C 0.032111 7.6233e-07
2:160228134 A G 1.625857 -3.3058e-05
2:160231354 G T 0.105304 1.1923e-05
2:160232967 A G 1.794935 -1.5780e-05
2:160238519 A C 0.048658 -4.8280e-06
2:160249771 C T 1.682029 -4.5513e-05
2:160255081 C T 0.028138 1.4379e-05
2:160266648 T C 0.043682 -6.5830e-06
2:160270858 A C 0.314261 1.6027e-05
2:160280318 T C 0.942500 1.6008e-05
2:160294842 G A 0.236092 1.5591e-05
2:160298324 A G 0.110738 -3.9262e-07
2:160300675 T C 1.176028 3.2859e-05
2:160300997 C G 0.074427 -3.2648e-05
2:160309197 T C 0.455928 -5.1451e-05
2:160310246 G A 0.241827 1.0409e-05
2:160316099 T C 0.097621 1.7344e-05
2:160318978 A G 0.035743 -5.1818e-06
2:160320883 A G 0.107369 2.9047e-05
2:160321788 G A 0.732778 -5.0254e-05
2:160323395 C T 0.085300 -1.9062e-06
2:160323456 A G 1.183295 -2.7267e-05
2:160323691 T C 0.896594 -2.6588e-05
2:160323884 T C 0.958986 -5.6013e-05
2:160324187 A G 0.770906 -1.0219e-05
2:160343075 C A 1.697768 -8.0500e-05
2:160353601 G C 0.050057 -1.7005e-05
2:160370073 A G 0.022305 2.7956e-05
2:160374457 A G 1.157182 4.4867e-07
2:160391740 C A 0.051784 -1.2961e-05
2:160397139 C T 0.114841 -1.5763e-05
2:160403400 C A 1.738403 -6.7237e-05
2:160405498 T C 0.846287 -1.4131e-05
2:160406890 A C 0.548801 -3.2401e-05
2:160409456 T C 0.087929 -1.3841e-05
2:160415306 G A 0.036126 8.4939e-06
2:160418865 G T 0.027057 1.1248e-05
2:160421154 T G 0.149253 1.7267e-05
2:160434484 C T 0.023032 2.4398e-06
2:160442065 A G 0.950310 3.7811e-06
2:160473854 G C 0.042222 -2.2422e-05
2:160477408 A G 1.002139 -3.1892e-06
2:160487939 A G 0.101922 -7.6786e-06
2:160520352 C T 0.089442 -1.4852e-05
2:160542967 A G 0.086849 -2.3976e-06
2:160552089 A C 0.177969 6.8873e-05
2:160565391 T C 1.968158 9.6306e-06
2:160571709 G A 0.745881 -4.5259e-06
2:160575226 G A 0.624679 -1.9979e-05
2:160579578 G A 0.024087 1.8147e-05
2:160583606 G A 0.199995 -6.1924e-05
2:160596043 G A 0.043874 1.3035e-05
2:160599717 G C 0.192701 -5.1500e-06
2:160601007 G A 0.695915 -1.3689e-05
2:160604372 G A 0.044653 -1.8390e-05
2:160604379 T C 0.067033 5.6276e-06
2:160604514 T C 0.059684 4.1807e-05
2:160604541 A G 0.048447 3.7102e-05
2:160604568 G A 0.024925 1.3613e-05
2:160604768 A G 0.066426 2.8085e-06
2:160604936 A G 0.137983 2.3697e-05
2:160634063 C A 0.051742 1.5582e-05
2:160646410 C T 0.810820 -3.0717e-05
2:160650456 C T 0.075170 2.2795e-08
2:160653720 T C 1.134978 1.2984e-05
2:160660189 T C 0.066017 8.4765e-06
2:160664907 G T 0.113815 3.6392e-05
2:160673526 G A 0.602266 -1.8861e-05
2:160675785 G A 0.079620 2.7856e-05
2:160676350 C T 0.199462 2.7031e-05
2:160676427 A C 1.663976 -4.7426e-05
2:160677808 T C 0.735180 -1.5045e-04
2:160685529 G A 1.667777 -3.1761e-05
2:160685769 G T 0.275123 4.1736e-05
2:160686816 T C 1.044013 -2.4354e-04
2:160687794 T C 0.323914 1.5436e-05
2:160690656 A G 0.046990 2.6309e-05
2:160691494 C T 0.362698 -3.1415e-05
2:160692492 G A 0.275418 3.3963e-06
2:160697305 A C 0.023899 2.1325e-05
2:160701172 C T 1.486241 -6.2550e-05
2:160705485 G A 1.782864 -8.0147e-05
2:160707075 T C 0.159711 -6.2331e-06
2:160709785 A G 0.034860 -1.4439e-05
2:160711045 C G 0.835352 6.5732e-05
2:160712119 G A 0.834953 6.3758e-05
2:160723700 T C 0.092587 -3.6881e-05
2:160729005 T C 0.157575 -7.1540e-06
2:160742545 T C 0.361919 2.3532e-06
2:160770031 A G 1.587819 -9.6328e-05
2:160779145 T C 0.253596 -8.0049e-05
2:160781985 A C 0.099760 -6.1886e-06
2:160782196 A C 0.452345 2.4965e-05
2:160792905 C T 0.175145 3.2030e-05
2:160793827 G A 1.930757 -3.1587e-05
2:160807075 T C 0.197197 -7.4138e-05
2:160808075 T C 1.015895 -1.2700e-04
2:160832422 G A 0.072651 4.5072e-05
2:160835906 T C 0.039761 -2.3098e-05
2:160838870 G A 0.055780 2.7075e-05
2:160842396 C T 0.058756 1.1011e-05
2:160847342 T C 0.024743 -1.5115e-05
2:160847401 A C 0.031381 2.5459e-05
2:160859525 A C 0.041556 -1.4100e-05
2:160861579 A G 0.686531 -1.6093e-04
2:160863244 C G 0.119469 8.3441e-05
2:160868382 G A 1.608050 -6.1246e-06
2:160871606 G A 1.538966 -1.7599e-05
2:160875528 T C 0.048957 2.0583e-05
2:160879259 T C 0.175976 -5.2407e-05
2:160881918 C T 0.256774 -2.8314e-06
2:160882909 G A 0.025905 1.9725e-06
2:160885442 C T 1.016125 -3.1917e-05
2:160889869 G A 0.271874 6.0175e-05
2:160894871 C T 0.196372 2.6252e-05
2:160897361 T C 0.024977 1.2402e-07
2:160913271 T C 0.249533 1.5990e-06
2:160916083 A C 0.316666 1.5072e-05
2:160917497 G A 0.843451 1.5616e-05
2:160935972 C T 0.165982 -1.8816e-05
2:160957307 C T 0.099442 -2.5855e-05
2:160960552 C G 0.042498 -6.9538e-05
2:160969145 G A 1.383517 1.0456e-05
2:160981796 G C 0.157199 -1.4359e-05
2:160994197 T C 0.026567 2.3477e-07
2:160997746 A G 1.381433 9.7609e-06
2:161002339 A G 0.037064 -1.5504e-05
2:161011565 T C 0.049976 3.7441e-05
2:161016477 G A 0.035360 2.4777e-06
2:161026336 A G 0.074242 -1.2231e-05
2:161033203 C T 0.086024 -9.5365e-06
2:161034991 T C 1.058779 -5.3931e-06
2:161055315 G A 0.393245 -1.1050e-05
2:161062410 T C 0.065306 -1.8812e-06
2:161065927 C T 1.569204 -1.8116e-05
2:161066996 G A 0.055520 -3.8273e-05
2:161069212 A G 0.123698 -2.7841e-05
2:161070502 T C 0.070175 1.9800e-05
2:161072544 C T 0.606349 1.1485e-05
2:161076644 T G 0.047564 -1.1236e-04
2:161077823 C T 0.152372 3.9996e-06
2:161079873 T C 1.363997 9.5496e-06
2:161080519 C T 0.052949 -1.8512e-05
2:161088655 A G 0.147429 9.3343e-07
2:161099837 A G 0.076277 1.8104e-05
2:161109025 A G 0.058295 -2.0826e-05
2:161115813 T C 0.057425 -6.9036e-05
2:161119413 G A 0.391034 -1.9642e-05
2:161122748 T C 0.044766 3.0201e-05
2:161124021 A G 0.029238 5.4639e-05
2:161136193 A G 0.067471 3.1381e-05
2:161137417 G A 0.063910 1.0918e-05
2:161140731 A G 0.122741 9.3538e-07
2:161144079 C T 0.229597 -8.1445e-06
2:161155688 T G 0.062791 -1.6501e-05
2:161163559 A C 1.080805 1.5440e-06
2:161171454 C T 1.555539 2.8693e-05
2:161176377 T C 0.271857 2.6487e-05
2:161182305 A C 0.064478 -5.8534e-05
2:161182703 C T 0.190351 -2.8649e-06
2:161202071 A G 0.087053 -3.3190e-05
2:161208194 T C 0.217736 2.6530e-05
2:161222001 C A 0.025441 -1.2659e-05
2:161240218 T C 0.022899 1.9096e-05
2:161255863 C T 0.037350 2.5540e-05
2:161276989 A G 1.410214 2.1394e-05
2:161277644 C T 0.582519 3.1860e-05
2:161285388 T C 0.401440 -2.2950e-05
2:161292830 T C 1.964312 -2.0988e-05
2:161299818 T C 0.173882 1.0810e-05
2:161321241 C T 0.024104 -3.1813e-06
2:161321459 C A 0.045555 -2.1471e-05
2:161326360 A G 0.067202 -1.0685e-04
2:161333557 C T 0.532098 -9.4758e-06
2:161334677 C T 0.109573 1.7469e-05
2:161334789 A G 0.187508 -1.1981e-05
2:161338133 G T 0.036957 3.4682e-06
2:161340270 G A 0.978201 -1.1251e-04
2:161350638 A G 0.078244 2.2700e-05
2:161350724 G A 0.023552 -2.4213e-06
2:161355044 C T 0.075079 -2.1007e-05
2:161360276 T C 0.239782 2.1113e-05
2:161360303 A G 0.025145 -1.1192e-06
2:161365935 C T 0.024224 1.9533e-05
2:161369208 T C 0.138957 1.4152e-05
2:161373024 A G 0.101942 -1.7957e-05
2:161373267 A C 0.030780 2.7314e-05
2:161375040 C T 1.037765 2.0539e-05
2:161386924 T G 0.407994 -4.1717e-05
2:161391569 T C 0.047600 -1.7843e-05
2:161410542 A G 0.480035 -2.9416e-05
2:161420604 T C 0.132728 4.0882e-05
2:161430847 T C 0.047785 2.9504e-05
2:161432244 C T 0.439806 -5.7137e-05
2:161437884 G T 0.079010 -6.2479e-06
2:161453652 G A 1.865048 4.7862e-06
2:161453752 C T 0.050781 1.2755e-05
2:161466307 C A 0.025571 -8.1385e-06
2:161466823 A G 0.185700 2.5187e-05
2:161467513 A G 0.074833 5.1775e-05
2:161486555 T C 0.056143 -2.7760e-05
2:161500176 G A 0.556799 1.4748e-05
2:161503033 C T 0.665544 -2.1905e-05
2:161521081 A G 0.038917 -3.9768e-05
2:161524149 G A 0.342792 1.0282e-05
2:161525601 C T 0.565936 8.2250e-06
2:161540424 G A 1.539333 3.3496e-06
2:161544617 T C 0.039726 -3.3419e-06
2:161547817 A G 0.446840 -3.0394e-05
2:161553514 T C 0.202335 4.0367e-06
2:161553697 A C 0.028498 1.7787e-05
2:161560603 A G 0.065653 2.4249e-05
2:161572781 A G 1.073138 2.4057e-05
2:161576974 C A 0.245991 8.5427e-06
2:161589329 A G 1.906611 8.7082e-06
2:161590707 T C 0.131144 -1.7618e-05
2:161606567 A C 0.976653 2.2303e-05
2:161620408 T C 0.450478 -2.5851e-05
2:161622087 A G 0.064868 -3.5459e-05
2:161631264 T G 0.451653 -1.7583e-05
2:161632910 A C 0.943451 4.8458e-05
2:161639823 A G 0.033692 2.3967e-06
2:161642160 T C 0.039317 -2.7861e-06
2:161650598 G T 0.080565 2.9724e-05
2:161668066 C G 0.036094 -4.4940e-06
2:161671267 C T 0.028544 7.9012e-06
2:161672615 C T 0.607499 -1.2317e-05
2:161678336 C T 0.085622 5.0488e-06
2:161688053 T G 0.691789 -7.3736e-06
2:161706493 T C 0.292378 -9.4610e-07
2:161707007 T C 0.054549 -1.8342e-05
2:161722246 A G 0.045289 -4.5824e-06
2:161726469 A G 0.690231 -7.9486e-06
2:161740200 T C 0.449628 -4.8612e-05
2:161743180 G A 0.165041 5.7367e-06
2:161746996 T C 0.031958 1.1486e-05
2:161755406 C T 1.119937 -3.4149e-05
2:161761316 T C 0.065829 1.1852e-05
2:161766690 G A 0.077176 3.1054e-05
2:161777078 C T 0.471184 -2.8114e-05
2:161777130 G A 0.031270 -5.1736e-06
2:161779047 C T 1.355768 -2.6520e-05
2:161779240 C T 0.052884 -1.7024e-05
2:161781773 T C 0.469262 -2.8570e-05
2:161781806 G A 0.362166 -1.2325e-05
2:161785169 T C 0.340279 2.9556e-07
2:161785206 T C 1.816471 1.0472e-04
2:161788051 A G 0.037376 -7.3064e-05
2:161791976 T C 1.121955 3.5162e-07
2:161795973 C T 0.081042 -1.6646e-05
2:161800926 A G 0.040686 -8.0407e-05
2:161812352 T C 0.057821 6.4748e-06
2:161813579 A G 0.511159 1.6862e-05
2:161821135 C T 1.486010 -2.2836e-05
2:161821337 T C 0.027661 6.3876e-06
2:161835648 T C 0.032734 2.3261e-06
2:161837324 A G 0.033101 2.5880e-05
2:161841705 T C 0.074914 4.3550e-06
2:161845453 C T 0.068847 6.1740e-05
2:161847642 G A 0.048223 2.1035e-05
2:161849209 T C 0.477987 3.0116e-05
2:161861423 G A 1.475634 -2.3035e-06
2:161866504 A G 0.398282 -6.3058e-05
2:161876661 C T 0.804890 7.6147e-06
2:161886984 T C 0.050184 4.4854e-06
2:161891382 G A 0.748306 7.3284e-05
2:161891736 A G 0.083317 -5.1151e-05
2:161895653 G A 0.398039 6.0482e-06
2:161902484 A G 1.704416 -9.8591e-05
2:161909369 G A 1.325235 -2.5244e-05
2:161913992 A G 1.732904 -7.5421e-05
2:161917011 A G 0.068610 -8.2911e-06
2:161917268 G A 0.055134 -1.4103e-05
2:161920544 A C 0.101465 5.4745e-06
2:161927983 A G 0.405261 -2.0162e-05
2:161945115 C T 0.073109 3.7355e-06
2:161958279 G A 0.039320 1.6968e-05
2:161988100 T C 0.087271 -2.4955e-05
2:161991197 G A 0.824596 1.8735e-05
2:162013203 A G 0.060379 -1.5222e-05
2:162022133 T C 0.078465 2.0921e-05
2:162022657 T C 1.668903 -8.8347e-05
2:162029113 G T 0.322015 -3.0795e-05
2:162033854 C T 0.600056 -9.2682e-05
2:162039716 T C 0.061177 1.2287e-05
2:162041674 A C 0.255265 -4.4946e-05
2:162050491 G A 0.045581 2.6672e-05
2:162080194 T C 0.062940 7.5461e-05
2:162091765 A G 0.071470 -1.9135e-05
2:162096806 A G 0.044043 -1.8988e-05
2:162097714 T C 0.064540 -1.9624e-05
2:162100169 A C 0.071979 -2.1552e-05
2:162107266 C T 0.066046 1.0289e-04
2:162114482 G T 0.023247 1.0071e-05
2:162127202 G A 0.056143 -1.3697e-05
2:162149908 T C 0.053378 1.5623e-05
2:162165008 T A 1.416329 -2.2747e-05
2:162169482 A G 0.147941 -1.8369e-05
2:162200691 G A 1.767329 -7.4695e-05
2:162211269 A G 0.069149 -6.9193e-05
2:162226315 T G 0.160211 -2.6996e-05
2:162264506 C G 0.040748 -2.6879e-05
2:162283840 T G 0.112728 3.7746e-06
2:162299709 G T 0.044286 1.2661e-06
2:162304908 T C 1.831363 -8.2468e-05
2:162312866 A G 0.054092 -3.2615e-05
2:162343373 G A 0.104882 -4.2527e-06
2:162361808 A G 0.057312 4.7626e-06
2:162375168 T C 0.058892 7.1503e-06
2:162386309 A G 0.025058 -7.7288e-06
2:162386784 A G 0.186810 -8.8070e-05
2:162390738 C G 0.087589 5.2448e-06
2:162403664 G A 0.029501 -1.7675e-05
2:162405430 G T 0.050284 -3.6568e-05
2:162407394 A G 1.869515 -7.6836e-05
2:162410296 T C 0.021526 4.8897e-06
2:162433413 T G 0.876892 -8.0306e-06
2:162481453 A G 0.189472 -8.4660e-05
2:162481767 T G 0.076735 5.8533e-05
2:162497467 T C 0.123491 -2.5142e-05
2:162504240 A G 0.127528 -7.7264e-06
2:162508817 A G 0.051515 -2.2968e-05
2:162510841 T C 1.674041 -1.2561e-07
2:162517582 C T 1.861777 -1.2247e-04
2:162538297 T C 0.068656 -4.7219e-05
2:162549321 C T 0.410938 -2.3049e-05
2:162556587 T C 0.102315 -6.3506e-06
2:162577680 C T 0.031829 -1.3440e-05
2:162596840 T C 0.841772 -2.3705e-05
2:162622285 A G 0.300417 -6.5024e-06
2:162630193 G T 0.061586 1.3413e-05
2:162631337 G A 0.363149 9.9527e-06
2:162639279 A G 0.023678 4.7862e-06
2:162640725 G A 1.453419 1.4202e-05
2:162641009 C T 0.156085 -4.1901e-05
2:162660052 A C 0.174859 2.4976e-05
2:162660794 A G 0.064423 3.5950e-05
2:162668812 A C 0.861952 -2.6671e-06
2:162680631 T C 0.051161 -1.1845e-05
2:162685991 G A 0.325316 1.6194e-05
2:162720836 A G 0.149915 -2.3744e-05
2:162725335 G A 0.072629 5.7754e-05
2:162751233 A G 0.039210 1.0954e-05
2:162755829 G C 0.113403 5.3301e-06
2:162757676 G A 1.115217 1.7653e-05
2:162758257 C T 0.038479 -6.5677e-06
2:162759768 A G 0.079792 -2.9767e-06
2:162760974 G A 0.676794 7.7440e-06
2:162761686 T C 0.042361 -9.4303e-07
2:162764496 G A 0.160948 -6.1329e-05
2:162800372 G A 0.788700 -4.6011e-05
2:162814187 C A 0.056636 -1.9952e-07
2:162827022 G A 1.533088 -1.0216e-05
2:162830956 C G 0.035337 -3.1228e-05
2:162831847 C T 0.026827 2.4607e-05
2:162831921 G A 0.042780 5.9355e-06
2:162843078 C T 1.121495 2.6940e-05
2:162843236 A G 0.031472 7.6200e-06
2:162847226 G A 0.050138 4.7770e-07
2:162864475 T C 0.030452 4.7881e-05
2:162865748 T C 0.028790 -2.0966e-05
2:162874922 T C 0.052933 -2.2300e-06
2:162875176 A G 0.063797 4.7555e-05
2:162877400 A G 0.023529 3.8709e-05
2:162889414 A G 0.040268 -2.3971e-05
2:162889802 G A 0.186616 -1.9702e-05
2:162891075 T C 0.617135 1.2347e-05
2:162893338 A C 0.165592 1.0352e-05
2:162904013 C T 0.079854 -4.5545e-05
2:162906295 T G 0.032494 1.6500e-05
2:162909242 T C 0.033435 1.1023e-05
2:162910135 T G 0.020858 2.1045e-05
2:162910223 C G 0.892797 -3.0481e-04
2:162919489 A G 0.212631 1.6988e-05
2:162920222 A G 0.075251 1.1115e-05
2:162921135 A G 0.491233 3.7316e-05
2:162921728 C T 0.762298 -1.4385e-05
2:162929732 A G 0.706016 -7.8697e-06
2:162947756 T C 0.126217 1.3619e-07
2:162953533 C T 0.079961 1.2400e-05
2:162956032 A G 0.833070 8.7973e-05
2:162964301 A G 0.122627 -3.3396e-04
2:162964753 A G 0.296954 1.8525e-05
2:162971863 C T 0.844220 6.3317e-06
2:162975479 A G 0.031238 -1.6612e-05
2:162989968 A G 0.768956 2.2806e-05
2:162991474 A G 0.072739 -2.6315e-05
2:162996252 C T 0.069707 -9.2566e-06
2:162998113 G T 0.147260 -7.8469e-05
2:163003191 C T 0.040583 2.2256e-06
2:163010686 C T 0.045922 -3.5534e-05
2:163024378 A G 0.058837 1.9428e-05
2:163026299 T C 0.020523 1.4335e-05
2:163026372 C T 0.040579 6.1543e-06
2:163030336 C T 0.400243 -1.0910e-04
2:163048971 A C 0.080568 -5.4742e-05
2:163054299 C A 0.044286 -1.1608e-05
2:163056386 A G 0.043835 1.9627e-05
2:163057846 G A 0.029495 2.6432e-05
2:163059861 A G 0.039375 -1.9463e-05
2:163063359 G A 0.105171 -2.9183e-05
2:163071726 A G 0.020725 2.4251e-05
2:163076146 C T 0.908318 1.3463e-05
2:163080982 G A 0.020218 2.0803e-05
2:163096934 A G 0.031491 5.0219e-05
2:163106935 T C 0.020718 -7.8437e-06
2:163107401 A G 0.020643 1.5621e-05
2:163110536 G A 1.218350 2.8852e-06
2:163112351 A G 0.032027 1.5981e-05
2:163117185 T G 0.132569 -3.9432e-05
2:163119847 C T 0.083444 -2.2466e-06
2:163119966 T C 0.127866 -1.0475e-05
2:163122862 A G 0.123978 9.3649e-06
2:163124051 T C 1.218980 -2.2045e-06
2:163124637 C T 0.043062 -1.4130e-05
2:163128824 C T 1.446155 2.5052e-05
2:163130908 G A 0.040699 -1.7751e-06
2:163134428 T C 0.165670 -1.3495e-05
2:163136505 G C 0.031118 -2.1952e-05
2:163137983 C T 0.021679 1.6145e-05
2:163145252 T C 0.077436 -1.7260e-06
2:163150971 A G 0.026739 -4.1273e-05
2:163157385 C T 0.028005 -8.3565e-06
2:163160450 A G 0.040946 3.3858e-06
2:163165574 G A 0.048691 -3.6811e-06
2:163181742 T C 0.025817 -1.8863e-05
2:163201317 T C 0.027190 -7.4331e-06
2:163201407 T C 0.028031 3.7198e-06
2:163203827 T C 0.050787 -2.6506e-05
2:163207480 C T 0.333778 -2.8795e-05
2:163208893 G T 0.273922 3.7545e-05
2:163213723 C A 0.896374 -3.4742e-06
2:163230011 C T 0.021039 -1.4433e-05
2:163232283 A G 0.048197 -9.5232e-06
2:163237390 G C 0.713491 -5.9484e-06
2:163241144 A C 0.059869 -1.2088e-05
2:163248866 A G 0.029800 8.1866e-06
2:163250620 T C 0.036042 -3.2718e-06
2:163252134 A G 0.043293 1.6912e-05
2:163260691 C T 0.272033 6.7409e-06
2:163261454 T C 0.067620 -7.5613e-06
2:163294361 A G 0.029858 1.0350e-05
2:163301694 A G 0.127704 -3.5327e-05
2:163302238 C T 0.055526 -5.0112e-05
2:163314329 G A 0.031527 -2.7343e-05
2:163314609 G A 0.110748 -1.1119e-05
2:163325824 G A 0.376759 4.2076e-05
2:163334888 G A 0.113412 -3.8381e-05
2:163337203 G A 0.232784 1.3645e-05
2:163337589 A G 0.027940 -1.9123e-05
2:163341892 C T 0.480869 3.6075e-05
2:163352720 A G 0.079932 6.3390e-08
2:163354009 A G 0.047879 1.9855e-05
2:163355761 G A 0.084391 -1.2425e-05
2:163358537 G T 0.239743 6.5987e-06
2:163363361 A G 0.123348 -1.5674e-06
2:163389477 T C 0.046656 2.2478e-05
2:163403855 A G 0.123705 4.5409e-07
2:163404883 T G 0.150580 -1.6923e-05
2:163405528 G T 0.050327 1.1140e-05
2:163407836 T G 0.041790 1.6284e-05
2:163408252 G A 0.945564 -1.9428e-05
2:163415138 T C 0.029414 8.1034e-07
2:163416447 A G 0.133621 1.6274e-05
2:163420527 G T 0.983693 3.1151e-06
2:163424081 G A 0.035308 1.0243e-05
2:163431870 T C 0.069753 1.5135e-05
2:163435820 T C 0.041112 -1.7151e-06
2:163437291 G A 1.021179 5.1875e-06
2:163440638 T C 0.033981 3.4487e-06
2:163463089 C T 0.024603 2.1775e-05
2:163465698 T C 1.019913 5.1132e-06
2:163477186 T G 0.157513 -2.3354e-05
2:163484647 C A 0.072655 5.9272e-06
2:163495326 T G 0.832003 -3.2118e-06
2:163502721 T C 1.587245 -5.9790e-05
2:163506361 A C 0.206262 -8.4572e-07
2:163525848 C T 1.894306 -2.0111e-05
2:163536972 T C 0.237783 -1.3948e-05
2:163559760 C G 0.097589 7.3302e-06
2:163576386 T C 0.027093 -1.1980e-05
2:163579403 C T 0.027982 -1.4145e-05
2:163579757 C T 0.036129 -1.1351e-05
2:163582747 C T 0.028748 1.2839e-05
2:163593285 G A 0.269313 -9.0674e-06
2:163595996 T C 0.066919 -2.0686e-05
2:163600553 T C 0.438550 -3.1676e-05
2:163607881 G T 0.048376 -1.8150e-05
2:163612448 G T 0.023464 -2.1955e-05
2:163618303 T A 0.143355 -1.4448e-05
2:163618387 G T 1.912616 5.5066e-05
2:163618572 A C 0.146302 -2.7965e-05
2:163619215 C G 1.460898 -3.3963e-06
2:163621182 T C 0.040768 -3.0572e-05
2:163632621 T C 0.383004 -2.0945e-04
2:163638177 G A 0.036022 -1.0435e-05
2:163638249 T C 1.743515 -1.6229e-05
2:163641279 A G 0.151453 9.4464e-06
2:163643407 A C 1.411311 4.4591e-05
2:163707880 T C 1.214468 9.9528e-06
2:163734398 T C 0.031283 -3.1191e-05
2:163739556 C T 0.275837 8.5516e-06
2:163745770 G A 0.054423 1.5673e-05
2:163761889 T C 0.417890 2.4729e-05
2:163765704 A C 0.083645 -3.8854e-05
2:163766964 T C 0.142511 -1.9137e-05
2:163781563 C T 0.456123 -2.3811e-05
2:163781787 T C 1.289135 3.5187e-05
2:163789657 T G 0.034260 -4.3375e-07
2:163795331 C T 0.093548 -1.9597e-05
2:163797053 C T 0.046305 1.4767e-05
2:163797893 C T 0.176213 -2.2102e-05
2:163798127 T C 0.466759 -3.8800e-05
2:163802256 T G 0.033932 -1.5593e-05
2:163805503 C G 0.024483 -3.7818e-05
2:163810657 T C 0.213001 1.2523e-05
2:163820529 G A 1.690173 2.0263e-05
2:163821283 T G 0.059006 -1.8782e-05
2:163828036 A G 0.054780 1.8074e-05
2:163828115 C T 1.576306 2.0565e-05
2:163828693 A C 1.695574 1.8716e-05
2:163833348 T C 0.056692 1.0298e-05
2:163834096 T C 0.099741 3.0653e-06
2:163846817 A G 0.591490 -3.4030e-05
2:163848574 G A 1.127548 -1.3834e-05
2:163854082 A C 0.533721 -2.2794e-05
2:163888320 A G 0.055147 1.4633e-05
2:163895848 A G 0.099481 1.9065e-05
2:163896395 G T 0.167816 5.8826e-05
2:163907285 G A 0.080613 -1.8043e-05
2:163907556 C T 0.022448 8.7928e-06
2:163918006 C T 0.532565 1.5798e-05
2:163922808 C T 0.033189 8.5298e-06
2:163935518 A G 0.147799 -6.9571e-05
2:163951658 G A 0.033341 -1.6704e-05
2:163981940 G C 0.044500 -3.2283e-05
2:164000784 A G 0.038859 -2.2964e-06
2:164013972 T C 0.489204 2.2591e-05
2:164016653 C T 0.293267 9.9767e-06
2:164016785 G A 0.058399 1.2132e-05
2:164017775 T C 0.382845 2.1300e-05
2:164025651 A G 0.111332 1.4973e-06
2:164026233 C A 0.080435 1.0692e-05
2:164028465 T G 0.190686 -7.1761e-05
2:164046395 T C 0.117918 -1.1648e-04
2:164049282 G A 0.062933 -3.8291e-05
2:164058929 T C 0.084232 8.3505e-06
2:164064135 T G 0.069837 4.3514e-06
2:164065076 T C 0.119700 -1.1051e-05
2:164073847 T G 1.888717 -3.2916e-06
2:164084689 A G 0.039550 -1.3023e-06
2:164087949 C T 0.029492 -1.2725e-06
2:164091548 T G 0.076780 -6.5600e-06
2:164099804 T C 1.963303 -2.3232e-05
2:164105888 A T 0.210485 5.9640e-06
2:164114775 C T 0.089796 2.4548e-05
2:164137742 G A 0.116184 2.3596e-05
2:164145856 A G 0.076004 9.9644e-06
2:164170003 A G 0.127759 -2.0068e-05
2:164174359 A G 0.073606 2.9213e-05
2:164187266 T C 0.404349 7.3737e-05
2:164187390 T C 0.034467 1.6627e-05
2:164192852 C T 0.033059 9.1690e-06
2:164194697 C T 0.207639 -1.4910e-05
2:164197701 C A 0.164839 -1.3632e-05
2:164205548 A G 0.027953 -8.9448e-06
2:164212164 C T 0.147688 -1.0011e-05
2:164222197 A G 0.075758 7.7714e-06
2:164223538 G T 0.143297 5.2944e-05
2:164231423 C T 0.113062 -2.1156e-05
2:164236862 T C 0.065579 -1.9420e-05
2:164242687 A C 0.112770 -1.3551e-05
2:164257362 C A 0.086190 1.2685e-05
2:164258374 T C 0.069328 -1.3633e-05
2:164262296 G T 0.113779 -5.9851e-06
2:164264291 G A 0.131862 -8.8927e-06
2:164275935 A G 0.028339 -6.1466e-05
2:164278497 G C 0.040057 -5.1940e-05
2:164296921 T C 0.491801 2.8248e-05
2:164298645 A G 0.022747 4.9067e-06
2:164300169 G A 1.978675 3.2013e-06
2:164308349 C G 0.094606 -3.0526e-05
2:164309259 C T 0.247504 4.1761e-05
2:164309751 T C 0.224666 9.6626e-06
2:164310478 C T 0.073683 -1.3018e-05
2:164317876 C T 0.556412 1.5413e-05
2:164319554 A G 0.071525 -1.3752e-05
2:164322933 T G 0.189141 1.2666e-05
2:164329588 G A 0.078614 -2.1301e-05
2:164344867 A G 0.716188 -4.2729e-05
2:164347158 T C 0.599024 -1.4552e-05
2:164370435 C T 0.119356 1.1024e-05
2:164375937 G T 0.095151 6.8708e-07
2:164378187 T G 0.062472 -4.4132e-05
2:164388493 C T 0.027775 -2.7752e-05
2:164389002 C G 0.090620 -2.0163e-05
2:164393151 A G 0.029969 8.9329e-06
2:164395162 A G 0.061161 3.8708e-05
2:164396001 T G 0.058957 -1.6066e-05
2:164396272 G C 0.206840 1.7193e-08
2:164399671 A G 0.092130 -2.5993e-05
2:164407182 A G 0.367103 1.6993e-05
2:164412480 G A 1.584940 -2.0830e-05
2:164415595 T G 0.161567 -5.2328e-05
2:164417192 C T 0.132793 4.1567e-05
2:164417751 T C 0.293475 -2.2137e-06
2:164430933 T G 0.320976 1.6523e-05
2:164435125 A G 0.149159 -2.0168e-05
2:164436521 A G 0.082155 -5.2020e-05
2:164436645 C T 1.572606 -2.4972e-05
2:164437124 G T 0.043955 -4.4066e-05
2:164438700 A G 0.056234 -1.6155e-05
2:164440828 T C 0.042858 -6.5286e-06
2:164441947 C A 0.566215 7.8145e-06
2:164442256 A G 0.092428 -2.7521e-05
2:164442441 C A 0.098261 -1.4740e-05
2:164444305 C T 1.481151 -3.2865e-05
2:164446763 A G 0.065501 -4.6010e-08
2:164447058 A G 0.070889 2.0218e-05
2:164448197 A G 0.127123 -7.9824e-06
2:164448331 G A 0.331545 -2.4846e-06
2:164451154 T C 0.029209 -4.2418e-05
2:164452829 T C 0.032877 6.8305e-06
2:164453229 T C 0.044968 -2.8051e-08
2:164454604 T C 0.190218 -3.2633e-06
2:164455237 C T 1.783520 -2.1804e-06
2:164456577 G T 0.157199 1.2490e-05
2:164468328 T G 0.034867 -1.8600e-05
2:164468360 G A 0.355041 -3.3558e-05
2:164468414 C T 1.244596 6.6537e-05
2:164468827 A C 0.093571 1.0077e-05
2:164469359 C T 0.256238 -2.7908e-05
2:164470044 T C 0.031764 1.7411e-05
2:164480379 C T 0.101812 1.6027e-06
2:164489014 C T 0.510773 -8.4683e-06
2:164506679 G T 0.098306 -6.0717e-06
2:164509639 C T 0.038512 6.9863e-06
2:164514519 T C 0.134799 5.5653e-05
2:164522952 A G 0.075073 1.5452e-05
2:164529733 A G 0.227192 5.2813e-05
2:164530192 C T 0.535418 1.4875e-05
2:164544627 G A 0.101224 -1.0258e-05
2:164546887 C A 0.026450 1.0283e-05
2:164561125 C G 1.898701 8.9758e-06
2:164568301 T C 0.094431 2.7505e-05
2:164568786 C A 0.066179 -2.1262e-05
2:164570848 C A 0.082869 3.8368e-05
2:164577649 G A 0.041761 1.8985e-05
2:164579999 T C 0.028524 -3.0498e-05
2:164581241 G T 0.312959 -1.4716e-05
2:164591887 T C 1.352636 -1.1709e-05
2:164601340 A G 0.120407 -3.2439e-05
2:164601929 T C 0.918965 -3.3626e-06
2:164602823 A T 0.134796 5.8944e-05
2:164608519 G A 0.032104 6.3656e-06
2:164613608 C T 0.171159 3.4236e-05
2:164614444 T G 0.028881 5.5321e-06
2:164618825 A G 0.224585 8.4430e-06
2:164621967 G A 0.060249 -5.5532e-06
2:164623436 T C 0.104733 -1.7377e-05
2:164624750 C T 0.103863 2.5267e-05
2:164637410 C T 0.873549 3.4467e-05
2:164647927 G A 1.037561 1.1262e-05
2:164658215 A C 0.033451 8.2270e-06
2:164660602 C T 0.105768 9.2553e-05
2:164662940 A G 0.262256 3.5022e-05
2:164687745 A C 1.214864 -8.1392e-06
2:164690737 A C 0.064735 6.7412e-07
2:164715587 A G 0.627882 1.7004e-05
2:164715908 A G 1.433435 4.3853e-05
2:164716950 G T 0.094148 -1.5083e-05
2:164719829 T C 0.038612 4.4195e-06
2:164723142 T A 0.020312 -1.2968e-05
2:164725276 C A 0.778158 7.7180e-06
2:164730548 G A 0.790998 5.2391e-05
2:164738239 T C 0.096524 -5.1928e-05
2:164750846 C T 0.077708 -1.0321e-05
2:164751901 G A 0.050142 -9.0190e-07
2:164755835 C T 0.070223 -4.4814e-06
2:164766091 A G 0.021630 -1.0257e-05
2:164779747 G A 0.053085 2.2861e-05
2:164782713 T C 0.028865 -1.3970e-05
2:164788849 C T 0.051605 -5.1585e-05
2:164795311 A G 0.698125 8.0647e-06
2:164813549 T C 0.088316 -1.0205e-05
2:164827933 A G 0.128632 4.7614e-07
2:164829721 A G 0.044159 -3.3587e-06
2:164831444 C T 0.733089 7.9584e-06
2:164837633 G T 1.490801 1.3142e-05
2:164841013 A G 0.022098 6.4514e-07
2:164846937 G T 0.704857 -1.5569e-05
2:164872544 A G 0.050223 -1.2857e-05
2:164876847 A G 0.029884 -1.6689e-05
2:164883560 C T 0.054368 -1.9187e-05
2:164883783 C A 0.102906 -1.7807e-05
2:164885882 A G 0.036240 -8.0135e-06
2:164886239 T C 0.103740 -2.8332e-05
2:164889473 C T 0.079075 2.9187e-05
2:164896109 T C 0.074544 3.1426e-05
2:164906820 T C 0.482356 -3.0053e-05
2:164908312 C T 0.024402 -1.7319e-05
2:164915208 G A 0.477331 -2.4522e-05
2:164933174 C A 0.026574 -2.0359e-05
2:164933379 C T 0.504817 -3.4889e-05
2:164946492 A G 0.060048 4.5350e-05
2:164950456 G T 1.142566 5.2893e-05
2:164959210 A G 0.696931 2.6906e-05
2:164966430 T C 0.111202 6.7814e-06
2:164990305 A G 0.692289 -1.7727e-05
2:164991042 C T 0.197057 -6.0620e-05
2:164999883 C A 0.899551 -7.9997e-05
2:165001188 G A 0.353321 -1.7168e-05
2:165001604 G A 0.030728 -1.6625e-05
2:165007375 A G 0.029488 1.8103e-05
2:165019188 G A 0.021302 -4.5109e-06
2:165023143 G A 0.056263 -3.0826e-06
2:165031125 A G 0.193695 2.5792e-05
2:165034387 C T 0.154498 -1.0552e-05
2:165043356 G A 0.348887 -8.2460e-06
2:165060444 G A 0.054877 3.2349e-05
2:165070207 C T 0.545951 -2.6923e-05
2:165077933 A C 0.021971 -2.8133e-05
2:165101518 G A 0.470005 -9.9069e-06
2:165105149 G A 0.109865 -1.2468e-05
2:165109697 C T 0.070519 4.7463e-05
2:165111514 G T 0.032543 8.0721e-06
2:165113739 A G 0.076056 -4.0385e-06
2:165116589 T C 0.075449 -5.2518e-06
2:165129299 C T 0.912288 -3.2798e-05
2:165133462 A G 0.406053 1.0418e-05
2:165140007 T C 0.095723 -3.5298e-05
2:165141175 C A 0.024522 7.1274e-06
2:165144110 C T 0.065316 5.2834e-06
2:165144677 G A 0.046467 -4.1744e-06
2:165158355 A G 0.024629 4.2056e-06
2:165159417 T C 0.217175 -1.5203e-06
2:165183257 C T 0.782750 -1.7569e-05
2:165192915 C T 0.467204 1.4631e-05
2:165219137 G A 0.348566 -1.5817e-05
2:165230400 G T 0.244261 -7.8466e-06
2:165235317 A G 0.091016 -4.7359e-05
2:165235487 T C 0.671324 2.6104e-05
2:165237492 G A 0.077127 -3.4244e-05
2:165238164 G A 0.059911 -1.5003e-05
2:165242531 G A 0.021371 -3.0397e-06
2:165246738 C A 0.299934 -1.1409e-05
2:165246979 A G 0.059178 -2.2090e-05
2:165247268 G A 0.034497 -4.1999e-05
2:165255696 A C 0.029576 2.7436e-05
2:165272359 T C 0.025158 5.0349e-06
2:165275535 T C 0.988802 -6.6272e-06
2:165289747 A G 0.076881 1.1551e-05
2:165289750 T C 0.078143 -2.4084e-05
2:165298396 C G 0.031001 -9.0563e-06
2:165302184 C T 0.648211 -1.0412e-06
2:165305687 A G 0.064261 -1.9832e-05
2:165312183 G A 0.366483 -6.3630e-06
2:165320369 T A 0.232489 -1.1971e-05
2:165327171 C A 0.119453 1.2173e-05
2:165328097 C G 0.168562 2.1362e-05
2:165337294 A G 0.654907 5.9885e-05
2:165338886 T C 0.299148 -3.1030e-05
2:165345783 T C 1.947995 1.0366e-05
2:165346216 G T 0.042692 -2.0886e-05
2:165349463 C T 0.360877 -3.0616e-05
2:165349902 T C 1.327014 3.1793e-05
2:165352667 C T 0.251613 -7.0889e-06
2:165363350 T C 0.238205 -1.2959e-04
2:165365909 T C 0.034730 1.9411e-05
2:165381542 A C 0.042381 -1.6426e-05
2:165394580 G T 1.142209 -1.6958e-06
2:165419743 C T 0.185681 -2.4932e-05
2:165438473 C T 0.061778 -1.8032e-06
2:165438660 A C 0.036210 1.5963e-05
2:165443984 A G 0.027833 -1.7389e-05
2:165444072 C T 0.538288 -2.0792e-05
2:165444252 T C 0.083155 2.3592e-05
2:165446711 G C 0.022701 2.1419e-05
2:165448063 A C 0.035341 1.2084e-05
2:165449751 G A 0.301131 2.3060e-05
2:165454793 G T 0.297350 7.4674e-06
2:165458447 G A 1.538538 3.9731e-05
2:165461369 A G 0.024373 -2.7741e-05
2:165462231 A G 0.087215 2.4675e-05
2:165470213 G A 0.075300 2.5284e-05
2:165470735 C T 0.083197 6.0574e-07
2:165476253 T A 1.344668 3.6948e-05
2:165482204 C A 0.137714 -3.1362e-05
2:165487381 A G 0.197349 -2.9482e-05
2:165487916 G A 0.200261 -3.7186e-05
2:165489350 A G 1.432857 3.1948e-05
2:165501849 C A 0.718775 -7.8846e-05
2:165513091 C T 0.812995 -8.2171e-05
2:165521903 C T 0.052462 2.1687e-05
2:165528624 T G 0.786554 -6.5121e-05
2:165531477 G A 0.059636 1.7326e-06
2:165547731 A G 0.086657 1.8239e-06
2:165547969 A G 0.041891 2.2268e-05
2:165551404 A G 0.317111 -2.8831e-05
2:165555539 G A 0.238847 -2.2964e-05
2:165559101 G A 0.095405 2.6946e-05
2:165562607 T C 0.060262 -2.6111e-05
2:165564117 G A 0.135977 -8.9879e-06
2:165569779 A G 1.746998 -1.2181e-05
2:165573194 T C 0.088413 7.3303e-06
2:165577164 C G 0.225582 -1.9633e-05
2:165578602 T C 0.095976 4.1941e-06
2:165586466 C T 0.283315 -1.2380e-05
2:165588135 G A 1.182269 -2.1191e-05
2:165590459 T C 0.324966 3.4169e-05
2:165595645 C T 0.086251 -1.0562e-05
2:165608653 G C 0.370930 -3.5445e-05
2:165608728 T C 0.049103 3.8438e-06
2:165612716 T C 0.085232 -5.9422e-06
2:165613661 A G 0.125133 -2.4872e-06
2:165632797 A G 0.050956 1.3924e-05
2:165632904 A C 0.028291 -2.0428e-05
2:165672796 A C 0.737494 4.3151e-06
2:165682723 C T 0.391839 1.4130e-05
2:165684182 G A 0.029417 1.5412e-05
2:165685721 G A 0.382767 1.6441e-05
2:165688494 C T 0.048791 -7.4806e-06
2:165692048 C T 0.197479 -9.7014e-06
2:165695526 A G 0.149094 -4.3353e-06
2:165711875 G A 0.350630 -6.9728e-06
2:165712301 C T 0.160866 -5.5418e-06
2:165713420 A G 0.085310 -4.9818e-05
2:165721414 C A 0.090182 1.4146e-07
2:165726733 G A 0.330918 -1.7497e-05
2:165739014 C T 0.427917 1.6859e-05
2:165741509 C G 0.033127 1.0710e-05
2:165753278 G A 0.035185 -3.3573e-05
2:165761571 T C 0.245440 -9.2442e-06
2:165762918 T C 0.049064 1.0959e-05
2:165769051 G A 1.210420 6.1723e-06
2:165770591 A G 0.025538 8.5872e-06
2:165771506 A G 0.025408 -2.5701e-05
2:165778725 C T 0.053420 -1.4621e-07
2:165781945 T C 1.473511 6.3448e-07
2:165789489 C T 0.145163 -1.0831e-05
2:165789942 G A 0.056299 2.7209e-05
2:165798601 T C 0.036301 -2.0309e-06
2:165809426 C T 0.670117 -5.2508e-05
2:165818169 G A 0.799288 -5.3483e-05
2:165819977 T G 1.001899 1.1114e-05
2:165828369 A C 0.146809 9.8984e-06
2:165828705 C T 0.054283 -1.5794e-05
2:165829017 C T 0.537012 7.3905e-05
2:165832309 T C 0.165657 -2.4009e-05
2:165833463 G T 0.327819 3.7179e-05
2:165838323 T G 0.899448 -4.9120e-05
2:165842577 A G 1.928443 -2.0310e-05
2:165846592 A G 0.496871 8.6187e-06
2:165866744 C T 0.069779 1.3470e-05
2:165871993 G T 0.270582 2.6017e-05
2:165879001 G T 0.125883 -5.2728e-06
2:165884409 C T 0.210823 6.7878e-07
2:165889158 A G 0.087141 2.1696e-05
2:165901099 A G 0.407520 3.0738e-05
2:165903337 C T 0.398850 2.4291e-05
2:165908236 G A 0.157225 -1.5327e-06
2:165912261 A G 0.038810 6.2352e-06
2:165917387 C G 0.342493 -8.7659e-06
2:165918615 C T 1.303105 1.1711e-05
2:165921073 G A 1.290933 9.0479e-06
2:165933137 A G 0.752756 1.9410e-05
2:165933682 T C 0.467957 1.1846e-05
2:165936568 T G 0.057932 -2.7736e-05
2:165947079 A C 0.030173 -1.6012e-05
2:165949849 T C 0.189806 -7.1186e-06
2:165956508 G T 0.438719 1.7193e-06
2:165957721 T C 0.040424 -1.4419e-05
2:165966429 A G 0.436788 -2.8254e-06
2:165970612 A T 0.623591 1.0779e-06
2:165976437 G A 0.058113 2.6207e-05
2:165980313 T C 1.445665 -1.7653e-05
2:165984284 T C 0.020027 -1.7350e-05
2:165991766 A G 0.401265 -3.0531e-05
2:166000262 A G 0.058412 2.7812e-05
2:166003573 T C 0.416332 3.4369e-06
2:166006729 T C 0.755729 -1.3998e-05
2:166006736 A G 1.417050 -1.0720e-05
2:166018990 A C 0.215033 3.8724e-05
2:166029538 C T 0.057805 -5.5733e-05
2:166039718 A G 0.072090 3.2179e-05
2:166045502 T A 0.257943 3.5503e-05
2:166047299 T G 0.047039 -9.3665e-05
2:166050914 T C 0.042644 -2.1970e-05
2:166058851 G A 0.059249 -7.3166e-06
2:166061033 T G 0.289937 2.2897e-05
2:166066272 T A 0.195503 4.4911e-05
2:166068283 G A 0.544069 2.4763e-06
2:166070182 C G 0.185350 5.2297e-05
2:166073463 C A 0.066741 1.8858e-05
2:166074183 C G 0.054238 2.3954e-05
2:166079757 A G 0.183928 5.7712e-05
2:166086590 A G 0.056851 -6.9536e-05
2:166087144 T G 0.632926 1.0388e-04
2:166089278 G C 0.180520 2.7381e-05
2:166091105 G C 0.340617 8.7279e-05
2:166099688 T C 0.529751 -4.4852e-05
2:166103055 C T 0.535146 -5.2485e-05
2:166104978 A G 0.059279 1.0117e-05
2:166113167 T C 0.141109 8.2973e-05
2:166115336 T C 1.009523 3.4754e-04
2:166130379 T C 0.537379 -2.1492e-05
2:166136863 A G 0.176060 2.7970e-05
2:166144414 G T 0.135663 -4.4846e-05
2:166148746 G A 0.497374 8.0344e-07
2:166152389 A G 0.151811 -6.0441e-06
2:166170127 C T 1.697794 -1.7650e-06
2:166175311 T C 1.178124 -7.6251e-06
2:166189640 T C 1.439287 -7.2824e-06
2:166220016 A G 0.023948 -4.4449e-06
2:166222685 G T 0.493018 -3.2391e-07
2:166224206 A G 0.826806 4.4766e-07
2:166234915 G A 0.074226 -6.5790e-05
2:166235332 C T 0.106577 7.1635e-06
2:166236597 A G 0.026327 4.9978e-06
2:166239645 G A 0.611153 -3.2863e-06
2:166239891 A G 0.092603 -2.3836e-05
2:166241828 G A 0.559022 6.8606e-06
2:166248047 A G 0.827319 -2.6224e-06
2:166254401 G T 0.493391 -1.0333e-06
2:166273145 G A 0.538054 6.3984e-06
2:166281300 A G 0.472602 -1.2418e-05
2:166287801 C G 1.029031 -4.7419e-06
2:166290394 C T 1.442997 -8.5880e-06
2:166298921 C T 0.459453 -1.3081e-05
2:166310641 T C 0.066397 -1.6674e-05
2:166312556 C T 0.153803 -3.9800e-05
2:166316399 A G 0.033286 -6.9323e-06
2:166326888 A G 0.651340 -1.4876e-05
2:166332752 C T 0.123111 1.8775e-05
2:166333221 C T 0.175755 -1.8041e-05
2:166337134 T C 0.047827 -1.2386e-05
2:166337818 C T 0.139846 -1.1130e-05
2:166348678 G C 0.471664 -1.8037e-06
2:166349482 A G 0.045107 -2.3953e-05
2:166355411 G A 0.474738 -3.9893e-06
2:166361695 T C 0.465877 -5.1958e-06
2:166365545 C T 0.472284 -4.1300e-06
2:166367780 A G 0.421584 1.5646e-06
2:166368762 A G 0.049655 -1.2577e-05
2:166375703 G T 0.055306 7.5426e-05
2:166383371 T G 0.065686 -8.6875e-06
2:166390873 A G 0.256583 2.9237e-06
2:166392462 G A 0.190205 3.7100e-05
2:166395596 C T 0.029066 3.3918e-07
2:166395881 G A 1.327361 1.6932e-05
2:166401282 C T 0.362383 2.1954e-05
2:166401538 C G 0.176002 -3.1139e-05
2:166401589 A G 0.072684 -7.3412e-06
2:166407511 G A 0.050794 -2.8629e-05
2:166410190 T C 0.185058 9.3264e-05
2:166421414 G A 0.421123 -2.2998e-05
2:166425157 C T 0.038684 -9.3939e-06
2:166434907 A G 0.080792 2.5597e-05
2:166440547 C A 0.678053 -2.9390e-05
2:166443772 A G 0.029722 -2.8869e-05
2:166453510 A C 0.030410 2.1407e-05
2:166473516 C T 0.356976 -2.9418e-05
2:166474287 T C 1.158883 -3.4712e-05
2:166482845 C T 1.685311 3.5001e-05
2:166484801 T C 0.064287 -3.9368e-05
2:166491126 A G 0.062235 7.7600e-05
2:166500820 T C 0.144637 3.2436e-06
2:166503040 G A 0.146530 3.4651e-05
2:166505948 G T 0.165553 -2.1409e-05
2:166512004 A G 0.651239 -3.3712e-05
2:166512155 A G 0.052138 -2.9173e-05
2:166516651 A G 0.879327 2.6164e-05
2:166534206 G A 0.222115 -4.1347e-06
2:166535883 C G 0.059003 4.7903e-05
2:166539042 G A 1.017758 -6.3902e-05
2:166552272 T C 1.393138 -4.0524e-05
2:166553284 C T 0.056578 6.7980e-06
2:166559219 C T 0.369664 -3.4735e-05
2:166561497 C A 0.198450 3.5819e-05
2:166572906 C A 0.993304 -7.6841e-05
2:166576342 T C 0.264480 9.6994e-06
2:166582053 C A 0.047866 1.1990e-05
2:166583244 T C 0.985936 -6.9096e-05
2:166606326 T C 0.023081 8.1336e-06
2:166637631 C T 0.073852 9.1734e-06
2:166640575 A C 1.005294 -3.9400e-05
2:166646909 C T 1.772828 1.5786e-05
2:166648027 T C 0.051820 -2.3859e-06
2:166648671 A G 0.764814 6.1690e-05
2:166654241 G A 0.058117 1.1596e-05
2:166659242 C T 0.258280 3.9200e-05
2:166664256 C T 0.212939 -1.1025e-05
2:166688892 C T 1.509621 1.9118e-05
2:166689129 C T 0.036490 6.5227e-06
2:166703927 C T 0.048619 -3.0805e-05
2:166704034 C T 0.133011 1.3329e-07
2:166724295 C T 0.028122 6.0578e-06
2:166734340 T C 0.091383 -2.8765e-05
2:166734438 C T 0.023062 -4.4030e-05
2:166735694 G A 0.042566 -2.1063e-06
2:166747445 C G 0.021380 -1.4754e-06
2:166782603 G A 0.048967 -1.1152e-05
2:166785028 T C 0.431964 1.3609e-05
2:166788965 T C 0.959817 5.0844e-05
2:166792402 C G 0.120823 -2.2873e-05
2:166797646 T C 1.205558 1.3290e-05
2:166807530 C T 0.163606 -1.8986e-06
2:166807600 T C 1.752840 5.6477e-05
2:166812164 C T 0.044426 -7.5087e-06
2:166825691 A C 0.262292 -1.3913e-04
2:166838281 A G 0.020514 -2.0275e-05
2:166845303 A G 0.302482 1.3870e-05
2:166897864 G A 1.394186 -4.1564e-05
2:166900837 A G 0.079581 5.9415e-05
2:166903445 C T 1.394011 -3.9827e-05
2:166909544 T C 1.090328 -6.2348e-05
2:166921776 T C 0.403521 -3.3340e-05
2:166922213 C T 0.061177 -1.4661e-05
2:166922755 C T 0.304601 9.4116e-06
2:166930969 T C 0.022026 1.4881e-05
2:166936106 G A 0.102779 -2.9783e-06
2:166942140 T C 0.452705 8.6904e-05
2:166943277 G T 0.543747 1.4760e-04
2:166969407 G A 0.037522 1.9779e-05
2:166969795 G T 0.536051 -4.1989e-06
2:166975196 A G 1.951653 -1.7236e-05
2:166981262 T C 0.093976 -1.2974e-05
2:166981628 A G 0.147429 -8.0361e-06
2:166983003 T C 0.033458 -6.7444e-06
2:166987161 G A 0.084732 -1.7539e-07
2:166988157 C T 1.766411 -4.3542e-05
2:166991983 T C 0.033497 -1.5909e-06
2:166992251 G A 0.071424 7.2182e-06
2:166997841 A G 1.474809 1.8870e-05
2:167017875 G T 1.730895 3.2962e-05
2:167030018 C T 0.948064 -4.6539e-06
2:167032371 T C 0.057292 7.0385e-06
2:167035050 C T 0.192666 1.7955e-05
2:167040212 C T 0.172727 -2.1826e-05
2:167046309 G A 1.731745 2.5272e-05
2:167064496 T G 0.129401 2.1978e-06
2:167076801 T C 0.097018 2.2708e-05
2:167092252 G A 0.093094 4.6955e-06
2:167094638 C T 0.020669 -1.5451e-06
2:167099158 G A 1.732339 2.8439e-05
2:167101563 G A 0.101672 -1.4673e-05
2:167104711 A G 0.311966 9.5943e-06
2:167108385 T C 0.033893 -7.8221e-06
2:167118042 C T 1.765648 2.1936e-05
2:167118326 T C 0.178296 3.6831e-06
2:167120956 G A 1.547759 1.8328e-05
2:167127707 T C 1.045088 -1.7136e-06
2:167129466 T C 0.144800 3.4703e-05
2:167135444 C A 0.790570 -1.4899e-06
2:167141109 T G 0.054316 2.0925e-05
2:167142088 G T 0.247332 -1.1038e-05
2:167144871 A G 0.105415 -1.6803e-08
2:167149203 G A 1.297441 2.2696e-05
2:167149693 A G 1.190267 1.7706e-05
2:167158706 T C 1.391882 -1.0206e-05
2:167161598 A G 1.602084 -1.4642e-05
2:167164582 C T 1.276307 -3.2421e-06
2:167168093 T C 1.284117 -4.4469e-06
2:167176350 C A 0.622153 -3.0735e-05
2:167177359 C T 0.023253 -1.4931e-05
2:167192221 C T 0.050784 -3.7410e-05
2:167192795 T C 0.033747 -3.2738e-05
2:167193076 G A 0.022224 5.7099e-06
2:167193112 T C 0.150207 -1.2152e-06
2:167194391 G A 0.291115 -2.8913e-06
2:167202410 T C 0.022286 -1.1671e-05
2:167204834 C T 0.282358 2.0696e-05
2:167210004 T C 1.195795 4.8416e-06
2:167210941 T C 0.043121 5.6346e-05
2:167211166 A G 0.911775 -9.0012e-06
2:167218502 G A 0.050200 -2.2990e-05
2:167222745 C T 0.621436 -1.4145e-05
2:167224823 C T 0.367622 1.8250e-05
2:167228721 C T 0.040748 -8.3375e-06
2:167239857 C G 0.182110 -9.7985e-06
2:167243352 A G 0.191309 4.7180e-05
2:167245691 T C 0.115314 2.8464e-06
2:167247922 C A 1.220736 2.0494e-05
2:167262088 G T 0.188553 -6.0853e-05
2:167262238 T C 0.042949 1.2351e-05
2:167262353 G C 0.187813 -5.6243e-05
2:167266447 C T 0.037544 2.5456e-05
2:167267091 G A 0.065942 7.8611e-06
2:167279182 C T 0.031965 -1.4795e-05
2:167281499 G A 0.043095 -1.4697e-05
2:167288172 A G 1.385108 -2.8329e-06
2:167290065 T C 0.047058 -3.6275e-05
2:167293032 C T 0.184126 3.2835e-07
2:167296299 A G 0.272435 -2.7212e-05
2:167301338 G A 0.090773 4.0339e-05
2:167317013 T C 0.530576 -4.9238e-06
2:167319583 T C 0.303417 -5.0905e-05
2:167321931 G A 0.128454 2.3421e-05
2:167334085 T G 1.379762 3.1538e-07
2:167337367 C T 1.254771 -1.2863e-05
2:167341970 T C 0.039784 -1.1111e-05
2:167343340 C T 0.617197 6.4975e-07
2:167343452 A C 0.043325 1.6216e-05
2:167352464 G T 0.709424 1.2711e-05
2:167353828 T G 0.128298 -1.3783e-07
2:167357333 G C 0.243833 1.8593e-06
2:167358750 C A 0.029612 1.1967e-06
2:167368553 G T 0.177534 3.2743e-05
2:167369001 T C 0.037762 -1.8268e-05
2:167370019 A G 0.106716 1.6016e-05
2:167376031 C T 0.035522 -8.3316e-06
2:167376830 T G 0.881482 -2.7683e-05
2:167377978 C A 0.742447 1.0660e-05
2:167378835 A G 0.031666 4.8820e-05
2:167386929 C T 0.054037 -2.4059e-05
2:167396134 T C 0.070055 -1.4290e-05
2:167405724 A G 0.086569 -2.4039e-05
2:167411128 T C 0.066124 7.2119e-06
2:167411578 G A 0.056062 -1.1484e-05
2:167411830 G A 0.211638 1.1808e-05
2:167416707 T C 0.162067 2.4821e-06
2:167417575 A G 0.075488 7.0987e-06
2:167430105 A G 0.064001 -1.7425e-06
2:167430664 C T 0.064267 -1.9073e-06
2:167430697 G A 0.595827 1.1679e-05
2:167445651 C A 0.063930 2.6606e-05
2:167446673 C T 0.825586 2.1575e-05
2:167460867 C A 0.067951 2.8632e-05
2:167463931 T C 0.021124 -6.1958e-06
2:167464526 T G 0.061934 2.5164e-05
2:167470714 G A 0.031614 5.4729e-05
2:167484876 A G 0.233092 8.3356e-06
2:167488315 C T 0.871952 -1.1365e-05
2:167488590 G A 0.070749 1.5047e-05
2:167490384 A G 1.804656 -2.6890e-05
2:167496478 G A 1.520212 -9.2978e-07
2:167506219 G A 0.239597 -1.8856e-05
2:167508482 C G 0.053008 2.2338e-05
2:167509845 G C 0.072444 2.5320e-05
2:167518533 T C 0.032367 -4.7758e-05
2:167528918 C T 0.035441 -7.3209e-06
2:167529190 T C 0.231346 1.2182e-05
2:167572968 T C 1.505550 -6.1028e-07
2:167575025 A G 1.738831 1.3008e-05
2:167577374 A G 0.070467 6.6877e-06
2:167578278 G A 0.259978 -1.3495e-05
2:167581121 T C 0.058181 3.2021e-05
2:167585459 A G 0.034490 6.3458e-06
2:167587967 C A 1.971115 -6.1673e-06
2:167589808 C A 0.055121 -5.8470e-06
2:167590721 T C 0.109050 -2.6605e-05
2:167605984 T G 0.539330 -2.5106e-05
2:167611781 A G 0.115224 -1.3456e-05
2:167618409 C T 0.118641 -1.6640e-05
2:167635342 T C 0.166089 -4.2095e-05
2:167645016 T C 0.043663 -1.7746e-05
2:167651131 A G 0.039904 -1.0580e-05
2:167653801 C A 0.077721 -1.3171e-05
2:167657688 T C 0.788544 -4.3492e-06
2:167666021 T C 0.076173 4.7800e-06
2:167670577 T C 0.034282 -3.6946e-05
2:167671779 T C 0.314079 -2.6594e-05
2:167675356 G A 0.188365 3.7372e-05
2:167686574 T C 0.060301 -3.2394e-05
2:167694348 T C 0.346073 -2.8697e-05
2:167696634 T C 0.191309 3.4149e-05
2:167720786 C A 0.538116 1.4184e-05
2:167725445 C A 0.246595 -2.2880e-06
2:167725706 T C 0.034747 1.3939e-05
2:167730727 T G 0.031848 2.3756e-05
2:167733963 A C 0.227571 -5.3250e-06
2:167752265 A G 0.083427 -6.6507e-06
2:167759948 T C 0.880498 -1.4424e-05
2:167770086 A G 0.087533 -2.3874e-06
2:167775134 T C 0.570360 -1.0611e-05
2:167782184 A G 0.234427 -6.7681e-06
2:167789317 G A 0.022140 -7.7944e-07
2:167789451 C T 0.056124 4.2801e-06
2:167791135 A C 0.687479 -1.2205e-05
2:167801176 A G 0.231979 3.9913e-05
2:167806871 A G 0.044526 9.4606e-06
2:167813314 T C 0.246443 -1.1274e-05
2:167813566 A G 0.056610 6.6220e-06
2:167824055 G A 0.092344 3.3385e-06
2:167829938 T C 0.033714 3.9446e-05
2:167841574 G A 0.795503 -1.4728e-05
2:167851722 G T 0.641083 -1.8074e-05
2:167852266 C T 0.566315 -2.4516e-05
2:167869912 T G 0.085644 -3.4537e-05
2:167872932 T C 0.061551 8.7736e-06
2:167875589 C A 0.076978 1.5837e-05
2:167903317 C A 0.029333 -7.3060e-06
2:167906591 A C 0.052261 -1.5945e-06
2:167911963 G A 0.408916 -2.0016e-05
2:167928824 C T 0.049924 1.0043e-05
2:167932844 G T 0.313479 -2.6578e-05
2:167936707 C T 0.145212 -1.9681e-05
2:167948981 T C 0.067637 1.4299e-05
2:167949663 A C 0.030433 3.5533e-05
2:167960497 T G 0.063755 -1.0833e-05
2:167979295 G A 0.028787 3.4721e-05
2:167979638 T C 0.042459 -2.4680e-05
2:167982461 T C 0.056309 6.6727e-05
2:167982519 T C 0.031504 -1.6297e-05
2:167983329 G A 0.286791 -9.3430e-06
2:167984892 C A 0.146224 -1.5428e-05
2:167992482 A G 0.038408 6.4941e-06
2:167997309 C T 0.166144 -2.1621e-05
2:168005566 G A 0.046701 1.0030e-05
2:168039013 T C 0.059941 5.8392e-06
2:168041152 C T 0.166826 -2.0894e-05
2:168051650 C T 0.112497 -2.7332e-05
2:168052972 T C 0.067903 -1.5376e-05
2:168067447 T C 0.091136 -1.1124e-05
2:168076582 T G 0.132121 -2.4433e-05
2:168077569 C T 0.313615 -1.8624e-05
2:168091490 C T 0.057036 -2.1455e-05
2:168091819 G A 0.089108 -5.4455e-06
2:168101386 A G 0.056507 -2.2113e-05
2:168102774 T G 0.127681 -2.8087e-05
2:168106246 A G 0.215240 -2.4468e-05
2:168107491 G A 0.214614 -2.3200e-05
2:168108032 A G 0.024149 -7.7915e-06
2:168108357 G A 0.312693 -1.3848e-05
2:168113473 A G 0.203211 4.8099e-05
2:168115325 G A 0.097745 5.1451e-06
2:168115797 C G 0.152817 -1.3174e-05
2:168116187 A C 0.190631 -1.9462e-05
2:168122378 G A 0.027609 2.2989e-05
2:168130411 C A 0.138668 -1.7794e-05
2:168146704 C T 0.030323 8.6227e-06
2:168154673 G C 0.176170 -1.2063e-05
2:168156088 T G 0.280566 -1.4955e-05
2:168169067 A G 0.095843 1.2316e-05
2:168171049 A G 0.050930 1.3736e-05
2:168186755 G A 0.068104 4.1166e-06
2:168195703 T C 0.041965 2.6933e-08
2:168198323 A T 0.025720 -1.7473e-05
2:168217421 G A 1.260598 2.9947e-05
2:168218175 A G 1.825995 3.4911e-05
2:168241540 G A 0.176605 -1.3962e-05
2:168255670 T C 0.162590 -1.3727e-05
2:168296386 G A 0.102114 -2.0648e-05
2:168312525 A G 0.055987 7.5239e-06
2:168325497 C T 0.064855 4.5435e-06
2:168353127 G A 0.048528 2.1722e-06
2:168356442 G T 0.650843 9.4063e-06
2:168356738 T A 0.089728 -1.8076e-05
2:168363165 A G 0.027327 9.3901e-06
2:168369743 A T 0.073469 1.4801e-05
2:168378644 T C 0.314089 2.8691e-05
2:168380918 A C 0.035237 -4.4947e-05
2:168385904 G A 0.128006 3.0904e-05
2:168385956 T G 0.102513 -2.3112e-05
2:168387100 C A 0.039976 1.7757e-05
2:168390668 T C 0.747523 3.5594e-05
2:168400304 T G 0.101818 2.6984e-05
2:168402224 T C 0.200712 1.1099e-05
2:168403292 T C 0.065884 3.4844e-05
2:168404537 T A 0.046470 -3.0981e-05
2:168405153 G A 0.041069 -5.2801e-05
2:168408438 G T 0.118421 9.6163e-07
2:168412798 A G 0.645650 1.3488e-05
2:168424716 C A 0.030112 4.4835e-05
2:168426623 T C 1.035990 7.9212e-06
2:168431583 C A 0.651723 6.8862e-06
2:168433785 G A 0.051414 -6.6880e-06
2:168434845 T C 0.072015 3.2945e-05
2:168437472 A G 0.023039 -4.6271e-05
2:168437907 T G 0.525908 3.0955e-06
2:168438360 C T 0.226633 4.7074e-08
2:168438605 T C 0.293961 9.4342e-06
2:168440052 C T 0.327578 3.3246e-05
2:168440179 G A 0.027693 -4.4970e-06
2:168442147 T C 0.031978 -9.7246e-06
2:168444288 C T 0.376808 -5.1199e-06
2:168449499 C T 0.056662 1.6911e-07
2:168451556 A G 1.501483 -9.8499e-07
2:168463255 C T 1.627155 8.7805e-06
2:168467682 T C 0.036236 3.3879e-05
2:168474646 G A 0.029518 9.0946e-06
2:168480738 G C 1.760043 1.5147e-05
2:168482177 A G 0.021676 6.0094e-06
2:168485267 A G 0.027781 -7.6462e-06
2:168485988 T C 1.541524 1.9522e-05
2:168488134 A C 0.062969 -4.5425e-05
2:168494513 C A 0.026070 -5.9038e-06
2:168494963 A G 0.052566 4.4252e-05
2:168496720 G A 0.054166 1.9848e-05
2:168497503 G A 0.067679 -2.5267e-05
2:168497880 C T 0.040742 -1.4917e-05
2:168499547 C T 1.515992 3.1161e-05
2:168502550 G A 0.029709 1.8080e-06
2:168508395 C A 0.029540 2.1643e-06
2:168508639 A G 0.057211 -7.5038e-05
2:168509170 A G 1.906692 -3.9391e-06
2:168510313 G A 0.025788 8.4693e-07
2:168512486 T C 0.067542 -1.4377e-06
2:168513985 A G 0.048613 5.2443e-05
2:168516924 C A 1.400632 1.4603e-05
2:168517628 T C 0.080996 5.9257e-06
2:168518206 G T 1.921415 1.0785e-05
2:168518916 A C 0.092564 -1.0754e-05
2:168530575 A G 0.113860 2.1960e-05
2:168531581 A G 0.253622 2.0335e-05
2:168538351 G T 0.552923 2.3676e-05
2:168538925 A G 0.027661 -4.3984e-06
2:168543306 G C 1.799311 -2.3782e-05
2:168543873 A G 0.586842 -4.0547e-05
2:168548945 G A 0.115483 1.7334e-05
2:168555645 A G 0.248611 -1.7297e-05
2:168558645 C A 0.061132 3.7387e-05
2:168562598 G A 0.025590 1.9254e-05
2:168563180 C A 0.261153 -1.5431e-05
2:168567440 A G 0.050560 1.6109e-05
2:168574906 T C 0.593032 -3.1834e-05
2:168576763 G T 0.046052 -1.8534e-06
2:168581320 A G 1.663346 -8.1940e-06
2:168582062 G A 0.094009 -2.0458e-05
2:168583240 T G 0.036593 4.8611e-05
2:168588395 G A 0.327828 9.5727e-06
2:168590290 C T 0.098245 -1.4466e-05
2:168594142 G A 0.382410 -3.3104e-06
2:168595402 G A 0.162041 -2.1829e-06
2:168596749 C A 0.416521 2.9755e-05
2:168598340 G A 0.031387 -1.4255e-07
2:168604426 G A 0.453617 6.4047e-06
2:168614112 G T 0.436343 7.1880e-06
2:168615022 G A 0.286006 -1.7134e-05
2:168616417 T G 0.092418 -2.0726e-05
2:168629336 G A 0.094554 2.8753e-06
2:168641637 G A 0.089160 -1.3509e-06
2:168647197 T C 0.069954 -3.7391e-06
2:168655533 T C 1.453637 1.4444e-05
2:168656072 A G 0.347774 4.9233e-06
2:168658670 G A 0.235121 2.2283e-05
2:168659727 G A 0.223164 -1.8323e-05
2:168667101 C T 0.042770 2.5961e-05
2:168668189 A G 0.030521 -9.4327e-06
2:168668886 T G 0.036171 -1.1106e-05
2:168670364 C A 0.078153 -1.4112e-06
2:168676915 C T 0.438936 2.4790e-06
2:168678443 A G 0.068273 7.2614e-06
2:168682052 T C 0.066137 5.6446e-07
2:168689537 G C 0.540271 8.3847e-06
2:168698913 T C 0.022951 -1.9726e-05
2:168700489 C T 0.039268 -1.1057e-05
2:168710172 G A 0.245375 1.9577e-06
2:168714075 A G 0.092636 -7.7252e-06
2:168718003 A G 0.054160 3.7238e-05
2:168718049 T C 0.126717 -1.9245e-05
2:168727833 T C 0.052134 1.6769e-05
2:168729982 A G 0.522601 4.8535e-05
2:168736146 T G 0.028807 -1.7889e-05
2:168737237 G A 0.024821 4.6178e-06
2:168740220 A G 0.077799 3.0150e-05
2:168740416 C G 0.289489 2.3107e-05
2:168747895 G A 0.201040 6.7877e-06
2:168748508 T C 0.085810 8.6466e-07
2:168750611 C T 0.033893 5.5230e-06
2:168752310 G A 0.041608 1.1682e-05
2:168754745 T C 0.504512 5.4985e-05
2:168762451 T C 0.022834 3.6376e-06
2:168770441 A G 0.091276 -1.0618e-07
2:168772574 C T 0.648464 -7.5604e-06
2:168781757 A C 0.209119 5.0789e-05
2:168786418 C T 0.207308 5.1395e-05
2:168794060 T C 0.059996 1.9639e-05
2:168799430 G T 0.071041 -1.9057e-05
2:168801355 T G 0.101653 -9.2653e-06
2:168809569 C T 0.047795 1.7532e-05
2:168810137 A G 0.275704 8.8312e-06
2:168816390 A G 0.116840 -1.6845e-05
2:168821469 C T 0.051790 3.2486e-05
2:168824251 T C 0.032546 -2.3334e-05
2:168838264 A G 1.113984 1.6886e-05
2:168850312 T C 0.094035 -4.0545e-06
2:168851961 C A 0.122426 -3.8197e-05
2:168856372 C T 0.496374 -4.7429e-05
2:168869664 T C 0.133446 2.5523e-05
2:168871546 T C 0.362465 1.0451e-04
2:168875696 A G 0.032530 -3.5752e-06
2:168878482 T C 1.472157 -1.3859e-05
2:168888556 A C 0.557402 -3.4373e-05
2:168890247 A G 0.022377 -2.8744e-05
2:168897564 T C 0.042449 1.7864e-05
2:168900135 T C 1.109440 -1.0353e-04
2:168906315 A C 1.121556 -8.5277e-05
2:168919016 G T 0.073953 -2.1759e-05
2:168924313 T G 0.279371 -2.2458e-05
2:168924785 C T 0.839896 -4.9875e-05
2:168931636 T C 0.026872 1.2107e-05
2:168948114 T C 0.198430 -4.1117e-06
2:168950334 A G 0.026794 -2.6459e-05
2:168950792 T C 0.033221 -2.1936e-05
2:168954776 T C 0.968042 4.3714e-05
2:168956022 G A 0.643930 -5.7977e-05
2:168970094 T C 0.055604 -3.7108e-05
2:168974787 A G 0.021455 -1.0270e-05
2:168975304 G T 0.051213 1.8391e-05
2:168979699 A G 0.038570 -3.1800e-05
2:168982130 T C 0.025782 -5.2323e-06
2:168984168 T C 1.605807 -1.7501e-05
2:168986633 A C 0.027388 -2.3584e-05
2:168988865 T C 0.158451 -1.2352e-05
2:168990506 A G 1.974455 -4.7123e-05
2:168992397 C A 0.986400 1.0980e-04
2:168997006 T C 0.022987 2.2498e-05
2:169006217 T C 0.103272 1.2502e-05
2:169006325 T G 0.209576 -9.3632e-06
2:169012923 C G 0.063800 -1.1792e-05
2:169015118 C T 1.023535 -2.4979e-05
2:169021260 C T 0.052878 -3.9791e-05
2:169021315 C T 0.032166 -8.3257e-06
2:169025122 G A 0.057863 -1.2334e-05
2:169027555 A G 0.187979 -2.6917e-05
2:169041386 G T 0.513399 -6.9898e-07
2:169041453 T G 0.318630 2.7845e-05
2:169047798 T C 0.060444 -9.0510e-06
2:169068930 T C 0.056951 2.4770e-05
2:169072213 A G 0.027651 -1.6182e-06
2:169084043 T C 0.143952 1.6122e-05
2:169084773 T C 0.972813 4.5532e-05
2:169084859 C T 1.609719 -7.3260e-06
2:169090562 C T 0.847800 3.3331e-05
2:169108342 G A 0.032046 -9.1429e-06
2:169109230 T C 0.245384 -1.0870e-05
2:169119516 T C 0.143271 -4.0542e-05
2:169133796 G A 0.238068 2.0247e-05
2:169138567 T C 0.074508 3.1596e-06
2:169140909 A C 0.236046 4.3652e-06
2:169141130 C T 0.021380 9.0325e-06
2:169143035 A G 0.237572 1.1591e-05
2:169143262 A C 0.159032 -2.8250e-06
2:169148212 T C 0.043144 1.6730e-05
2:169148282 G A 0.994482 2.2803e-05
2:169149328 T G 0.035516 1.8083e-05
2:169166374 T C 0.051073 1.7661e-05
2:169166499 T C 0.037762 -1.3447e-05
2:169167458 A G 0.122413 4.3219e-06
2:169171337 T C 0.057818 7.5697e-06
2:169171760 A G 0.101017 2.3472e-06
2:169173650 C T 0.277034 -1.9377e-05
2:169174189 G A 1.415031 -1.3915e-05
2:169176766 C T 0.179702 6.7127e-06
2:169179275 G C 0.086449 -1.5780e-05
2:169180579 G A 0.043825 -5.0869e-05
2:169184350 G A 0.059850 1.9368e-05
2:169185199 G A 1.709138 4.9434e-07
2:169189677 C T 0.436703 -1.7010e-06
2:169193032 A G 1.577809 2.6147e-05
2:169196340 C A 0.809269 1.9603e-04
2:169204819 C T 0.089663 -7.9771e-06
2:169205451 A G 0.615905 1.6052e-04
2:169207207 A G 0.022714 4.7541e-06
2:169211068 A G 1.226276 2.7919e-06
2:169214239 A C 0.048064 -2.6257e-06
2:169215747 C T 0.043828 -3.6406e-05
2:169216980 T C 0.059477 1.7528e-05
2:169220672 C T 0.478126 -5.9074e-05
2:169240303 A C 0.064878 -1.2865e-05
2:169244775 T G 1.540884 6.7383e-05
2:169249968 G C 0.116308 4.9585e-05
2:169251341 A G 0.052183 -1.2602e-05
2:169252269 A C 1.251181 1.0868e-05
2:169252637 T C 0.020400 -7.4230e-06
2:169252694 A G 0.137402 -2.5165e-05
2:169272210 C G 0.071622 6.2537e-05
2:169274248 T G 1.866632 1.9275e-05
2:169276028 C T 0.087293 -5.6233e-05
2:169289223 G A 0.071467 -2.1323e-05
2:169290783 A G 0.021325 4.3292e-06
2:169291389 A C 0.187739 -2.0541e-05
2:169295151 G A 1.044601 4.4016e-05
2:169302067 T G 0.039210 -8.8902e-07
2:169309758 C A 0.384380 -1.3021e-05
2:169321441 A G 0.027054 -2.9175e-05
2:169322842 G A 0.053504 2.3919e-05
2:169332209 C T 0.038207 -9.3261e-06
2:169340129 C T 0.137636 -2.0997e-05
2:169352458 C G 0.068844 4.1481e-05
2:169355957 T C 0.082080 5.4560e-05
2:169356333 A G 0.091175 5.2896e-06
2:169357139 A G 0.946733 3.7567e-05
2:169361130 A C 0.034441 -1.5854e-05
2:169375439 T C 0.051482 1.1469e-05
2:169377410 T C 0.575297 -1.6536e-05
2:169383337 G A 0.050716 1.0734e-05
2:169385588 C T 0.501107 1.4255e-05
2:169387208 A C 0.026184 -9.2826e-06
2:169389091 A G 0.462124 6.9470e-06
2:169394436 T G 0.084625 3.7002e-05
2:169403721 T C 0.217685 7.8947e-06
2:169404334 A G 0.029810 -1.0423e-05
2:169406453 T C 0.024448 -9.5965e-06
2:169410465 T C 0.087079 -3.4554e-06
2:169425919 T G 1.799973 2.0054e-05
2:169439848 G A 1.670500 2.9783e-05
2:169451776 C T 1.860790 2.9434e-05
2:169452397 G A 0.072827 -1.0176e-05
2:169471633 G C 0.507290 -5.3512e-07
2:169479995 A G 0.476474 -3.4628e-06
2:169483341 A G 0.036730 -3.4619e-05
2:169497833 A G 0.024227 -8.8557e-06
2:169498067 A G 1.900522 3.2989e-05
2:169498084 T G 0.345654 -3.8250e-06
2:169498189 G A 0.394420 -4.2069e-05
2:169501290 G A 0.396666 -6.4942e-05
2:169516830 T G 1.509695 -2.1068e-05
2:169518098 T C 0.068688 -5.4189e-05
2:169523313 T G 0.178631 -1.7509e-05
2:169524567 G A 0.082366 3.0071e-06
2:169528361 G A 1.037256 -1.5438e-05
2:169530040 C A 0.035613 -1.5623e-05
2:169530546 A G 1.831016 -8.5315e-06
2:169535107 G A 0.102584 2.7101e-05
2:169536056 C A 0.068850 7.3911e-06
2:169537590 C T 0.955487 7.9897e-06
2:169541169 C A 0.044977 6.8703e-06
2:169543919 T C 0.065027 -5.6205e-05
2:169546710 G A 1.633855 7.0625e-06
2:169548984 A G 0.045893 2.5078e-05
2:169551748 G T 0.075391 7.7039e-06
2:169562840 C T 0.690189 -8.0186e-06
2:169563584 C A 0.029083 -9.6617e-06
2:169566948 G A 0.098436 -1.7141e-05
2:169567508 G A 0.022896 5.0855e-06
2:169570414 G A 0.040329 -7.0180e-06
2:169570511 T A 0.090419 -5.7714e-06
2:169572201 C A 0.177810 -3.9402e-05
2:169579845 G T 0.025999 -2.1357e-05
2:169580370 T C 1.019008 1.8791e-05
2:169585580 A G 0.155222 -2.3059e-05
2:169587361 C T 1.960151 -5.1551e-06
2:169589698 A G 1.853993 4.1100e-05
2:169590205 T G 0.075456 -1.2170e-05
2:169591247 A G 0.113461 5.2579e-06
2:169591997 G T 0.097212 2.7626e-05
2:169593147 A G 0.052440 -2.8108e-05
2:169593563 A G 0.022335 -7.1643e-06
2:169594704 C A 0.183198 1.5392e-05
2:169597421 C T 0.133871 4.0110e-06
2:169597524 G T 0.205509 2.4831e-05
2:169597668 T C 1.070029 -3.6533e-05
2:169600983 T C 0.058269 -9.2757e-06
2:169620959 G A 0.219525 1.0008e-05
2:169621716 T C 0.150379 6.7172e-06
2:169623309 T C 0.107382 -2.0961e-05
2:169629155 A G 0.085972 2.8478e-05
2:169630483 A G 1.367350 1.5966e-05
2:169631621 G A 0.034659 -3.7178e-05
2:169631749 G A 0.022029 -5.5665e-06
2:169634258 T C 0.083752 -2.0705e-06
2:169645346 G A 0.030968 9.1880e-06
2:169646299 G A 0.043277 -2.2044e-05
2:169647484 G A 0.760455 3.2348e-05
2:169649841 T G 0.245855 -1.4611e-05
2:169654055 G A 0.777813 6.0940e-05
2:169659620 C A 0.055036 7.9469e-06
2:169660985 A G 0.197521 1.1917e-05
2:169663297 C T 0.052560 4.2410e-06
2:169667454 T C 0.063235 -9.5248e-06
2:169673979 G A 1.147507 5.2509e-05
2:169680122 T C 1.476757 1.0421e-05
2:169681151 T C 0.066400 1.7989e-05
2:169689532 C T 0.345703 -1.3644e-05
2:169690089 T C 1.692117 -1.6297e-05
2:169694294 T C 0.065108 -5.6603e-05
2:169695196 A G 1.059655 2.9144e-05
2:169702635 C T 0.101442 3.3174e-06
2:169704487 C T 0.665258 5.8446e-05
2:169707428 T C 0.937343 7.4954e-05
2:169710158 T C 0.042507 3.5290e-06
2:169711695 T C 0.022354 -2.3693e-05
2:169717541 C T 1.005476 2.9417e-05
2:169721377 A G 1.666709 -4.2470e-06
2:169737851 G A 1.002613 3.2544e-05
2:169738386 C A 1.667329 -3.5718e-06
2:169738644 A G 0.032819 -6.2371e-06
2:169738739 C T 0.046373 1.3587e-06
2:169747216 C T 0.042118 1.4737e-05
2:169748833 A C 0.040634 -8.0242e-06
2:169752512 C T 0.668945 4.6842e-05
2:169752890 T G 0.026752 1.7835e-05
2:169754613 C T 0.048123 8.3003e-05
2:169757354 T C 0.461297 -2.1006e-06
2:169757432 A G 0.038674 -4.3548e-05
2:169763148 C T 1.400541 3.0424e-05
2:169764176 C G 0.896984 2.9663e-05
2:169764546 G C 0.195925 -1.0971e-05
2:169768891 C A 0.090919 -6.0251e-07
2:169773338 G T 0.048405 -2.9264e-06
2:169774071 A C 1.305351 1.3429e-05
2:169777773 A G 0.026811 -1.1233e-05
2:169779896 C T 1.100565 3.4537e-05
2:169782880 T A 1.286373 2.6957e-05
2:169784413 T C 0.027054 6.3656e-06
2:169788429 G A 0.077014 2.9173e-05
2:169789016 C T 1.066945 3.1347e-05
2:169807362 C T 0.443990 -1.3744e-05
2:169815248 G A 0.104259 -4.4506e-05
2:169816670 A G 0.084080 1.8028e-05
2:169817403 T C 0.727334 1.9410e-05
2:169818623 A G 0.084843 7.0370e-06
2:169819199 C T 0.051070 -1.4633e-05
2:169819824 A G 0.792770 4.6344e-05
2:169820618 G A 0.506268 4.3779e-05
2:169822147 T C 0.026291 2.5188e-05
2:169824983 C T 0.034020 -1.9227e-05
2:169825505 C T 0.033289 8.5160e-06
2:169826469 T C 0.092792 -1.5530e-05
2:169826989 T G 0.210677 -1.7794e-05
2:169830328 G A 1.206428 -1.5610e-05
2:169837328 T C 1.100010 -1.9199e-05
2:169840574 G T 0.072080 3.0227e-05
2:169842746 C T 0.038012 -1.2268e-05
2:169849841 T C 0.072083 2.8337e-05
2:169857728 T A 0.031686 1.3869e-05
2:169870882 G A 0.109310 1.2719e-05
2:169872462 G A 0.112260 1.0567e-05
2:169875245 T G 0.072194 2.3977e-05
2:169879777 T G 0.058483 -1.0999e-05
2:169880178 G A 1.342522 5.5001e-06
2:169882084 G A 0.037759 -8.1849e-06
2:169883218 T C 0.162619 5.2615e-06
2:169884648 C T 1.385867 -3.6507e-06
2:169887154 A G 0.161973 8.1020e-06
2:169888670 C T 0.035905 3.2316e-06
2:169889072 T C 0.603367 2.8363e-06
2:169889579 T C 0.155206 1.9184e-05
2:169890891 G A 1.844924 9.5791e-06
2:169909025 C G 0.154800 1.9141e-05
2:169923927 A G 0.349089 9.5476e-06
2:169924328 A G 0.028356 8.2344e-06
2:169925861 G A 0.250441 -5.4755e-05
2:169933741 A G 1.079623 -2.3696e-05
2:169938208 A G 0.032484 6.0700e-06
2:169955004 A G 0.126574 -1.3991e-05
2:169959311 C T 0.062907 1.9307e-05
2:169961897 C T 0.977046 -1.9611e-05
2:169963351 T C 0.020124 -8.1223e-06
2:169966512 T C 0.137711 2.0143e-05
2:169967174 G C 0.394050 -1.3591e-05
2:169969223 C T 0.497845 -5.2244e-06
2:169970125 C T 0.028248 1.6512e-05
2:169970958 G A 1.934720 1.2338e-05
2:169971141 A G 1.346362 4.6896e-06
2:169975314 C T 1.412275 -3.5821e-06
2:169976564 C T 0.197138 -1.1548e-05
2:169977955 C A 0.052024 -1.4875e-05
2:169985418 C T 0.124990 6.2773e-06
2:169996070 T C 0.036012 -9.4185e-06
2:170000748 A C 1.559434 -3.3834e-06
2:170003432 G T 1.578640 -1.0899e-08
2:170008835 C T 0.020332 -8.2880e-06
2:170010985 C T 1.512363 5.2303e-06
2:170011405 A G 0.086177 -2.5906e-05
2:170013904 C A 0.027551 2.9719e-05
2:170017863 A G 1.014911 -1.9682e-05
2:170019473 A C 0.039287 -9.2039e-06
2:170025340 T C 1.783662 1.1094e-05
2:170029534 A C 0.027054 2.6788e-05
2:170029800 C T 0.371865 3.1212e-05
2:170038571 T C 0.277810 7.4428e-06
2:170039828 T C 0.029115 -1.8910e-05
2:170049604 T C 0.542040 -7.1847e-06
2:170053505 T C 0.541134 -5.2744e-06
2:170054083 G C 0.641294 6.6534e-06
2:170060603 C T 0.085807 4.6167e-06
2:170063471 G A 0.033744 2.2879e-05
2:170064499 G C 0.490960 2.4817e-05
2:170067106 G A 0.100591 -1.3373e-05
2:170067947 G C 0.488666 -1.8260e-07
2:170070815 G A 0.039732 4.1477e-05
2:170073989 C T 0.816916 -8.2067e-06
2:170078803 T C 0.108355 -1.8886e-05
2:170079711 T C 0.050262 -1.0803e-06
2:170080596 C T 0.163155 -1.8224e-05
2:170084964 A G 0.148198 7.4632e-06
2:170085774 G A 0.073683 6.7182e-06
2:170085840 C T 0.113688 2.0933e-05
2:170088351 A G 0.204967 4.9725e-06
2:170090331 T C 0.891878 -2.9732e-06
2:170093517 G A 0.030988 1.2639e-05
2:170097234 C T 0.062382 -2.0017e-05
2:170097707 G T 0.033322 1.7366e-05
2:170113034 T G 1.778739 -5.9256e-06
2:170117811 T C 0.557584 -3.3274e-05
2:170121734 C T 0.096278 -2.2844e-05
2:170128337 G A 1.832999 -4.0683e-05
2:170128392 C A 0.036701 -6.7413e-06
2:170129547 T C 0.077329 3.0842e-06
2:170129877 C G 0.496358 1.5277e-05
2:170132232 A C 0.105762 -2.1597e-05
2:170133086 C A 1.590500 1.2165e-05
2:170135680 G A 0.373448 2.1336e-05
2:170136696 G C 0.104899 1.2625e-06
2:170137037 T C 0.030021 -2.8095e-05
2:170139629 G A 0.070597 5.0193e-06
2:170139639 G A 1.527940 -1.3489e-05
2:170140047 G A 0.207139 -3.6650e-05
2:170140333 G T 1.688897 6.2495e-06
2:170141066 T C 0.046948 -4.3283e-06
2:170141921 C A 0.098650 3.4626e-05
2:170142105 T C 0.060580 -4.2479e-06
2:170145426 A G 0.771715 -2.5771e-05
2:170147502 G C 0.126899 -5.4807e-06
2:170147723 G A 1.742129 -2.4911e-05
2:170147903 C T 0.129703 4.9620e-07
2:170149589 A G 0.762594 9.0276e-06
2:170150671 A G 0.524191 -1.6757e-05
2:170153526 T C 1.457288 1.3976e-05
2:170153975 G A 0.056630 4.0152e-07
2:170154277 C T 1.888652 2.5590e-05
2:170154663 A C 1.259955 2.9689e-05
2:170156031 T C 0.437346 -3.7118e-06
2:170158456 T C 1.148539 -5.8784e-06
2:170162400 A G 0.927115 1.0486e-05
2:170163970 G T 0.078929 -1.7272e-05
2:170164420 C G 0.532445 1.1723e-05
2:170171178 T C 0.098423 2.2257e-06
2:170175334 C T 0.592266 4.5291e-05
2:170179820 A G 0.050294 1.6269e-05
2:170187621 T C 0.119229 -8.0343e-07
2:170196990 C T 0.405394 2.0854e-04
2:170202833 G T 0.025756 3.5930e-05
2:170205992 A G 0.090909 1.7785e-05
2:170208668 G A 0.653781 -8.4887e-06
2:170209601 A G 0.020634 -8.5513e-06
2:170211005 T G 0.062641 -5.7154e-06
2:170212169 A G 0.039781 -1.5644e-05
2:170216267 T C 1.006040 -1.0500e-05
2:170221910 A C 1.159230 1.7504e-06
2:170223699 C A 1.313407 3.8380e-05
2:170228677 C T 0.435710 -1.2268e-05
2:170230702 C T 0.857632 -6.9805e-06
2:170231136 C T 0.048282 2.5646e-05
2:170237910 A C 0.021007 -3.3184e-07
2:170243069 G A 0.037457 -3.7555e-05
2:170244840 A G 1.903761 -3.1475e-05
2:170244946 A G 1.593873 -1.2002e-05
2:170247336 G A 0.267768 -6.2597e-06
2:170248911 A G 0.057704 -4.7110e-06
2:170254530 G A 0.050615 1.2322e-05
2:170267086 G C 0.600647 3.4486e-05
2:170271013 A G 1.651499 2.2440e-05
2:170271626 A G 1.803491 -4.2402e-05
2:170273127 A G 0.936875 2.3678e-05
2:170273670 G A 0.049541 2.2419e-05
2:170273962 G A 1.248374 3.2642e-05
2:170276170 A G 0.293653 2.3610e-05
2:170278905 T C 0.039641 2.5006e-05
2:170283781 C T 1.832924 -4.4650e-05
2:170295503 T C 0.546328 3.4421e-05
2:170295958 T C 0.055299 1.8826e-05
2:170303309 G A 0.258137 7.2501e-06
2:170303507 T C 1.436606 3.2272e-05
2:170304276 G T 0.160159 8.4960e-05
2:170317008 T G 1.584200 4.1128e-07
2:170325866 T C 0.125380 3.0648e-05
2:170336797 A G 0.159880 7.8177e-05
2:170348603 A G 0.061804 -4.0358e-05
2:170354496 T C 0.039229 -5.6356e-06
2:170355654 G A 0.029605 1.8269e-05
2:170364630 T C 0.081483 -1.5642e-06
2:170366296 T C 0.035052 3.3529e-05
2:170367099 A G 0.225523 5.8208e-06
2:170367151 G T 0.020241 2.2726e-05
2:170368438 T C 0.269806 -5.8276e-05
2:170381508 G C 0.089513 3.6929e-05
2:170382714 A G 0.082756 -5.8123e-06
2:170385540 G C 0.065848 3.0746e-05
2:170387483 C G 0.079244 3.4917e-05
2:170387886 C G 0.036782 -2.6951e-05
2:170390189 A C 0.172577 8.3542e-05
2:170402033 G A 0.027093 -1.9967e-05
2:170403030 C T 1.161587 -1.4761e-05
2:170414371 C G 0.114191 3.9523e-05
2:170421260 T G 0.355165 -4.9363e-06
2:170441001 A G 0.260205 1.3274e-04
2:170456217 G A 1.974673 3.7649e-05
2:170487170 T G 0.054462 -1.1514e-05
2:170488866 G T 0.607567 -4.6241e-06
2:170493103 A T 1.136750 1.7543e-05
2:170493863 G A 0.533039 -2.2078e-05
2:170502401 A G 0.177219 -3.0010e-05
2:170502415 C T 0.027070 -3.4212e-05
2:170525757 T C 0.607109 -2.7676e-06
2:170529468 T G 0.260552 1.8483e-04
2:170551132 A G 0.150554 -9.3365e-06
2:170558231 C T 0.613484 -4.7711e-06
2:170578701 A G 1.234995 -9.7325e-06
2:170582010 A G 0.360585 1.5289e-04
2:170593234 A G 0.318218 -5.0080e-05
2:170594091 G A 0.522396 3.7389e-05
2:170597835 T G 0.213621 -8.8793e-06
2:170598725 T C 0.048804 2.6148e-05
2:170610449 T C 0.360835 -3.7426e-06
2:170610511 G A 0.545227 -1.7362e-05
2:170614417 A G 0.036214 -2.5871e-05
2:170618196 A G 0.192964 -1.6315e-05
2:170623100 C T 0.794562 2.0378e-05
2:170623132 T C 0.978987 -1.8466e-05
2:170623760 G A 0.044137 -3.8174e-06
2:170624543 G A 0.160506 -5.3983e-05
2:170630974 T C 0.041394 -3.3230e-05
2:170638106 C T 0.585891 4.4502e-05
2:170657874 G A 0.033987 3.3193e-06
2:170661912 C T 0.163551 -1.3001e-05
2:170669274 A G 0.079367 1.6987e-05
2:170675765 T C 1.345541 5.8320e-06
2:170700420 G A 0.286934 5.3543e-05
2:170715484 A G 0.144537 -2.1054e-05
2:170725562 T C 0.111789 2.8786e-05
2:170728872 T C 0.054812 1.2843e-05
2:170737105 T C 0.027807 1.6895e-05
2:170741625 G T 0.313894 -1.9727e-05
2:170745952 G C 0.045101 -5.8420e-05
2:170748186 A G 0.100501 -9.8333e-06
2:170748613 A G 0.080152 1.5452e-05
2:170771022 A G 0.334301 2.8603e-07
2:170778065 A G 0.062083 -6.3113e-06
2:170781169 A C 1.665855 -1.2890e-05
2:170789182 A G 0.171961 -9.1595e-06
2:170792177 C G 0.045984 -6.1759e-05
2:170802300 C T 0.058000 2.5559e-05
2:170819967 G A 0.288823 3.6205e-05
2:170835828 A G 0.311710 -1.3606e-06
2:170840619 A G 0.068383 3.7270e-06
2:170848668 A G 1.710125 -3.4486e-05
2:170855548 C T 0.113568 2.8776e-05
2:170855709 A G 0.058071 1.9130e-05
2:170859879 T C 0.150989 -1.0166e-05
2:170862449 A C 0.111397 2.5472e-05
2:170865442 C T 0.065452 1.0850e-05
2:170881395 T C 0.036486 2.5965e-05
2:170882995 G A 0.086638 6.4093e-05
2:170884408 A G 0.037259 -1.8957e-05
2:170885930 A C 0.045704 -1.4009e-05
2:170911398 T C 0.242934 5.3007e-05
2:170918754 T C 0.050077 3.5750e-05
2:170921295 T C 0.103230 -1.5021e-05
2:170941748 C G 0.411912 -1.5290e-06
2:170946581 G A 0.250279 2.6404e-06
2:170951409 G C 0.407526 -7.5521e-06
2:170963260 C T 1.091068 -2.0134e-05
2:170969465 C T 0.039846 -2.9024e-05
2:170970994 G A 0.266748 -9.3106e-06
2:170974626 A G 0.064845 -2.3911e-07
2:170974721 G A 0.320636 2.4132e-05
2:170976581 G A 0.056868 -2.0872e-05
2:170989164 T C 1.101292 -1.4172e-05
2:170994567 C T 0.086271 -7.5791e-06
2:170995535 G A 0.616911 8.4726e-06
2:170997061 C T 0.593343 6.1274e-05
2:170998316 A C 0.408679 -2.6802e-05
2:171000799 T C 1.921415 7.9670e-07
2:171003409 A G 0.457132 8.9121e-05
2:171003851 A C 0.489136 -7.2658e-06
2:171005093 A G 0.050064 -3.7187e-06
2:171012952 T C 0.059415 -4.8972e-06
2:171015216 T C 0.041933 -1.0325e-05
2:171016017 G C 0.148221 6.8833e-06
2:171017207 T C 0.786989 1.0365e-04
2:171019999 T C 0.048554 1.5581e-05
2:171021887 T C 0.057464 2.7561e-05
2:171024086 T C 0.138561 1.3712e-06
2:171029691 T C 0.245268 1.9692e-05
2:171038286 C A 0.966682 3.4587e-05
2:171046985 C T 0.065523 -2.3152e-05
2:171056232 A G 0.074648 1.5445e-06
2:171057173 G A 0.805767 -1.3486e-04
2:171058901 G C 1.782835 -7.1666e-05
2:171061494 A C 0.066533 -1.4201e-05
2:171062234 G A 0.043426 -2.2785e-05
2:171070810 T G 0.974244 4.4832e-05
2:171070912 C T 0.813258 -3.1255e-04
2:171073887 A G 1.102399 -1.2645e-04
2:171075730 T C 0.028196 -1.0736e-05
2:171077310 T C 0.511101 2.0245e-05
2:171079608 A G 0.042595 -3.4849e-05
2:171082370 A G 0.053102 1.0065e-05
2:171085498 C A 0.287249 -5.5688e-05
2:171087718 A G 0.120998 -8.3798e-06
2:171088286 T C 1.266927 -6.4648e-05
2:171090206 C T 1.872926 6.9963e-07
2:171091961 C T 0.053936 -4.1277e-06
2:171092865 C A 0.376451 1.5160e-04
2:171093133 C G 0.027151 -4.0622e-05
2:171095583 G A 0.062956 -6.8626e-06
2:171096766 G T 0.095012 3.6211e-05
2:171100562 T C 1.088004 -3.6759e-05
2:171102202 C G 0.205669 -4.1058e-05
2:171105513 A G 1.969113 -8.3919e-06
2:171105788 G A 0.085641 1.1814e-05
2:171105908 G C 0.080847 -3.6705e-05
2:171109104 C T 0.855743 -6.7995e-05
2:171117137 G A 0.172292 -1.1227e-06
2:171120854 C T 1.952647 -2.5116e-05
2:171124423 A G 0.028868 -8.8444e-06
2:171125881 T C 0.076718 -5.2048e-05
2:171129618 C T 1.865743 1.3802e-05
2:171135616 T C 0.107047 6.7521e-05
2:171140891 A G 1.746361 -1.0534e-05
2:171141660 G A 0.063073 1.1323e-05
2:171142820 T C 0.682896 -5.6298e-06
2:171152779 T C 0.034682 1.1536e-05
2:171155631 G A 0.107210 7.1707e-06
2:171157787 A G 0.072057 -4.0390e-05
2:171159229 T C 0.341428 1.7145e-05
2:171168484 T C 0.133611 -1.6466e-05
2:171172632 G A 1.090364 1.1854e-05
2:171175122 A G 0.093197 -5.1616e-06
2:171176267 T G 0.061599 4.2979e-05
2:171179150 T A 0.039453 -1.9306e-05
2:171188539 G T 1.210492 4.2465e-05
2:171189496 G A 0.289820 3.1407e-06
2:171193917 C T 1.261432 2.5724e-05
2:171195544 T G 0.042618 -2.0475e-05
2:171196032 T G 0.030796 1.8428e-06
2:171206403 A G 1.217097 3.4220e-05
2:171207796 G A 0.078880 3.5661e-05
2:171207868 C T 0.300226 -1.6600e-07
2:171208136 T C 0.699466 3.8742e-05
2:171208242 C A 0.875088 2.3869e-05
2:171208441 T C 0.206990 -2.9490e-05
2:171210640 A G 0.207613 -3.6151e-05
2:171210842 C T 0.052410 1.6637e-05
2:171215230 C A 0.461044 -1.4074e-05
2:171225841 G A 0.822411 7.5117e-05
2:171226245 C T 0.048700 1.6892e-06
2:171226982 A C 0.456016 1.1131e-05
2:171229016 G A 0.809084 2.2333e-05
2:171230392 C T 0.147500 -1.4620e-05
2:171233735 T C 0.438956 -1.4832e-05
2:171236345 C T 1.434817 2.3458e-05
2:171241026 G A 1.827270 3.0009e-05
2:171242037 G A 0.091325 -1.8902e-05
2:171242761 A G 0.374305 4.3198e-05
2:171242804 A G 0.051115 -5.5548e-06
2:171243489 G A 0.045724 -1.5661e-05
2:171243601 G C 0.045059 6.0042e-06
2:171245882 T C 0.063826 2.3894e-05
2:171256597 C A 1.130570 3.3072e-05
2:171258505 T C 0.153855 -2.2095e-06
2:171258837 C T 0.251730 1.1401e-05
2:171260787 A G 1.794422 6.2122e-06
2:171260797 G A 0.699365 1.9498e-05
2:171264541 A C 0.660123 4.3986e-06
2:171267902 T C 0.355239 -6.9013e-06
2:171272376 G T 0.065400 -4.4922e-06
2:171273968 T G 0.155793 -1.1067e-05
2:171283728 T C 0.223241 -7.5756e-06
2:171286715 T C 0.256002 -3.8174e-05
2:171287276 C A 0.219067 -3.0097e-05
2:171287677 C T 0.616035 1.9895e-05
2:171288607 T C 0.034045 3.1882e-05
2:171290192 A C 0.071775 -2.2554e-05
2:171291870 C T 0.033572 4.0767e-06
2:171300575 A C 0.578370 -4.8063e-05
2:171307693 C A 0.213971 8.8552e-05
2:171309907 G A 0.185015 -1.8632e-05
2:171311344 A G 0.124961 -2.0366e-05
2:171318627 G C 0.423632 1.0612e-05
2:171318947 G A 0.060645 -3.8755e-05
2:171320285 T C 0.035986 2.5185e-05
2:171320948 G A 1.223043 3.5426e-05
2:171323416 C A 0.673775 1.5843e-05
2:171326321 C T 0.803962 -8.8597e-05
2:171330593 A G 0.108482 -1.8723e-05
2:171330668 A G 0.030417 1.2547e-05
2:171332206 T C 0.577673 2.4185e-05
2:171344289 C T 0.158390 -1.0062e-05
2:171345915 A G 0.269183 3.4846e-05
2:171346963 T C 0.034893 1.7750e-05
2:171353842 A C 0.596541 3.1682e-05
2:171362903 G A 0.207272 -7.5488e-06
2:171365588 A C 0.399373 4.2422e-07
2:171368383 G A 0.032481 -6.2570e-05
2:171370372 G A 0.998741 4.3949e-06
2:171370935 A T 1.572035 1.1282e-05
2:171373446 G A 0.141972 2.4946e-06
2:171374201 T C 0.268904 9.1477e-06
2:171382362 T C 0.083629 7.0090e-06
2:171385679 A G 1.420630 -3.9445e-06
2:171386223 C T 0.065546 1.8937e-05
2:171396494 T C 1.453708 2.7569e-05
2:171397319 G A 0.082262 -1.6278e-06
2:171398459 T C 1.838556 2.0203e-05
2:171400449 C T 0.066147 3.9161e-05
2:171400879 T C 0.063138 2.6434e-05
2:171406503 A G 1.543160 1.5610e-05
2:171412003 G A 1.614389 8.5718e-06
2:171415792 A G 0.124779 1.5814e-05
2:171416966 G A 0.060970 4.4345e-05
2:171417829 A G 0.076024 -3.5367e-07
2:171421606 T C 0.540472 2.2142e-05
2:171424479 T G 1.476072 -1.0182e-05
2:171424631 C T 0.032896 -3.6511e-06
2:171425505 T C 0.033851 1.7217e-06
2:171425800 C G 0.130852 -3.1275e-05
2:171425854 T C 0.038950 -2.6518e-05
2:171427745 G A 0.855622 9.7126e-05
2:171427880 T G 0.037291 -9.9097e-06
2:171432123 A G 0.042910 -1.9707e-05
2:171433152 C T 1.380012 7.3280e-05
2:171433825 T C 0.916365 7.7266e-05
2:171437649 T C 0.054614 1.7256e-05
2:171438522 G A 1.163405 1.0475e-04
2:171439224 G A 0.023175 6.2249e-05
2:171439648 G A 0.081448 -2.0428e-05
2:171440524 T C 0.373065 -2.7465e-05
2:171441202 G A 0.072823 7.7367e-05
2:171445068 A G 0.029894 -3.5935e-06
2:171447495 C T 0.054514 3.3040e-05
2:171448720 G A 0.462663 3.4760e-07
2:171450313 C A 0.272133 9.3886e-06
2:171453248 A G 0.058454 3.5422e-05
2:171460338 A G 0.182146 -3.3847e-05
2:171461132 C T 0.232080 -2.3442e-05
2:171461437 G C 0.048379 5.5523e-05
2:171461637 G A 0.304215 6.6288e-06
2:171464712 T C 0.091373 3.6091e-05
2:171465483 G A 0.112578 1.9516e-05
2:171467223 G A 0.269809 -1.0778e-04
2:171469234 C T 0.609154 -4.7140e-05
2:171469883 T C 0.103558 1.2401e-05
2:171469988 T C 1.025454 3.3633e-05
2:171470617 A C 0.077127 1.6884e-05
2:171474954 A C 0.991032 -2.6523e-05
2:171478520 A G 0.028119 2.6983e-05
2:171478879 T C 1.323310 -3.4231e-05
2:171479051 C T 0.231502 1.7595e-05
2:171495421 T G 1.067059 6.0186e-06
2:171499304 G A 0.085631 -4.8746e-06
2:171500167 T C 0.269245 -7.4245e-06
2:171503202 G A 0.254794 1.6738e-05
2:171516972 G C 0.580016 2.1572e-05
2:171519727 C G 0.251996 5.5522e-06
2:171520992 A G 1.963160 -1.4030e-05
2:171521760 G T 0.301969 2.3596e-05
2:171522576 T C 1.403028 -1.5965e-05
2:171524901 C T 1.393638 -8.9866e-06
2:171525272 A C 0.963293 2.6267e-05
2:171527245 C T 0.301274 -9.3146e-05
2:171527897 T C 0.037846 -2.3673e-06
2:171529313 A G 0.124231 7.2676e-06
2:171540823 C A 0.734177 -4.3879e-05
2:171541367 G A 0.039206 -6.3805e-06
2:171542573 C G 0.844895 -6.7952e-05
2:171545865 A G 0.108836 -1.3401e-05
2:171547500 C A 0.518926 -2.4867e-05
2:171548493 T C 0.783523 -6.3240e-05
2:171559804 T C 0.117106 -2.3806e-05
2:171566968 A G 1.578182 1.7439e-05
2:171567411 G C 0.122822 1.5207e-05
2:171567637 C A 0.127785 7.3509e-06
2:171568093 G T 0.804494 1.3468e-05
2:171572940 A G 0.648967 -4.4549e-05
2:171579290 A G 0.134835 -2.6781e-05
2:171593075 C T 0.049044 -2.3984e-05
2:171593668 A G 1.304812 -3.5019e-05
2:171595040 A G 0.689030 1.6540e-06
2:171596147 T C 0.112370 1.2905e-05
2:171600980 A G 0.658640 4.5501e-05
2:171604426 T C 0.042478 -2.4109e-05
2:171642892 A G 0.143423 -1.4112e-05
2:171644790 T C 0.045344 -1.5105e-05
2:171654663 C A 1.348910 1.1929e-05
2:171662571 G A 0.174869 -3.7651e-06
2:171665709 G A 1.855067 2.0043e-05
2:171668618 G C 0.097579 -1.0807e-05
2:171668946 T C 0.664670 -1.5723e-05
2:171671490 A G 0.110731 8.9912e-06
2:171671671 T G 0.021741 1.9941e-05
2:171675381 G A 1.536431 2.1905e-06
2:171676765 T C 0.027752 9.7943e-06
2:171676799 C A 0.047915 -2.8321e-05
2:171677223 A C 0.846823 4.0227e-05
2:171684287 T C 0.035792 3.8506e-05
2:171690121 C T 0.460807 5.5061e-06
2:171694165 G T 0.075719 -5.9106e-06
2:171695070 G A 0.051167 -3.0723e-05
2:171696472 C T 0.582859 -2.5968e-05
2:171697564 T C 0.042777 -2.5604e-05
2:171707886 A C 0.044731 1.9544e-05
2:171709521 A G 0.119482 -1.8029e-06
2:171719102 G A 0.226007 -5.7266e-05
2:171725503 T C 0.367661 -4.1893e-06
2:171727200 G C 0.688803 6.6923e-06
2:171734722 A G 1.569983 1.6272e-05
2:171745416 G A 0.063264 1.8843e-05
2:171755731 G A 1.058818 1.1594e-05
2:171760496 C T 0.166228 3.2131e-05
2:171780631 C T 0.035143 3.7919e-06
2:171782500 A G 0.047029 -3.7996e-05
2:171794561 T C 0.073758 1.2769e-05
2:171794631 G A 1.285922 -8.8578e-06
2:171800796 G T 0.053910 -4.0287e-07
2:171810107 A G 0.069983 -2.7872e-05
2:171810861 G A 0.127327 -3.1123e-05
2:171822576 T C 0.035227 7.5068e-06
2:171827337 A G 0.145861 1.0698e-05
2:171841182 C A 0.093324 3.0859e-06
2:171842339 G A 0.087618 2.2333e-05
2:171858623 C T 0.093363 -3.0046e-07
2:171876212 A G 0.722245 1.2766e-05
2:171878145 C T 0.068198 5.0137e-06
2:171898678 G A 0.035402 3.5915e-06
2:171899597 G A 0.060019 -9.3643e-07
2:171907818 G A 0.042433 4.2810e-05
2:171910256 C T 0.177232 -9.3876e-06
2:171922537 T C 0.705643 2.4811e-05
2:171945691 G A 0.219084 1.2788e-05
2:171945776 A G 0.050453 -5.9057e-05
2:171948092 A G 0.140492 4.6367e-06
2:171952172 G A 0.045519 6.1789e-05
2:171958363 A G 0.719752 1.6305e-05
2:171963550 T C 0.570593 1.6542e-05
2:171984464 T C 0.040378 1.4808e-05
2:171990971 T C 0.746160 1.9659e-05
2:172023659 G A 0.107709 -3.3433e-06
2:172033204 T C 0.048730 5.6721e-06
2:172046582 G A 0.034870 -1.5967e-06
2:172049344 A C 0.144718 6.7053e-06
2:172056351 A G 1.110212 -1.2914e-05
2:172060198 G A 1.332752 -4.6683e-06
2:172077855 A C 0.144683 1.0701e-05
2:172078289 C A 0.184048 6.8033e-06
2:172078723 A C 0.374779 -4.9712e-06
2:172086675 A C 0.036282 -2.0612e-06
2:172092823 C T 0.257456 2.7050e-05
2:172101805 C A 0.126925 -5.5299e-05
2:172105844 G A 1.607012 -2.1104e-05
2:172110323 A G 0.045526 1.6778e-05
2:172114617 A G 0.053618 -3.4411e-05
2:172117094 T G 0.152093 -1.5374e-05
2:172120203 T G 0.883767 1.0656e-05
2:172127920 T C 0.322853 3.0649e-05
2:172128105 A C 0.028774 -9.5784e-06
2:172129661 C G 0.299843 4.3969e-05
2:172136340 T C 0.995186 1.2519e-05
2:172139458 T G 0.024571 2.9131e-05
2:172141858 G T 0.081850 3.8582e-06
2:172146647 A G 0.238218 3.2708e-05
2:172174150 G A 1.516044 -2.0134e-05
2:172175189 G A 0.052517 5.1318e-05
2:172178940 C T 0.048142 -1.6410e-05
2:172185927 T C 0.054773 -2.2843e-07
2:172195421 C T 0.703228 1.0077e-05
2:172226721 C T 0.521013 1.5519e-05
2:172228743 T G 0.483774 1.4269e-05
2:172237612 G C 0.037989 -1.2849e-05
2:172242130 G A 0.058620 -3.9680e-06
2:172251044 C T 0.479636 -1.9342e-05
2:172271793 A G 0.076244 4.7311e-06
2:172283712 C A 0.024483 1.7451e-05
2:172287568 A G 0.151207 3.0567e-05
2:172295104 G T 0.098079 1.9870e-05
2:172338194 A G 0.389739 3.2840e-06
2:172349484 T C 0.056562 -8.7579e-06
2:172353544 C T 1.751600 2.9229e-05
2:172366810 T G 0.111325 1.2346e-05
2:172369538 T C 0.298856 -2.2134e-05
2:172374395 C T 1.505576 -3.0077e-05
2:172375786 T C 0.379262 2.0866e-05
2:172378657 G T 0.305575 1.0154e-04
2:172381244 T C 0.031884 -4.1499e-05
2:172383988 A G 0.710044 1.6145e-04
2:172394062 A G 0.230369 -3.1697e-05
2:172395221 T C 0.880865 -1.2438e-05
2:172397677 A G 1.474913 1.3785e-05
2:172411273 A G 1.350994 3.9625e-05
2:172416376 C A 0.502593 -9.1341e-06
2:172418755 T C 0.776301 2.7929e-05
2:172424963 T C 1.060648 7.8987e-07
2:172425464 G A 0.225997 -8.1194e-05
2:172426444 G A 0.030504 3.0391e-05
2:172442665 G T 0.119949 -7.1276e-06
2:172442904 A C 0.593123 1.8168e-05
2:172459886 A G 0.035886 4.3698e-05
2:172468776 T G 1.657241 -5.0690e-05
2:172473329 T C 0.031212 2.8829e-05
2:172484733 A G 0.439316 3.9900e-05
2:172487551 A G 0.116097 -1.0983e-04
2:172509982 G A 0.111679 4.4414e-05
2:172510158 G A 1.675044 -7.8601e-06
2:172510689 G A 1.064056 1.8728e-05
2:172512177 G A 0.151223 -5.4890e-05
2:172521425 C T 0.640956 -1.5923e-05
2:172525144 T C 0.226166 3.3671e-05
2:172530158 T C 0.037502 5.4978e-06
2:172540401 G A 0.381631 2.7680e-05
2:172551909 A C 0.096541 -4.3533e-05
2:172552585 G A 0.036931 -7.1363e-05
2:172567120 T C 0.195876 1.9692e-05
2:172586067 G A 0.209528 -3.8973e-05
2:172586567 A G 1.837404 -2.3142e-05
2:172605399 A G 0.561732 -1.8634e-05
2:172607201 A G 0.105652 -5.0603e-05
2:172620937 C T 0.108437 6.6216e-05
2:172646528 A G 0.640054 1.4966e-05
2:172650165 T C 0.086719 -5.7830e-05
2:172657553 G C 0.242203 6.9595e-05
2:172670853 C T 0.053822 4.3783e-05
2:172675009 G T 1.731674 3.4638e-05
2:172683481 C A 0.494826 4.2345e-06
2:172691260 T C 0.041251 -1.8592e-05
2:172702113 C T 0.080961 -2.6364e-05
2:172715286 C T 0.054595 1.4154e-05
2:172729044 G A 0.036610 -1.2764e-05
2:172733842 T C 0.105723 2.2685e-05
2:172748162 G A 0.389674 3.4124e-05
2:172748690 G A 0.487143 5.5278e-06
2:172753721 C G 1.837913 -1.5907e-05
2:172765182 G A 0.354473 1.3276e-05
2:172770582 C T 0.041391 -4.4813e-05
2:172772533 T C 0.257865 2.1469e-05
2:172780132 C T 0.630070 -5.2770e-06
2:172781502 A C 0.060317 -1.9473e-05
2:172799575 A G 0.057464 1.1430e-05
2:172812293 T C 0.038051 6.9599e-06
2:172820315 T C 0.586381 -1.8510e-05
2:172828330 T C 1.743875 5.0401e-05
2:172830231 A C 0.095992 -5.2224e-05
2:172838074 C A 1.104837 3.3629e-05
2:172847995 T G 0.154229 5.4511e-06
2:172857928 C G 0.036853 8.4681e-06
2:172874512 C T 0.135072 4.0195e-06
2:172874781 A G 0.093785 -1.6208e-05
2:172886148 C T 0.482034 1.1781e-05
2:172889355 G A 0.109946 2.4997e-05
2:172889613 T C 0.697255 3.3609e-05
2:172892551 A G 0.069675 1.6691e-05
2:172896842 A G 0.039855 -7.3423e-06
2:172904031 T C 0.037726 7.3806e-06
2:172904520 T G 1.251110 2.7638e-05
2:172912052 A G 0.045172 -1.4696e-05
2:172918738 G T 0.056338 4.9955e-05
2:172919562 G A 0.098644 -1.3308e-05
2:172921454 T C 0.157698 -7.7267e-06
2:172925252 T C 0.367064 3.9937e-05
2:172926710 C A 0.079666 1.8682e-05
2:172929968 A G 0.037301 -1.2679e-06
2:172931623 G C 0.027252 2.4493e-05
2:172943320 C T 0.178576 1.5383e-05
2:172944480 A C 0.381118 -1.9441e-05
2:172945931 G C 1.105178 -1.5680e-05
2:172949041 T C 0.034828 1.3456e-05
2:172952270 G A 0.063290 2.4951e-05
2:172953438 A G 0.651661 -6.4272e-06
2:172955360 A C 1.622361 1.0419e-05
2:172957643 T G 0.408760 -1.0335e-05
2:172968180 A G 0.070934 -1.2825e-05
2:172970153 C G 0.038249 9.1798e-06
2:172973372 C G 0.607628 -9.8463e-06
2:172974566 G C 0.960106 -3.9207e-07
2:172974749 T C 0.317572 -8.0451e-06
2:172980260 T C 0.397153 4.3958e-06
2:172984362 C T 0.366168 -3.8974e-06
2:172985859 G T 1.143865 4.4399e-06
2:172992016 C T 0.342321 -1.3358e-05
2:172996984 T G 0.033341 5.5131e-06
2:172998127 A G 0.313141 -3.5153e-06
2:172999014 A G 0.233096 2.8581e-05
2:173008793 G A 0.889713 5.3454e-06
2:173009154 T C 0.049414 -4.1916e-05
2:173021646 A C 0.320522 -1.8602e-05
2:173025872 A G 0.039171 3.7123e-06
2:173026728 A G 0.048100 7.5503e-06
2:173028656 C T 0.450300 -1.8022e-06
2:173028677 C A 0.144043 3.4517e-05
2:173033895 C T 0.234706 1.7621e-05
2:173045811 T C 0.080003 7.0970e-06
2:173047098 A G 0.279011 -5.8102e-05
2:173063212 G A 0.377308 -9.4939e-06
2:173071162 C T 1.571278 1.5936e-05
2:173077655 C T 1.657004 1.7004e-05
2:173085382 A G 0.108174 -2.1132e-05
2:173088653 A G 0.294611 -2.7991e-05
2:173095562 A G 1.145858 -1.9823e-05
2:173096424 A C 0.074277 1.7445e-05
2:173096515 T C 0.038398 -2.0043e-05
2:173104539 T C 0.519731 1.8793e-05
2:173107486 G T 1.023026 9.6171e-06
2:173107854 C T 0.031277 6.7747e-06
2:173110756 G A 0.167543 1.4973e-05
2:173114355 C G 0.052621 -6.1211e-05
2:173115597 G A 1.326241 6.1560e-06
2:173116924 C T 0.404300 1.8667e-06
2:173116963 G A 0.102617 3.6846e-05
2:173123744 A G 1.628473 6.7376e-06
2:173123984 T G 0.338192 -1.8823e-05
2:173124183 T C 1.288810 1.3381e-05
2:173125108 C T 0.901551 1.4692e-06
2:173126894 A G 0.650723 -7.6807e-06
2:173140231 G C 0.037220 -2.5840e-05
2:173140255 C G 1.226951 -6.2299e-06
2:173142303 G A 0.138658 1.3043e-05
2:173149363 A G 1.465393 -2.3689e-05
2:173156011 C T 1.042390 -3.0895e-05
2:173163684 C T 1.366616 -3.1418e-05
2:173166436 G A 0.031488 -1.9130e-05
2:173166555 C A 1.102688 -6.1388e-05
2:173168238 A G 0.051492 3.5897e-05
2:173168624 T C 0.266800 2.4873e-05
2:173168867 A G 0.026233 7.9358e-06
2:173170965 G A 1.090325 -6.1760e-05
2:173171635 T C 0.025175 6.3590e-07
2:173172018 T G 0.232447 5.1963e-06
2:173191427 G T 0.125016 9.9867e-05
2:173194290 T C 0.100153 -2.6497e-05
2:173194549 T C 0.024555 2.8703e-05
2:173195703 A C 0.052186 -1.1318e-05
2:173196413 T C 0.109686 -4.0678e-06
2:173197867 C A 0.508923 8.2642e-06
2:173203198 G A 0.039898 2.8641e-05
2:173203427 A G 0.880612 3.3777e-06
2:173214029 A G 0.051398 -2.9359e-05
2:173214847 A G 1.504155 -6.6906e-06
2:173216405 T C 0.179942 -1.2015e-05
2:173216560 G A 0.028849 -1.7083e-05
2:173216949 A G 0.043478 3.2612e-06
2:173220939 G A 0.212469 -1.1746e-05
2:173221247 T C 0.867856 -4.2938e-07
2:173224734 G A 0.054088 -5.8314e-06
2:173226962 C T 0.626532 2.8965e-05
2:173236958 C T 0.341503 -2.3492e-05
2:173240147 G A 1.560901 -5.7022e-07
2:173240998 T C 0.188359 -1.4347e-05
2:173241753 C A 1.028070 3.5578e-05
2:173246125 T C 0.063858 7.6966e-05
2:173249676 A G 0.381372 -3.2706e-05
2:173256273 C A 0.199294 1.5798e-05
2:173256383 G A 0.965111 -2.2817e-05
2:173265462 C T 1.630054 -1.4389e-05
2:173265750 A C 0.059973 -3.7441e-05
2:173266692 C T 0.070227 2.9885e-05
2:173270194 T C 0.235300 -2.1064e-05
2:173275164 G A 1.711096 -1.6094e-05
2:173275293 T C 0.231882 -9.0755e-06
2:173278984 A G 0.806016 -5.9707e-05
2:173279182 A G 0.164817 2.9957e-05
2:173279296 G A 1.569367 -1.4599e-05
2:173285129 G A 0.028216 -1.5147e-05
2:173288337 A T 0.111303 -2.4523e-05
2:173290395 C T 1.665141 1.4292e-05
2:173290774 A G 0.079023 1.9167e-05
2:173294690 T G 0.138668 -4.0745e-05
2:173296164 G A 0.635442 1.2041e-06
2:173301286 G A 0.063122 3.2221e-06
2:173301871 A G 0.043140 1.3593e-06
2:173311089 G A 0.096703 -2.3657e-05
2:173311392 C A 0.107044 1.2738e-05
2:173311553 G A 0.124990 -3.8696e-05
2:173312681 T C 0.069798 -1.6493e-06
2:173314080 T C 0.123773 -9.4766e-06
2:173317864 T C 0.367483 -3.1373e-05
2:173320956 T C 0.255154 -2.4695e-05
2:173321106 T C 0.036399 -7.0270e-06
2:173321628 T C 0.030163 2.2219e-05
2:173322741 C T 0.035659 2.1533e-05
2:173324817 A G 0.520770 -6.5539e-05
2:173329094 A G 0.036214 1.3291e-05
2:173330665 G A 0.052871 -2.4101e-06
2:173332725 T C 0.260101 -5.5911e-05
2:173335568 T C 0.108683 2.5455e-06
2:173339808 A G 0.611234 -9.3629e-06
2:173345989 C T 0.226250 8.4737e-07
2:173346067 G A 0.078354 -1.5358e-06
2:173358225 A G 0.792845 -1.7059e-05
2:173363880 G A 0.063268 1.2910e-06
2:173373045 A G 0.034058 5.5973e-07
2:173376554 T C 0.080977 7.1895e-06
2:173382300 T C 0.777577 1.4264e-05
2:173385946 T C 0.081947 3.1545e-06
2:173388962 C T 0.269439 3.2629e-05
2:173408993 C T 0.330149 -3.4236e-05
2:173415896 G A 1.176190 2.2066e-05
2:173423360 T C 0.044163 -2.5229e-06
2:173444669 T C 0.030047 -1.7503e-05
2:173446286 T C 0.670831 -7.0273e-06
2:173452380 T C 0.054140 3.4399e-05
2:173454364 T C 0.063320 -6.3357e-07
2:173459471 G T 0.325274 1.2235e-05
2:173466788 G A 0.045932 7.4837e-06
2:173467755 T C 0.036671 -3.8790e-06
2:173468565 G A 0.042933 5.5213e-06
2:173471364 G A 0.322427 1.1529e-05
2:173490435 T C 0.061531 -4.9920e-07
2:173491155 G A 0.307837 3.3341e-05
2:173493078 G A 1.602224 4.8628e-06
2:173493327 A G 0.050356 3.6283e-05
2:173494422 A G 1.519800 -1.3890e-06
2:173497147 T C 1.518540 -3.0533e-06
2:173498212 G A 0.463322 1.3836e-05
2:173504674 A G 0.179916 -2.0642e-05
2:173506589 G C 1.461569 5.9089e-07
2:173509233 G A 0.030871 -2.2526e-06
2:173509949 T C 0.176764 1.2273e-05
2:173519683 G A 0.065705 1.2487e-05
2:173538547 G A 0.357528 5.9143e-07
2:173549272 G T 0.301625 -2.2215e-06
2:173557523 T C 0.193250 -7.5907e-06
2:173562641 T A 0.539907 6.3976e-06
2:173569663 T C 0.089448 2.5724e-05
2:173574752 T C 0.177787 3.6151e-05
2:173575017 C T 0.039563 -1.8929e-05
2:173582810 A G 1.159987 -2.9351e-05
2:173589876 C T 0.779988 -7.5649e-05
2:173593678 C T 0.369784 4.8880e-05
2:173609286 A G 0.180643 -1.1262e-05
2:173609994 G T 0.307380 8.0834e-05
2:173617201 A G 0.247127 3.6192e-05
2:173621686 A G 0.162181 1.9674e-05
2:173627063 T A 0.135591 1.1832e-06
2:173638804 A G 0.029793 -2.1251e-05
2:173640689 C G 0.248088 3.3161e-05
2:173648177 A G 0.041771 1.8718e-05
2:173654531 A G 0.597135 -3.6640e-05
2:173656040 T G 0.320253 -1.6118e-05
2:173676075 T C 0.129323 -2.3722e-05
2:173680085 A C 0.194214 -1.4926e-06
2:173680183 C T 0.030485 -1.1514e-05
2:173681764 A G 0.230856 7.2806e-05
2:173694502 G T 0.045211 2.2621e-05
2:173703518 G T 1.474582 3.8104e-05
2:173716545 A G 0.522205 -2.9664e-05
2:173724233 T G 0.419435 8.2494e-06
2:173729696 C T 0.168088 6.5632e-05
2:173738049 G A 0.128457 -1.2758e-05
2:173742379 A C 0.027551 -6.0998e-07
2:173744658 C T 0.146864 -6.8480e-05
2:173745324 G A 0.033792 -2.7078e-05
2:173754162 T G 0.039843 -4.1713e-05
2:173763265 A C 0.043900 -2.0899e-06
2:173763474 A G 0.071840 -1.6718e-05
2:173769125 G A 0.545695 -2.7917e-05
2:173769917 A G 0.057201 3.6459e-06
2:173770886 A G 0.997196 8.9960e-06
2:173771183 C A 0.153706 -4.6615e-06
2:173782917 A G 0.307870 -1.7806e-05
2:173784960 C A 0.362332 -1.0006e-04
2:173785000 T C 0.049249 1.0938e-06
2:173785274 C G 0.038495 1.8882e-05
2:173789551 A G 0.152628 -7.5605e-05
2:173792437 T C 0.028758 5.8440e-05
2:173802495 C G 1.824323 8.9829e-06
2:173806585 A G 0.044299 1.7839e-05
2:173808062 C G 0.084914 -3.2307e-05
2:173809446 T C 0.876766 -2.9247e-05
2:173820521 T C 0.085985 -1.0342e-05
2:173830012 T C 0.075988 -4.2894e-07
2:173832366 G A 0.066225 -1.7974e-05
2:173835127 A G 0.672522 -1.0308e-05
2:173837065 A G 0.030193 4.6786e-05
2:173837551 G A 0.049759 3.4365e-05
2:173838776 G A 0.033013 -1.1762e-05
2:173840087 T G 0.067526 1.3836e-05
2:173843088 G A 0.563904 4.3815e-05
2:173843708 A G 0.046363 1.2474e-05
2:173845561 T C 0.110861 -2.2566e-05
2:173847492 G A 1.189595 7.4746e-08
2:173849809 G A 1.612296 9.0462e-05
2:173862650 G C 1.315351 -1.1741e-05
2:173867808 T C 1.487504 -8.8204e-06
2:173868391 A G 0.043997 7.8055e-06
2:173868556 C A 0.415842 -4.4758e-05
2:173870046 T C 0.793280 4.7070e-05
2:173874587 C T 0.072551 -9.1575e-06
2:173881682 G A 0.139162 6.9741e-06
2:173883523 T C 0.102276 -4.5770e-06
2:173884111 T C 0.106885 -4.7467e-07
2:173884290 G T 0.914300 6.9379e-06
2:173884620 C T 0.127538 6.8703e-06
2:173885650 A G 0.027628 4.0827e-05
2:173887019 C A 1.632735 5.3751e-05
2:173888073 T G 1.887042 1.2925e-05
2:173888671 T C 0.182234 3.1663e-05
2:173890703 G A 0.178916 -4.7257e-05
2:173891112 C T 0.063462 -1.6242e-05
2:173895386 T C 0.117898 -2.3652e-06
2:173895841 A G 0.067400 3.0366e-05
2:173896868 G A 1.017560 1.2270e-04
2:173900873 A G 0.022974 9.3592e-06
2:173901863 T C 0.868109 7.2224e-06
2:173906041 G C 0.096820 -1.4968e-05
2:173910258 T C 0.467685 -3.5489e-05
2:173912832 C A 0.104464 3.2049e-05
2:173914884 G A 0.072515 -2.3683e-05
2:173919541 G A 0.166748 -1.0383e-06
2:173923807 C T 0.894965 8.2146e-05
2:173924090 G A 0.076770 -2.8499e-05
2:173931887 G A 0.042819 1.6453e-05
2:173934668 A G 0.079192 -2.1587e-07
2:173946570 T C 0.698479 -5.9850e-05
2:173953158 T C 0.079782 1.2557e-05
2:173967959 T C 0.093012 -4.3349e-06
2:173990842 G A 0.029816 1.1753e-05
2:173992534 C T 0.067030 -2.9380e-05
2:173999330 A G 0.751743 -5.3632e-05
2:174006511 G T 0.070301 -4.8891e-05
2:174013499 G A 1.121783 3.0044e-05
2:174017040 G A 0.187102 1.2954e-05
2:174018935 A G 0.060421 5.5502e-05
2:174019940 A G 0.097443 8.1043e-07
2:174021883 G A 0.273357 8.7259e-05
2:174030735 G A 0.069824 4.3151e-06
2:174038771 G A 0.390762 -3.0166e-05
2:174040123 A G 0.175726 -5.7904e-05
2:174053207 T C 0.038963 3.4076e-06
2:174055646 C T 0.178839 -4.6353e-05
2:174055731 G A 0.894751 1.5809e-04
2:174056241 G A 0.432759 -2.9011e-05
2:174060526 T C 0.032458 3.2605e-05
2:174070111 A C 0.407569 -2.2095e-05
2:174079884 T C 0.030829 -6.7699e-06
2:174080581 G A 0.156929 -5.7242e-05
2:174081534 C T 1.349900 5.0854e-05
2:174091964 C A 1.768160 -6.1882e-07
2:174100301 A G 0.055474 6.0640e-08
2:174104508 G A 0.077725 3.4075e-06
2:174111079 G A 0.086845 1.6849e-07
2:174113733 G T 0.141524 -1.3829e-06
2:174114139 T C 0.142508 -1.1343e-05
2:174116069 A G 0.283893 -9.3479e-06
2:174121082 T G 0.050654 1.4346e-05
2:174124391 C A 0.153177 1.5400e-06
2:174128513 T C 1.025866 3.9473e-05
2:174129409 C G 0.282952 2.2827e-05
2:174129804 C T 0.219168 -1.6028e-05
2:174134529 T C 0.620443 2.5656e-05
2:174138905 T C 0.021393 -7.0176e-06
2:174139401 G A 0.543403 -3.4474e-05
2:174141956 A G 0.237497 -3.6963e-05
2:174146732 C A 0.064173 2.6998e-05
2:174150370 A G 0.122403 2.9377e-05
2:174152426 G A 0.480071 9.8642e-05
2:174155986 G T 0.513447 -3.9040e-05
2:174161438 T C 0.144744 -3.7617e-05
2:174162329 A G 0.028346 2.3513e-05
2:174163505 C G 0.211258 -6.2591e-07
2:174169821 C T 0.062781 -5.9587e-06
2:174170566 C T 0.692163 -1.9199e-05
2:174173272 T C 0.094658 4.3413e-06
2:174175282 A G 0.866090 5.3597e-05
2:174175967 C G 0.079380 1.9709e-06
2:174178924 C T 0.081863 3.9390e-05
2:174182985 A G 0.222800 -9.2224e-06
2:174184821 C T 0.072512 -4.1488e-05
2:174184967 G A 0.149886 -7.2398e-06
2:174189325 G A 0.407562 -1.4629e-06
2:174191318 G C 0.994073 1.0161e-05
2:174194217 T G 0.148841 -2.9899e-06
2:174200056 G T 0.093457 5.5414e-06
2:174201665 C T 0.111384 2.4085e-05
2:174201924 T C 0.047074 -1.4351e-05
2:174203684 A G 1.172512 1.7154e-05
2:174206919 G A 0.047740 -1.0959e-05
2:174218187 C T 0.408419 5.3438e-06
2:174218857 G A 0.050411 3.6095e-05
2:174219135 A G 0.106022 1.4069e-05
2:174221887 A G 1.683535 3.5540e-05
2:174229731 G A 0.083778 9.7533e-06
2:174234547 C T 0.964007 1.4009e-05
2:174235452 G T 0.064676 -4.3088e-06
2:174235813 G A 0.120933 2.4214e-05
2:174237275 C G 1.677784 3.8605e-05
2:174239837 T C 0.866519 -7.8348e-07
2:174247919 G A 0.913025 -2.3959e-06
2:174250607 A G 0.070551 -4.0803e-06
2:174251869 C T 0.436995 -2.4802e-05
2:174254247 T G 1.344333 -2.2067e-05
2:174255379 A G 0.030790 4.0226e-05
2:174255928 C T 0.676398 -2.2356e-05
2:174259471 T C 0.043637 1.8896e-05
2:174261889 C G 0.428069 -2.4599e-05
2:174265330 C T 1.361686 -3.5377e-05
2:174265520 T G 0.190300 1.7265e-05
2:174265690 T G 0.158464 -9.7860e-06
2:174267348 A G 1.617979 1.7448e-05
2:174267408 C G 0.250678 1.2132e-04
2:174272639 T C 0.557247 -1.4487e-05
2:174274693 A G 0.091594 3.0194e-06
2:174276685 T C 0.244050 -2.7015e-06
2:174278692 G A 1.323615 -9.3730e-06
2:174280172 A G 0.036535 -1.8826e-05
2:174283773 A G 0.407491 1.8769e-05
2:174284450 T C 0.031225 -2.7232e-05
2:174284769 C A 1.774561 -1.4518e-05
2:174284881 G A 0.880920 7.0497e-06
2:174287715 T C 0.027395 -2.0800e-05
2:174292442 G A 0.740792 -5.8931e-05
2:174292922 A C 0.047045 -2.7026e-05
2:174295678 G C 0.276827 -3.8586e-05
2:174296283 A G 0.046954 -4.6213e-06
2:174302989 G T 0.271406 -1.7403e-05
2:174303767 A G 0.098732 7.7688e-06
2:174305346 T C 0.538541 -2.0908e-05
2:174306514 A G 0.113500 -8.7416e-06
2:174307600 G A 0.910373 -2.1701e-05
2:174307725 T C 0.173382 -4.7321e-05
2:174310422 T C 1.115253 -1.5379e-06
2:174314089 A G 1.794747 5.0980e-05
2:174314161 A C 1.744437 3.2407e-05
2:174317510 G A 0.098696 -4.6718e-05
2:174318612 A C 0.035470 1.1825e-06
2:174319411 A G 1.841954 3.0790e-05
2:174321573 T C 0.048895 -4.3366e-05
2:174321840 G T 1.363821 3.7763e-05
2:174330144 C T 0.501951 5.2741e-06
2:174331936 G A 0.141953 3.4686e-05
2:174332958 T C 0.206422 1.3588e-05
2:174338087 A G 0.176326 -5.2452e-05
2:174341158 T C 0.917601 1.5851e-05
2:174342268 C G 0.082356 5.1012e-06
2:174344080 C A 1.752571 5.9094e-05
2:174344748 C A 0.043325 -1.9950e-06
2:174346381 C T 0.081691 -6.3507e-06
2:174348843 A G 1.196655 -8.9333e-06
2:174357287 T C 0.650853 3.0211e-05
2:174357984 A G 0.041586 9.5659e-08
2:174362349 C T 0.132121 -3.6933e-05
2:174367023 T C 0.039472 5.7825e-05
2:174371890 G A 0.616025 1.8267e-05
2:174376593 T C 0.023318 2.0999e-05
2:174377174 T C 1.942315 1.4865e-06
2:174381005 C T 0.233200 1.7842e-05
2:174389644 A G 1.341581 -1.1990e-05
2:174430825 T G 1.263746 8.4459e-06
2:174431645 A G 0.129307 1.0499e-05
2:174431781 T C 0.054218 1.9721e-06
2:174432091 T C 0.060934 -2.2824e-06
2:174432648 T A 0.038541 -2.2308e-05
2:174443223 C T 0.041063 1.4769e-06
2:174443347 T C 1.030199 1.2876e-05
2:174448488 A G 0.063248 -9.4698e-06
2:174450397 C T 1.852156 3.1220e-05
2:174454010 C G 1.690877 5.6519e-06
2:174455978 G A 0.329370 3.6311e-06
2:174462809 A G 0.079873 2.3075e-05
2:174468419 T C 0.771104 7.7472e-06
2:174472265 A G 0.293049 3.7399e-05
2:174472810 G A 0.251967 -3.9974e-05
2:174475891 T C 0.021478 1.1598e-06
2:174476627 T C 0.174814 -3.9443e-05
2:174478729 T C 1.016917 2.5310e-05
2:174478911 T C 1.737218 9.1307e-06
2:174480641 G A 1.199245 1.0595e-05
2:174480881 C T 1.695288 -6.4692e-06
2:174482931 A G 1.645916 -1.8317e-05
2:174490415 A G 0.156754 -1.2191e-05
2:174490580 C T 0.092237 3.8194e-06
2:174502451 A G 0.202530 1.9887e-05
2:174511073 A G 0.140522 9.2395e-05
2:174512001 A G 0.029333 -2.2975e-05
2:174514837 A G 0.050174 3.0919e-05
2:174521516 C T 1.328013 -1.1462e-05
2:174524847 T C 0.053047 -1.7032e-05
2:174526459 A G 0.121316 -1.5454e-05
2:174532277 C T 0.546909 -3.6259e-05
2:174533845 T G 0.200696 1.2996e-04
2:174548054 G A 0.027622 4.2616e-05
2:174551768 G A 0.278018 -1.5291e-05
2:174552473 T A 0.192254 2.1365e-04
2:174553435 C A 0.255067 -4.5696e-05
2:174553633 T C 0.103227 -2.0298e-05
2:174554047 A G 0.038418 1.1285e-05
2:174554115 A G 0.263899 4.0785e-05
2:174554992 G A 0.173444 1.7169e-05
2:174561099 G A 0.240305 1.9494e-05
2:174578522 A G 0.331538 2.0914e-05
2:174584791 T C 0.883868 -2.9968e-06
2:174587552 G T 0.044172 -2.4890e-05
2:174597932 G A 0.044695 2.3806e-05
2:174599623 T C 0.076634 -4.1781e-06
2:174600231 T C 0.235540 1.9761e-05
2:174601275 A G 0.113364 9.7362e-06
2:174605352 T C 0.088955 -2.5586e-05
2:174605359 C A 0.095742 -2.1038e-05
2:174607506 C G 0.040047 -8.1687e-06
2:174622525 A G 0.447960 6.8502e-07
2:174625457 A G 0.151311 1.2956e-05
2:174629287 G A 1.493554 6.5621e-06
2:174631638 A G 0.070529 -2.4189e-05
2:174634915 T C 0.024590 1.2532e-05
2:174640621 C T 0.049054 -7.1172e-06
2:174643896 T C 0.059392 1.1909e-05
2:174649373 A G 0.055186 8.4780e-06
2:174654783 G A 0.276090 -3.8811e-06
2:174655393 A G 0.104623 -1.4542e-06
2:174665117 G A 0.092899 1.6012e-05
2:174665635 G T 0.054361 5.5592e-06
2:174666821 A G 0.289778 -1.2806e-05
2:174675084 G A 1.225715 -1.1183e-05
2:174680163 A G 0.305007 1.4570e-05
2:174683516 C T 0.689725 -2.9075e-05
2:174684363 C T 0.459706 3.5467e-05
2:174688832 T C 0.080516 -1.4672e-05
2:174689500 C T 0.286814 7.3817e-05
2:174698705 A G 0.246099 -4.3802e-05
2:174703719 C T 0.653080 -2.5527e-05
2:174705545 T G 0.932886 4.6933e-05
2:174709983 T G 0.041560 1.7716e-05
2:174710364 T C 0.433603 1.7690e-05
2:174712414 G A 1.882202 -7.2718e-06
2:174713425 A G 0.735946 -3.2617e-05
2:174718092 A G 1.044354 -1.5323e-05
2:174724368 A G 1.781939 -3.2804e-07
2:174726878 C T 0.035873 -1.4782e-05
2:174755423 A G 0.720956 -2.2965e-05
2:174762184 A G 0.065614 -5.2747e-05
2:174768077 G T 0.074316 6.4602e-06
2:174772660 A G 0.453293 5.5555e-05
2:174781463 A G 0.078341 -2.1829e-05
2:174786109 G C 0.024123 -9.7375e-06
2:174794206 G A 0.114779 8.5414e-06
2:174805967 G A 0.162970 2.1266e-05
2:174809425 A G 0.042128 -7.0498e-06
2:174814678 A G 0.038622 -4.8806e-05
2:174819713 C A 0.035834 -6.4106e-06
2:174820750 C T 0.254327 5.0040e-06
2:174839351 G A 1.216574 1.3960e-06
2:174854758 T C 0.992512 6.0060e-05
2:174861246 T C 0.206723 1.9350e-05
2:174865256 G A 0.263357 8.1867e-06
2:174869889 C T 0.102510 -1.6826e-05
2:174872861 C T 0.067088 -4.6862e-05
2:174873885 C T 1.964325 4.5203e-05
2:174879174 G T 0.765109 1.4219e-05
2:174885026 G A 0.215572 2.6895e-05
2:174885683 C G 0.109550 -3.2700e-06
2:174887104 T C 0.983686 -3.0349e-05
2:174893344 T C 0.234634 2.6911e-06
2:174896455 G A 1.113692 -1.4163e-05
2:174896733 C T 0.043426 1.5438e-05
2:174899129 C T 0.168189 8.1394e-06
2:174899908 T C 0.027723 2.1079e-05
2:174900283 G A 0.043160 9.1873e-06
2:174902997 G A 1.204604 -3.0767e-05
2:174903697 C T 0.163885 5.4284e-06
2:174910929 A G 0.036194 -8.6851e-05
2:174911756 C T 0.040128 8.9103e-06
2:174916052 C A 0.119495 2.2310e-05
2:174917529 T C 0.628587 1.6065e-05
2:174917948 A G 0.022795 8.3627e-06
2:174919189 T C 0.531952 6.3290e-05
2:174920606 A G 0.045536 2.5559e-05
2:174922916 T C 0.032160 1.0175e-05
2:174924021 T C 0.091016 -8.0518e-06
2:174924658 G A 0.459119 6.3817e-06
2:174925823 G A 0.105080 1.6367e-05
2:174926572 C T 0.061229 -8.7374e-06
2:174926751 T C 0.301849 -1.6483e-05
2:174927503 A G 0.037983 -6.2527e-06
2:174935094 C T 0.147643 -4.4943e-05
2:174973825 C T 0.206405 -4.8301e-05
2:174976833 C T 0.394657 3.5562e-05
2:174989264 G C 0.069321 -1.6036e-05
2:174989315 A G 0.066130 4.4124e-05
2:175004250 T C 0.025918 -1.4971e-05
2:175020309 A G 0.094483 2.5864e-05
2:175032629 G A 0.930929 5.2778e-05
2:175035125 G C 0.445746 2.9301e-06
2:175048140 T G 0.217470 6.9335e-06
2:175069724 C T 0.050203 -1.0545e-05
2:175083597 A G 0.057389 2.5410e-05
2:175086699 G A 0.301781 4.0661e-05
2:175104996 G T 0.098598 9.8525e-06
2:175108663 C T 0.036899 8.1332e-06
2:175117134 T C 0.436791 6.6724e-06
2:175117192 A G 0.406293 2.3444e-05
2:175119534 A C 0.879177 3.0690e-05
2:175123107 C A 0.877295 2.6181e-05
2:175126009 G A 0.031507 -8.6674e-06
2:175127403 A G 0.435606 -5.3732e-06
2:175133375 T C 1.290787 3.2962e-05
2:175141352 A G 0.456902 1.2874e-05
2:175146842 C T 0.095268 1.3566e-05
2:175147837 G C 0.198625 1.7342e-06
2:175163335 A G 0.301764 -7.2693e-07
2:175169161 A G 0.210946 6.3162e-06
2:175172197 C T 0.508543 6.3778e-05
2:175176288 C T 0.232275 -8.8542e-05
2:175180226 A G 0.371504 2.0218e-06
2:175192326 T C 0.506359 -1.0774e-04
2:175193863 T C 0.107093 7.5820e-06
2:175195390 G A 0.107336 9.5969e-06
2:175197771 T C 0.084086 -7.4035e-07
2:175199895 A G 0.356969 3.3515e-06
2:175200903 C G 0.588368 2.4548e-05
2:175201299 G C 0.417504 2.7522e-05
2:175202698 A G 0.335209 3.9423e-05
2:175203755 G A 0.040323 3.4351e-05
2:175217842 A G 0.035019 3.1977e-05
2:175239185 C A 1.137324 3.6883e-05
2:175242641 T G 0.459125 1.9218e-05
2:175260355 T G 0.192529 1.8077e-06
2:175263063 A G 0.451066 1.3420e-05
2:175279871 C T 0.087053 -1.9636e-05
2:175285477 A G 0.080977 -7.6456e-06
2:175285983 G A 0.478237 -4.1386e-06
2:175289259 T G 0.099053 1.1304e-05
2:175294068 T C 0.028209 -2.2027e-05
2:175304621 G C 0.065468 1.0791e-05
2:175307237 T C 0.461352 7.3448e-05
2:175309792 C T 0.646646 2.0807e-06
2:175329213 A G 0.152888 1.7444e-05
2:175333426 C G 1.657955 -1.0138e-05
2:175333632 A G 0.044442 5.6645e-05
2:175339504 G T 0.613419 3.5803e-05
2:175347650 C G 0.630748 -5.2750e-05
2:175349076 T C 0.023737 6.7245e-06
2:175352590 C T 0.267437 1.7555e-05
2:175360801 G A 0.740545 1.7421e-05
2:175361556 T C 0.083181 -3.1893e-05
2:175366040 C T 0.320684 1.0749e-05
2:175368330 T C 0.063803 2.9200e-05
2:175368606 C G 0.238192 -7.5340e-06
2:175384529 A C 0.036275 7.4489e-06
2:175386708 A G 0.077819 -2.0637e-05
2:175390744 A G 0.110235 -4.9632e-05
2:175393104 C T 0.692705 3.2050e-05
2:175394111 G A 0.077835 4.8113e-05
2:175410140 A G 0.089802 -3.2621e-05
2:175410447 A C 0.420786 1.6490e-06
2:175412112 C G 0.972219 -1.7540e-05
2:175416611 A G 0.084882 -1.1916e-04
2:175424958 T G 0.052504 -4.6077e-05
2:175436940 A G 1.918520 -4.8509e-05
2:175439512 C T 1.950287 -4.3233e-05
2:175449657 G A 0.199761 1.7869e-06
2:175459021 T G 1.917757 -3.9795e-05
2:175463356 A G 0.742937 -8.3983e-06
2:175472500 T C 0.068782 7.4290e-06
2:175475851 G A 0.586644 2.4283e-06
2:175478878 A G 0.040349 -1.6235e-05
2:175483189 G A 1.585807 7.0712e-06
2:175496630 T C 0.049246 1.1718e-06
2:175497679 T C 0.059129 1.1630e-05
2:175508607 G C 0.056107 1.4930e-05
2:175513995 C T 1.518582 -1.0300e-05
2:175515852 T C 0.188686 1.7501e-05
2:175523794 A G 0.025350 1.4218e-05
2:175525412 A G 0.041215 9.4724e-06
2:175529967 G C 0.364792 -2.6228e-06
2:175533753 G A 0.574407 -1.4746e-05
2:175537195 A G 0.146439 -2.5580e-05
2:175542474 C T 0.627402 -2.8087e-05
2:175549605 G T 0.561706 -6.2700e-06
2:175550678 C A 1.689650 -2.0303e-05
2:175552237 G A 0.031842 -3.1538e-06
2:175559897 T C 0.493564 -3.9958e-05
2:175560494 C T 0.240483 2.6690e-05
2:175563353 T G 0.037840 1.0763e-06
2:175564052 G A 1.179510 -1.0514e-05
2:175568719 T C 0.331090 -6.4820e-06
2:175572035 A G 0.048454 -4.3017e-07
2:175578860 A T 1.903382 -1.6671e-05
2:175578929 A G 0.220908 1.1240e-05
2:175580999 G A 0.437489 1.6668e-05
2:175583016 G A 1.972690 2.2168e-05
2:175584162 G T 1.113734 -1.6678e-05
2:175587622 C T 0.303404 1.3484e-05
2:175590459 T C 1.712582 -1.5368e-05
2:175591073 A G 0.678128 -9.5425e-05
2:175594387 C A 0.036824 2.1382e-05
2:175596832 A G 1.198450 -2.9296e-05
2:175601741 G T 0.141920 2.1416e-05
2:175605417 T C 0.121112 1.3009e-05
2:175615590 A G 0.959180 7.6767e-05
2:175620935 T C 1.758585 1.1864e-05
2:175622220 T C 0.028891 3.2170e-05
2:175624479 T C 0.096878 -7.5606e-06
2:175629960 T C 0.034545 -6.7968e-06
2:175636235 T C 0.035295 1.3417e-05
2:175636428 T C 0.073859 7.4434e-07
2:175637578 A G 0.642982 -5.2045e-05
2:175641575 T C 0.800784 5.6610e-05
2:175643121 T C 0.385510 1.7034e-05
2:175644000 T C 0.080928 -1.8242e-05
2:175646722 A G 0.043157 4.8714e-05
2:175650021 T C 1.666209 -4.8225e-06
2:175650669 A G 0.742726 2.1085e-05
2:175654305 G A 0.041297 -2.7507e-05
2:175655003 C T 0.690530 -1.9354e-05
2:175661601 A G 0.135348 1.8952e-05
2:175662517 T C 0.898435 -3.7311e-06
2:175666865 T C 0.788593 -5.5294e-06
2:175678961 C T 0.050320 2.1835e-05
2:175681100 A G 0.181348 4.9788e-06
2:175687437 A C 0.039706 2.6513e-05
2:175691596 G A 0.052141 -2.0743e-05
2:175691715 G T 0.041605 -2.6254e-05
2:175695056 C A 0.036269 -1.2447e-06
2:175705800 C T 0.350497 -1.4130e-05
2:175726227 C T 0.040959 -4.8857e-06
2:175730982 G A 0.056666 2.6304e-05
2:175745318 C T 0.772510 -1.4442e-05
2:175754232 G T 0.041576 -1.6331e-05
2:175760344 C T 0.034662 -5.7998e-06
2:175775813 C G 0.044400 3.3043e-05
2:175811222 A G 0.030245 2.1854e-05
2:175815326 C T 0.039992 -3.3044e-07
2:175817062 T C 0.089221 -5.8456e-05
2:175822270 G A 0.266447 -2.6262e-06
2:175824689 C A 0.056854 2.4894e-05
2:175836843 C T 0.743684 -1.4483e-05
2:175861220 C A 0.074157 2.2875e-05
2:175872318 A G 0.025266 2.8477e-05
2:175876826 G C 0.077718 -2.1781e-06
2:175893068 T C 0.610858 4.1860e-05
2:175893279 A C 0.709934 -2.2939e-05
2:175894710 A G 0.029826 2.4406e-05
2:175899933 A G 0.121790 -2.0507e-05
2:175902084 T C 0.030657 -2.2601e-05
2:175904320 A G 0.236020 -3.7565e-06
2:175913423 T C 1.618216 4.6866e-06
2:175916669 A G 0.181620 1.4265e-05
2:175917382 A G 0.698067 -1.8751e-05
2:175917753 G A 0.060337 5.7469e-06
2:175917880 A G 0.119119 6.4220e-06
2:175918836 A C 0.061025 -1.3754e-05
2:175922691 G C 0.974890 1.6698e-05
2:175924216 A G 0.027684 6.5066e-06
2:175941263 T C 0.079383 1.0735e-05
2:175943254 T C 1.757228 9.4839e-06
2:175946905 A G 0.021163 -1.2088e-05
2:175958785 T C 0.028846 1.5814e-05
2:175960739 T C 0.153346 -3.9320e-05
2:175974284 G A 0.047298 -1.1640e-05
2:175979684 G A 0.083535 2.8418e-05
2:176012424 T C 0.032364 7.3618e-06
2:176012621 T C 0.373877 8.3699e-06
2:176014723 C T 0.108985 2.8913e-05
2:176021479 G C 0.055215 2.9705e-05
2:176027092 A C 1.823362 1.5142e-05
2:176032376 A G 0.039654 -1.7728e-05
2:176041634 C G 0.048256 -3.0375e-06
2:176043097 G A 0.151113 -3.0256e-05
2:176044008 T G 0.290151 1.7868e-05
2:176047906 G T 1.351776 1.6655e-06
2:176048790 C T 0.089679 3.7053e-05
2:176050048 C T 1.639155 -4.5234e-06
2:176068143 T C 0.024136 2.5275e-05
2:176068442 T C 0.074245 -3.2962e-06
2:176071579 G C 0.042608 2.9300e-05
2:176079679 G A 0.035435 1.8935e-05
2:176081698 G A 0.117944 -6.5939e-06
2:176084790 G T 0.456707 1.6596e-05
2:176086631 C T 0.042150 7.4098e-06
2:176092715 G T 0.035918 2.0548e-05
2:176093292 G A 1.606479 -1.6509e-05
2:176094729 G A 0.040524 -2.1550e-05
2:176096490 T G 0.170143 1.3598e-05
2:176097891 A G 0.127564 -3.2274e-05
2:176101662 T G 0.174671 3.8039e-05
2:176112421 G A 1.830766 1.2087e-05
2:176118199 T C 0.150700 3.3643e-05
2:176118780 A G 0.077741 2.0400e-05
2:176130854 A G 0.065777 2.9712e-05
2:176135125 A G 0.360777 3.8067e-06
2:176136064 T C 0.045889 2.6949e-05
2:176137592 C T 0.854623 -4.5805e-06
2:176140636 C T 0.065997 -4.2836e-05
2:176145982 T G 0.053089 -2.2488e-05
2:176147515 C T 0.226036 -1.3041e-05
2:176159694 T C 0.026862 -7.8871e-06
2:176169125 T C 0.024574 1.2282e-05
2:176171243 A G 0.191978 -1.9896e-05
2:176171415 C T 0.200764 1.4863e-05
2:176173673 G A 0.055293 2.5739e-06
2:176176220 G A 0.110738 -4.0717e-05
2:176193228 G T 0.165722 3.1391e-05
2:176207832 G A 0.103370 -4.1022e-05
2:176209964 A G 0.037931 1.8476e-05
2:176215483 C T 0.027359 1.0842e-06
2:176217018 A C 0.046266 -3.2981e-05
2:176226835 A G 0.030232 -1.3585e-05
2:176229735 A G 0.184606 3.1640e-05
2:176231340 G A 0.050223 2.2891e-05
2:176233465 T C 0.084012 4.8005e-05
2:176239374 A G 0.216860 -1.4731e-05
2:176239849 A G 0.425317 6.0699e-06
2:176241645 G A 0.021945 -1.3604e-05
2:176267828 G A 0.079273 -1.8694e-05
2:176271521 A C 0.030430 1.0974e-05
2:176283694 C T 0.040823 -2.3358e-06
2:176286542 C T 0.040943 8.9773e-07
2:176289319 A G 0.299658 1.4081e-05
2:176296596 T C 0.454912 5.3031e-05
2:176303890 G A 0.029466 -1.0848e-05
2:176305855 T C 0.021939 2.6788e-05
2:176308374 G A 0.309009 1.6370e-05
2:176310259 G A 0.032575 -3.0592e-06
2:176318017 A G 0.549522 -1.3052e-05
2:176327863 A G 0.043750 2.9525e-05
2:176328452 A C 0.086268 8.9078e-06
2:176336479 G A 0.028800 -3.7142e-06
2:176338593 T G 0.035795 6.9586e-06
2:176339774 G C 0.090000 -4.7138e-05
2:176346170 A G 0.526444 -3.2538e-05
2:176375394 T C 0.071596 8.0044e-06
2:176376660 A G 0.071655 3.2244e-05
2:176376733 A G 0.020812 2.4781e-05
2:176386128 A G 0.032293 1.5076e-05
2:176391797 T C 0.230165 -2.0735e-05
2:176399416 T C 0.254924 -1.7389e-05
2:176422005 C T 0.734696 -4.4304e-06
2:176425521 G T 0.023399 -9.3271e-06
2:176425781 T G 0.070590 -9.2241e-08
2:176435942 G A 0.603071 1.1742e-05
2:176440521 T C 0.130054 -9.9363e-06
2:176444034 A C 0.037781 -6.7222e-06
2:176450739 C G 0.064589 7.1326e-08
2:176450802 T C 0.045909 3.0007e-06
2:176451806 T C 0.048353 -1.6877e-05
2:176462997 A G 0.079016 2.2929e-05
2:176473895 A G 0.527395 9.5484e-06
2:176475087 G A 0.049431 2.4831e-05
2:176488774 G A 0.393556 1.9643e-05
2:176494071 C T 0.086612 3.5027e-06
2:176495825 T C 0.049505 1.2052e-05
2:176499752 A G 0.460346 1.1040e-06
2:176499788 G A 0.810129 -1.8597e-05
2:176524379 C T 1.881589 2.4167e-05
2:176534018 T C 0.031179 -2.0827e-05
2:176540543 C A 0.052005 2.1707e-05
2:176542288 A G 0.048707 1.4505e-05
2:176548621 G A 0.043712 -5.8998e-06
2:176552192 T G 1.088368 2.6935e-05
2:176552298 T C 0.422409 -8.0527e-06
2:176555311 A G 0.058736 -3.1014e-05
2:176572110 T C 0.467347 -3.1375e-05
2:176572204 T C 0.125075 1.5015e-05
2:176573118 T C 0.024444 -1.6684e-05
2:176592554 C A 0.580922 9.8118e-05
2:176594257 T G 0.477169 -3.1153e-05
2:176603080 C T 0.335278 6.6350e-06
2:176608949 C T 0.159633 1.0660e-05
2:176610239 T C 0.058435 -1.2478e-05
2:176610864 T C 0.041209 -4.8922e-06
2:176619619 T C 0.717464 -3.4562e-05
2:176621400 A G 1.026317 5.5408e-08
2:176635268 G T 1.752652 -7.2634e-05
2:176639254 A G 0.029865 -1.6597e-05
2:176645394 C T 0.030131 -1.3959e-05
2:176650562 A G 0.116993 1.3008e-05
2:176651117 T C 0.724689 -8.0903e-05
2:176654738 G A 1.347492 -5.0499e-05
2:176654894 G A 0.665255 1.7202e-05
2:176657079 T C 0.047639 3.1969e-06
2:176669621 A G 0.037596 -1.1573e-05
2:176671712 T C 0.220648 1.2835e-05
2:176674719 C T 0.398415 -7.5119e-06
2:176674848 T C 0.043565 -4.1850e-06
2:176674976 C T 0.923213 -2.9545e-05
2:176676345 A C 1.327643 -3.6391e-05
2:176680156 T C 0.101977 -1.0764e-05
2:176680246 T C 1.132647 -1.6278e-06
2:176680522 C T 0.028261 -3.5609e-05
2:176680647 A G 0.020234 -1.7439e-05
2:176682065 G C 0.056231 -2.6483e-05
2:176683806 C T 0.050878 -1.1136e-05
2:176697742 G A 0.217902 -5.3177e-05
2:176705518 G A 0.490126 -2.4122e-05
2:176706675 T C 0.062544 -7.1933e-06
2:176707034 T C 0.104405 -3.0480e-06
2:176707666 C T 0.038866 -1.5353e-05
2:176709173 T C 0.036019 -3.7461e-06
2:176711739 C T 0.346255 -1.1927e-06
2:176712713 C A 0.562362 -1.9962e-05
2:176717216 T C 0.060298 -2.0800e-05
2:176717741 C T 1.010497 2.5179e-05
2:176722941 G A 0.122663 7.5588e-05
2:176723641 A G 0.878515 -7.1359e-06
2:176731732 A G 0.024905 1.6083e-05
2:176732229 C T 0.156485 -3.0896e-05
2:176734802 C T 0.602033 6.4996e-05
2:176736304 A C 0.463793 1.3508e-05
2:176737233 C T 0.420351 8.9948e-06
2:176737657 C A 0.357489 1.4531e-05
2:176738510 G C 0.757423 -2.3196e-05
2:176738540 A C 1.540459 -1.6105e-05
2:176741128 C T 0.048730 1.1774e-05
2:176742753 G A 0.310246 8.6276e-06
2:176745074 A G 0.145562 8.9141e-06
2:176745775 C T 0.194626 6.7232e-07
2:176746065 T C 0.397039 -4.1022e-05
2:176746115 C T 0.271367 -1.8746e-05
2:176750331 G A 0.735092 -5.0475e-05
2:176752831 C T 0.464968 1.2645e-05
2:176753752 T C 0.100014 -4.0904e-05
2:176757235 A T 0.144942 7.7772e-06
2:176762750 T C 0.400113 -3.1628e-05
2:176763267 A G 0.135857 1.2058e-05
2:176765307 T C 0.032147 -1.6649e-05
2:176767868 C A 0.024201 5.8621e-06
2:176776145 A C 0.273708 -2.7328e-05
2:176792147 A G 0.050943 1.0014e-06
2:176792357 G A 0.152525 -6.5886e-05
2:176795907 T C 0.038320 4.2831e-06
2:176796800 T C 0.033221 5.1612e-06
2:176800936 C T 0.130440 4.5077e-06
2:176815865 C T 0.066679 1.9042e-05
2:176829117 C G 0.124458 1.5353e-05
2:176838145 C A 1.172003 -6.6381e-06
2:176843078 C A 0.023669 -1.5238e-06
2:176865835 A C 0.045078 2.3685e-06
2:176869004 T C 0.429348 2.7501e-05
2:176876766 G A 0.099053 1.5941e-05
2:176881892 G T 0.344048 2.4602e-05
2:176885146 G A 0.064878 -6.5363e-05
2:176889040 G T 0.283426 -4.5931e-05
2:176896411 G A 0.271981 8.3822e-06
2:176898797 G A 0.044101 2.1905e-05
2:176902169 C A 0.138139 -2.9616e-06
2:176903987 C T 0.426261 2.1430e-05
2:176914965 C T 0.576033 1.7678e-06
2:176926132 T G 0.023474 -4.2477e-06
2:176928699 A G 0.337839 4.7295e-06
2:176929979 C T 0.050904 -9.2421e-06
2:176931248 T G 0.213215 1.5978e-05
2:176950367 T C 0.045734 6.5132e-06
2:176962989 A G 0.690738 -1.8933e-05
2:176964947 A G 0.032562 -5.2674e-06
2:176965086 A G 0.280822 -3.2137e-05
2:176968585 T G 0.239221 5.7024e-06
2:176978833 G A 0.529819 5.1170e-06
2:176980276 A G 0.060885 4.0845e-05
2:176981338 A C 0.075225 1.0107e-05
2:176984006 T G 0.040699 2.4165e-05
2:176984544 T C 0.050005 -7.3427e-06
2:176988059 A C 0.032117 -2.8924e-06
2:176990573 A G 0.038359 -1.3746e-05
2:176991779 G A 1.404806 3.9791e-05
2:176992220 C T 0.092470 4.2527e-07
2:176992443 C T 1.317341 4.2632e-05
2:177010072 C T 0.127632 5.2606e-05
2:177016728 C T 0.637224 -3.0549e-05
2:177042633 C A 1.361127 -1.4157e-06
2:177043971 A G 0.627201 -3.8627e-05
2:177047172 A C 0.073894 -2.5961e-06
2:177054769 A G 0.470557 -4.8964e-05
2:177068638 G T 0.594648 -4.0679e-05
2:177069838 A G 0.023808 -1.7827e-05
2:177070172 C T 0.690153 -3.4132e-05
2:177073448 G C 1.224033 -2.1283e-05
2:177076041 C T 0.844028 8.1907e-05
2:177076890 G T 1.130060 6.6690e-05
2:177078976 G A 0.817004 2.2396e-04
2:177080965 C T 0.872426 2.1237e-04
2:177090896 A G 0.300404 -5.2922e-05
2:177091804 T C 0.214750 -3.5983e-06
2:177095736 C T 0.695094 3.4039e-05
2:177096796 T C 0.474975 1.1382e-04
2:177113607 T C 0.096356 2.4222e-06
2:177115852 T C 0.551732 1.0091e-04
2:177118918 C T 0.853594 3.1661e-05
2:177119342 G A 1.428329 1.1215e-05
2:177124224 C T 1.699076 2.7468e-05
2:177129392 C T 0.105168 7.8949e-06
2:177141545 T C 0.167313 2.2018e-05
2:177146548 C G 0.097625 5.2415e-05
2:177146616 G A 0.036405 1.5765e-05
2:177149658 C A 0.102231 -2.6971e-05
2:177152343 A G 1.411772 -1.9664e-06
2:177169918 A G 0.312894 -3.0494e-05
2:177176917 C T 0.480554 -5.2468e-06
2:177182934 T C 0.083483 -6.4099e-05
2:177183733 T C 0.064092 -7.3284e-06
2:177190468 A G 1.130479 4.8849e-05
2:177200018 G A 0.083184 -5.9518e-07
2:177210511 C T 1.369820 -1.0534e-05
2:177232845 C A 0.037158 2.8263e-06
2:177247120 C A 1.480321 1.0594e-06
2:177258204 G A 0.458567 -1.6626e-05
2:177259539 T C 0.408916 1.0570e-05
2:177262290 A G 0.034276 2.6342e-06
2:177272468 C T 0.385676 -2.8557e-05
2:177273659 A G 0.027181 1.1176e-05
2:177276239 G A 0.057821 3.7478e-06
2:177280717 T C 0.090348 -2.7760e-05
2:177288531 A G 0.033065 1.5950e-05
2:177290336 A G 0.479587 -5.7097e-06
2:177294230 A G 0.040524 -2.1752e-06
2:177300040 G T 0.593236 1.5870e-05
2:177310442 T G 0.039576 7.4296e-06
2:177314676 A G 0.632556 3.1776e-05
2:177316066 G A 0.258650 -2.8587e-05
2:177320270 A C 0.032169 -1.2363e-05
2:177326198 A G 0.081126 3.0984e-05
2:177327202 C T 0.772162 3.7098e-05
2:177329466 C T 0.047662 6.4046e-06
2:177329803 G A 1.940257 5.7906e-06
2:177330638 G A 0.169763 1.7891e-05
2:177331710 G A 0.671740 -4.3661e-05
2:177332193 G T 0.907481 5.8637e-05
2:177333395 A G 0.093223 -4.9054e-06
2:177334980 A G 0.225598 -6.7362e-05
2:177335291 G A 0.333486 -7.8371e-06
2:177340813 C T 0.139772 -1.6755e-05
2:177347148 T C 0.021994 1.9307e-05
2:177348025 T C 0.161298 3.9166e-05
2:177348389 T C 1.069613 4.2359e-06
2:177348423 T C 0.516524 -8.1056e-06
2:177348686 G A 0.043329 3.2992e-05
2:177348909 T C 1.712170 -1.4913e-05
2:177357666 A G 1.403872 -3.5360e-06
2:177358580 G C 0.135526 -2.5162e-05
2:177358710 T C 0.087407 -1.2617e-05
2:177362096 G A 1.239691 -7.8735e-05
2:177363159 T C 1.120787 -2.0080e-05
2:177363636 T C 1.959021 2.9757e-05
2:177364954 C T 0.864951 -9.2035e-05
2:177370607 G T 1.733109 -4.4795e-05
2:177370744 T C 0.514366 -1.8731e-05
2:177377529 G A 0.082038 2.7697e-05
2:177379051 T C 0.303306 -2.3197e-05
2:177381772 T C 0.048054 1.7799e-06
2:177383591 C T 1.070184 5.3205e-05
2:177383756 G T 0.069532 1.0709e-05
2:177387091 A G 0.985235 4.9023e-05
2:177388651 G A 0.413937 -2.7576e-06
2:177389867 G A 0.299674 -1.4531e-04
2:177394132 T C 0.072499 -2.5427e-06
2:177395405 A C 0.367531 -1.0121e-05
2:177395522 A G 1.093528 -4.3898e-05
2:177396517 A G 0.029547 7.6894e-06
2:177398283 C G 0.145514 -4.2574e-06
2:177401438 A G 1.935106 1.4618e-05
2:177407821 C T 0.796685 -3.9835e-05
2:177407888 C A 0.035279 9.2117e-06
2:177412015 T C 0.031686 -3.0597e-05
2:177412667 A C 1.722537 -1.7524e-05
2:177414157 A C 0.050411 3.4970e-05
2:177419055 C T 0.099744 -1.4637e-05
2:177424990 C T 0.053621 3.5617e-05
2:177428852 C T 0.259108 -9.4435e-06
2:177435220 G A 0.051547 7.0511e-06
2:177444409 A G 0.079052 -2.2657e-05
2:177453279 A G 1.757125 -4.1652e-05
2:177453365 G A 0.127168 -1.7326e-05
2:177456444 A G 0.835852 9.3368e-06
2:177476555 T G 0.047425 1.8267e-05
2:177476649 G A 0.526976 -3.1240e-06
2:177477756 A C 0.037142 2.3620e-05
2:177484385 T C 1.283662 -1.3708e-05
2:177484744 A G 0.066481 -2.9485e-05
2:177485851 C A 0.187846 -1.1922e-05
2:177493377 A G 0.153524 3.9251e-05
2:177507377 G A 1.978224 -8.8255e-06
2:177509484 A G 1.802871 4.8567e-06
2:177509629 A G 0.162863 7.6165e-06
2:177527111 G T 0.109670 3.5648e-05
2:177530617 G A 0.065738 1.1799e-05
2:177535849 T C 1.133722 -7.5050e-05
2:177542940 G C 0.091711 2.7028e-05
2:177547017 T C 0.175651 -9.1511e-06
2:177552048 T C 1.718350 -5.2820e-05
2:177556469 G A 0.654797 6.4023e-05
2:177561789 G A 1.694889 -7.4194e-06
2:177561988 T C 0.623439 -1.9491e-05
2:177575147 T A 0.022792 -2.4446e-05
2:177579691 G A 0.023224 2.7810e-05
2:177584292 G A 0.053238 1.4897e-06
2:177586748 G A 0.659266 1.9445e-05
2:177594256 C T 0.047363 -1.3690e-06
2:177597074 T C 0.149707 -1.4770e-05
2:177605388 C T 0.743512 2.5927e-05
2:177611643 T G 1.640213 -1.1620e-05
2:177612065 A G 0.047269 8.7952e-06
2:177612308 G A 0.204201 -7.1593e-05
2:177613022 T C 0.037882 -1.1576e-05
2:177614864 G A 0.174431 -3.2554e-05
2:177616216 G A 0.394653 -2.8359e-06
2:177617646 T G 0.558584 -2.2399e-05
2:177619604 A G 1.928660 2.8695e-05
2:177624488 C A 0.094454 -1.3184e-05
2:177628345 T C 0.080000 2.4100e-05
2:177630608 G T 0.467649 -1.1121e-05
2:177631350 T C 0.596313 6.9379e-05
2:177634957 C T 0.262506 3.2336e-05
2:177640044 C G 0.041654 -8.8100e-06
2:177641753 T C 0.044750 -1.5734e-05
2:177653757 G A 0.283474 1.4079e-05
2:177655353 G A 0.147847 -1.9979e-06
2:177657814 C T 0.968188 6.8708e-05
2:177669182 G A 1.004878 9.3499e-05
2:177671899 A G 0.052761 4.4991e-06
2:177674992 T C 0.089789 9.6898e-07
2:177675686 C T 0.048545 4.0646e-06
2:177677487 T C 1.883744 -3.5526e-05
2:177681130 T C 0.096648 1.8237e-05
2:177681915 T C 0.052472 6.4331e-06
2:177685169 C T 0.074128 -2.6880e-05
2:177689907 G A 0.169429 2.0995e-05
2:177690630 C T 0.048207 1.2920e-05
2:177691130 A G 0.301518 -2.9414e-05
2:177691222 G A 0.035451 -1.3647e-05
2:177697407 G A 0.020916 -2.0104e-06
2:177698980 C G 0.126717 9.4665e-06
2:177702199 C A 1.275519 -3.0480e-05
2:177710563 G T 0.108349 -1.3651e-05
2:177710924 G A 0.807302 -4.0342e-05
2:177718813 C T 0.065287 3.4564e-06
2:177730335 T A 0.069376 -8.1384e-06
2:177736333 T C 1.097956 -1.9817e-05
2:177749795 T C 0.061210 9.6949e-06
2:177761266 A G 0.049051 -9.6983e-07
2:177770346 G A 0.063910 4.1767e-05
2:177779606 G A 0.106096 -1.2752e-05
2:177785550 C A 0.261863 -6.9998e-06
2:177787845 T C 0.729791 -1.8967e-05
2:177792094 T C 0.042128 1.6940e-05
2:177797478 A G 0.029547 2.8113e-05
2:177804702 G A 1.053027 -2.1546e-05
2:177823384 C T 0.271439 -1.7513e-05
2:177823515 C A 0.071661 1.5233e-05
2:177830364 A G 0.030452 7.6954e-06
2:177837463 G T 0.136912 -9.3866e-07
2:177839977 C T 0.041891 2.5544e-05
2:177840193 G T 0.586011 -5.0141e-06
2:177844200 G C 0.099524 2.6936e-05
2:177845423 A C 0.065958 -3.6529e-05
2:177853357 T C 0.077088 2.6510e-06
2:177859825 C T 0.041082 1.8475e-05
2:177873818 T C 0.053553 1.5554e-06
2:177880646 A G 0.085566 -1.9040e-05
2:177883327 G C 0.048233 -1.0665e-05
2:177887115 A C 1.148315 -4.4055e-05
2:177891144 A G 0.189894 4.3516e-06
2:177892307 G A 0.048846 2.1345e-05
2:177894870 G A 0.232219 -3.3861e-05
2:177895374 T C 0.028635 -2.4014e-05
2:177898254 C T 0.051667 -5.8589e-06
2:177900301 A G 0.430604 -1.5123e-05
2:177903423 C A 1.876775 -8.8471e-06
2:177907140 A G 0.089315 4.2759e-05
2:177909595 C T 1.170383 -8.4178e-06
2:177924358 A G 0.410944 -1.0631e-05
2:177924490 T C 0.247721 1.5808e-05
2:177932237 C T 1.829227 -8.4792e-06
2:177933775 T C 0.056335 7.7612e-06
2:177935594 G A 1.733450 -2.4232e-06
2:177936325 T C 0.877415 4.4518e-05
2:177936515 C T 0.022098 -1.8298e-06
2:177939143 T C 0.046509 -1.4461e-05
2:177939162 A G 0.034360 4.2613e-06
2:177939787 T C 0.111419 2.1166e-05
2:177943893 A G 1.231843 4.7062e-06
2:177950448 C T 1.843629 -1.8376e-05
2:177954925 A G 0.065566 3.4836e-05
2:177958542 T C 0.100520 1.3020e-05
2:177969724 T C 0.036892 2.8357e-05
2:177972747 A C 1.648354 -3.1140e-05
2:177987024 C T 0.389992 -2.0415e-05
2:177993569 T G 0.055689 -3.1998e-05
2:177993707 T C 0.057510 -8.0748e-06
2:178005801 G A 0.027813 1.4519e-05
2:178025962 C T 1.683779 -1.8184e-05
2:178026025 G A 0.268310 -4.3355e-06
2:178036218 A G 0.056302 -3.8969e-05
2:178051659 A G 0.065751 -8.5165e-06
2:178051987 A G 0.225724 3.7914e-06
2:178066334 A G 1.620894 2.2033e-06
2:178068159 G A 1.849108 7.3795e-06
2:178087851 G A 0.224683 7.0100e-06
2:178090070 A G 0.104921 1.0828e-05
2:178094564 T C 0.031043 1.9961e-05
2:178112111 T C 0.027486 1.3702e-05
2:178123129 C T 0.126009 3.2838e-05
2:178126127 T C 0.398107 4.7275e-05
2:178135069 A G 0.183302 -3.7086e-05
2:178136077 T C 0.752947 -2.6331e-05
2:178143371 C T 0.621644 -4.2793e-05
2:178147543 A C 1.045776 -7.8153e-06
2:178149364 A G 0.903748 6.6087e-06
2:178155121 A G 1.583973 -3.7540e-06
2:178160397 G A 0.114328 4.3395e-06
2:178167086 T C 0.191215 -1.5510e-05
2:178172574 C T 0.023831 7.0423e-06
2:178173294 A G 0.078289 -3.6239e-06
2:178185098 G A 0.399746 2.6765e-05
2:178197358 T C 1.561431 -4.6315e-06
2:178197807 A G 0.040712 5.6475e-06
2:178198362 A G 0.026142 -2.5252e-06
2:178198540 A T 1.144326 -3.3683e-05
2:178202996 A G 0.052939 -2.0057e-05
2:178206818 C G 0.055672 -3.0323e-05
2:178221989 T C 0.190131 -6.3671e-05
2:178225934 T G 1.337186 -3.5193e-05
2:178257664 T C 0.032481 1.5342e-05
2:178265417 T C 0.027236 -1.0163e-05
2:178280517 A G 0.132400 2.2194e-05
2:178292403 T C 0.232476 -7.5512e-06
2:178303897 C G 0.125562 1.0094e-05
2:178313618 G A 1.738935 -1.6293e-05
2:178320733 A G 0.057539 -1.9255e-05
2:178327559 A G 0.204708 -2.2295e-05
2:178344070 A G 0.038495 5.3642e-06
2:178368343 A G 0.450897 -5.5070e-05
2:178387615 C G 0.177453 -1.2445e-05
2:178398691 G T 0.028385 -2.1609e-07
2:178407176 A C 1.677449 -2.4784e-05
2:178410261 T C 0.076170 7.2055e-06
2:178417142 T C 1.692218 -7.4658e-06
2:178422774 G A 1.752470 -9.7242e-06
2:178428420 C T 0.112543 1.0049e-05
2:178433642 G A 0.076533 -3.1859e-05
2:178434116 A G 0.058055 2.1278e-05
2:178444130 C T 1.649759 -2.1841e-05
2:178460634 C T 0.097388 -4.3925e-06
2:178463776 A G 0.032036 -7.9912e-06
2:178468008 A G 1.492794 -7.5466e-07
2:178470138 C T 1.499633 -1.1330e-05
2:178475599 T C 0.073602 -2.9611e-06
2:178481818 T G 1.734034 3.6028e-06
2:178482560 T C 0.157117 1.0432e-05
2:178482594 T G 0.468665 -3.2205e-05
2:178482698 G A 0.127934 1.7024e-05
2:178482771 T C 0.024405 3.0077e-05
2:178482780 T C 0.031848 2.1864e-05
2:178483576 T G 0.073898 -1.7742e-05
2:178484763 A G 0.050622 -2.8242e-05
2:178487206 A G 0.102266 3.4303e-06
2:178494701 T C 0.059415 -2.0757e-06
2:178501051 C T 0.153651 1.9941e-05
2:178501632 G A 1.481103 -9.9734e-06
2:178505857 A G 1.504872 -2.4383e-06
2:178514761 T C 0.163009 3.2076e-06
2:178518958 C A 0.141810 1.9884e-05
2:178528351 C T 1.627457 1.4866e-05
2:178528608 C T 0.029946 9.5553e-06
2:178528641 C G 0.024538 3.9559e-05
2:178528728 G C 0.110764 -2.8530e-06
2:178530780 T C 0.105707 -3.1051e-05
2:178537384 C T 0.064206 8.5971e-06
2:178539625 A C 1.451429 -2.6364e-05
2:178540293 G A 1.636435 1.1237e-05
2:178544804 T C 0.042442 -1.3547e-06
2:178545192 C T 0.037733 -1.5244e-06
2:178545566 T C 0.040281 5.6762e-05
2:178548054 T C 0.146822 6.5977e-05
2:178550624 G A 0.054416 -1.0578e-05
2:178552788 G A 0.193837 2.2357e-05
2:178553183 G T 0.067546 -1.5224e-05
2:178556067 T C 1.644576 -2.5958e-05
2:178561985 A C 0.036655 1.8024e-05
2:178565913 C T 0.082327 -4.4832e-06
2:178571523 T C 0.096401 -5.2456e-05
2:178575326 T C 1.934704 4.0316e-06
2:178575611 G C 0.224283 -3.2815e-05
2:178582150 T C 0.212251 -9.5960e-06
2:178582353 A G 0.321220 -3.7473e-05
2:178585190 C T 0.358956 1.6636e-05
2:178607461 T G 0.095379 5.8511e-07
2:178611242 C A 1.624672 -1.2470e-05
2:178627758 A G 0.048314 -3.5508e-05
2:178640344 T C 0.098144 -4.8148e-05
2:178658045 T C 0.621202 1.8331e-06
2:178670553 A G 0.496641 -2.9906e-05
2:178674687 T C 0.112763 -2.8309e-05
2:178680467 A G 0.065416 -5.0831e-05
2:178689031 T G 0.073070 2.6390e-05
2:178690786 C T 1.636727 -2.4906e-05
2:178695730 T C 0.660814 -2.5180e-05
2:178695849 A C 0.035642 2.8301e-06
2:178719668 G A 0.485446 -9.9597e-06
2:178720296 A G 0.034497 2.0423e-05
2:178727783 A G 0.205802 -2.7650e-05
2:178753799 A G 0.060739 4.6071e-06
2:178756065 C T 0.092334 -1.8880e-05
2:178772370 G T 0.065507 1.3367e-05
2:178776181 G A 0.132410 4.4406e-05
2:178781124 A C 0.778930 1.4778e-05
2:178783055 G A 1.517015 1.4144e-05
2:178787741 T C 0.082142 3.6625e-05
2:178801193 A G 0.094262 -1.8935e-08
2:178818812 C T 0.273393 -5.2423e-06
2:178823407 T G 0.146669 -8.0683e-06
2:178825586 T C 0.297324 1.2956e-05
2:178853886 G A 0.109423 -6.8923e-06
2:178871202 G A 1.504752 2.3617e-05
2:178877989 A G 0.079623 -1.4135e-05
2:178881409 T C 1.818659 -5.3802e-06
2:178892195 A G 1.047097 1.9790e-06
2:178892779 T C 0.083499 -2.1038e-05
2:178953409 C T 1.015009 -1.1338e-05
2:178953816 T C 0.387107 -9.2684e-06
2:178954426 A T 0.022841 -8.2488e-06
2:178966370 A G 0.033133 6.0864e-06
2:178969039 A G 0.231810 3.0800e-05
2:178971765 A C 0.199709 -1.1629e-07
2:178983605 A G 0.033409 6.9541e-05
2:178986459 T C 0.533880 -2.5225e-05
2:179001515 A G 0.199514 5.8222e-06
2:179008396 G T 1.846300 1.7274e-05
2:179018614 G A 0.184662 -3.4592e-06
2:179026118 G C 0.131521 5.2559e-07
2:179032309 T G 1.087699 -2.4288e-05
2:179041430 A G 0.146913 -4.6856e-05
2:179069061 T C 0.119615 2.1712e-06
2:179075673 G A 0.164502 2.6659e-05
2:179079282 T C 0.222508 8.1048e-06
2:179082166 T C 0.034341 2.9880e-05
2:179084407 T G 0.751766 1.3208e-04
2:179090118 T C 0.067026 -1.5452e-05
2:179091073 G A 0.033575 -5.7357e-05
2:179099946 T C 0.430793 1.9387e-05
2:179102550 T A 0.072509 -1.3849e-05
2:179109260 G A 0.197697 4.8918e-05
2:179110697 T C 0.076559 -5.3613e-05
2:179129455 C T 0.860605 -3.1794e-05
2:179136143 T G 0.309457 4.6389e-05
2:179149494 C T 0.033640 -1.2563e-06
2:179156556 C T 0.842415 -7.1718e-05
2:179160392 G A 1.903385 8.6933e-06
2:179167707 G A 0.058954 1.3712e-05
2:179179430 T C 0.210086 4.2465e-05
2:179183598 C T 1.954640 -2.5134e-05
2:179188959 A G 0.079081 1.7317e-05
2:179199019 C T 0.392505 4.4228e-05
2:179201048 T G 0.079085 1.4315e-05
2:179201920 A C 0.110589 1.0790e-05
2:179203797 A G 1.819795 -1.6387e-06
2:179207059 A G 0.079399 1.3148e-05
2:179212323 G A 0.474637 4.6249e-05
2:179227607 A G 0.060389 -1.6268e-05
2:179228379 C T 1.444922 1.7752e-05
2:179232560 G A 0.371251 -1.1302e-05
2:179233363 C T 0.084833 2.3572e-05
2:179234114 T C 0.227552 -2.5648e-05
2:179239068 G A 1.016265 7.6680e-06
2:179241052 G A 0.455143 -3.8063e-06
2:179242959 T C 0.040699 2.2661e-05
2:179243332 T G 0.025412 4.0692e-08
2:179244560 A C 0.162726 3.9777e-06
2:179246594 T C 0.057114 -2.8017e-05
2:179253796 C G 0.020666 -1.0668e-05
2:179260653 G A 0.688118 -1.1712e-05
2:179274829 A G 0.566007 8.1371e-06
2:179284663 G A 0.386253 5.4454e-05
2:179287834 C T 0.527937 6.0513e-05
2:179296971 A G 0.023448 -5.0149e-05
2:179307004 G T 0.045675 1.0141e-05
2:179311360 C G 0.160792 4.3616e-05
2:179325816 A G 0.050365 2.0983e-05
2:179326233 G A 0.039787 6.7824e-06
2:179330027 G A 0.065007 2.2179e-05
2:179333450 C T 0.327322 3.3617e-05
2:179335256 C T 0.045597 2.5758e-06
2:179343912 A G 0.089341 2.6274e-07
2:179349227 G T 0.286697 3.9738e-05
2:179358524 G A 0.029628 -3.1744e-05
2:179367729 G T 0.052787 2.8142e-06
2:179383730 G C 0.373263 3.2555e-05
2:179385555 T C 0.041556 -2.3368e-06
2:179395067 G C 0.178611 4.7949e-05
2:179395554 A G 0.032062 -2.3678e-05
2:179395573 T C 0.041962 -2.5867e-05
2:179396162 G C 0.096683 2.9907e-05
2:179396766 T C 0.030176 4.2641e-05
2:179398509 A C 0.038937 4.0465e-06
2:179399576 G C 0.024782 1.5086e-05
2:179400130 A G 0.023065 -3.6632e-06
2:179400895 T C 0.037106 -6.1213e-06
2:179401742 T C 0.047191 1.9699e-05
2:179404197 C T 0.037032 4.5157e-05
2:179404628 A T 0.036879 -7.7101e-06
2:179408713 G A 0.067257 -8.4941e-06
2:179410282 G A 0.037061 -2.4350e-05
2:179412966 A G 0.057386 -2.7692e-05
2:179413110 A G 0.272150 7.0214e-06
2:179413452 A G 0.061252 -1.7954e-06
2:179414318 T C 0.062774 -1.0097e-07
2:179416556 C A 0.068282 -3.6950e-06
2:179421294 T C 0.359650 1.9856e-05
2:179421609 T C 0.061710 -2.8232e-06
2:179424558 T C 0.020812 -2.3020e-05
2:179431076 G C 0.039875 1.2144e-05
2:179431797 T A 0.039852 -1.2078e-06
2:179432185 G A 0.630966 -3.0491e-05
2:179434139 G A 0.045406 3.1576e-05
2:179434516 T C 0.039557 3.5363e-07
2:179438866 T C 0.061888 -2.5304e-06
2:179440029 A G 0.621267 -3.0201e-05
2:179441386 A G 0.027346 3.0328e-05
2:179443540 G A 0.068146 -3.3252e-06
2:179444137 G A 0.313774 7.1900e-06
2:179444289 G A 0.046831 2.5117e-05
2:179444939 T C 0.329377 3.8888e-06
2:179446381 T C 0.045516 -1.6999e-05
2:179449131 A G 0.096398 -3.4832e-05
2:179451420 A G 0.422649 2.1109e-05
2:179453429 A G 0.029767 7.4303e-06
2:179458591 T C 0.272516 9.3825e-06
2:179461221 A C 1.431016 1.3474e-05
2:179462494 G A 0.629486 -2.3526e-05
2:179464527 C T 0.429751 1.6569e-05
2:179470837 G A 0.032296 2.1543e-05
2:179474668 A G 0.020994 8.5220e-06
2:179477267 G T 0.043741 -2.0419e-05
2:179497133 T C 0.060674 3.7966e-05
2:179498042 C T 0.220953 2.8438e-06
2:179499530 C T 0.044702 2.4401e-05
2:179545859 T C 0.632793 -2.6810e-05
2:179547455 C T 0.022078 1.3877e-05
2:179549131 T C 0.039719 2.3377e-07
2:179553917 A G 0.110423 1.6467e-05
2:179554305 T C 0.744764 -1.6070e-05
2:179558366 C T 0.442484 1.5172e-05
2:179566038 T C 0.169393 3.4810e-05
2:179568682 T C 0.098657 3.4207e-05
2:179568708 A G 0.105376 8.2605e-06
2:179569387 A T 0.047688 2.7353e-05
2:179571448 G A 0.051550 4.7249e-06
2:179574384 T C 0.046620 2.7314e-05
2:179575511 T C 0.126503 1.8487e-05
2:179578159 G A 0.039560 2.2023e-05
2:179578704 A G 0.050512 5.5483e-06
2:179579977 A G 0.041371 3.3915e-06
2:179581835 A C 0.044565 2.8466e-05
2:179582537 T G 0.403057 2.3789e-06
2:179586604 G C 0.075605 -3.2720e-06
2:179587130 G C 0.306046 -1.2823e-05
2:179589241 A G 0.038629 1.5148e-05
2:179590329 T C 0.038100 -4.0035e-05
2:179593352 T C 0.050765 2.9156e-06
2:179595372 C T 0.026327 5.8016e-06
2:179600648 T C 0.094898 4.6174e-05
2:179605725 C T 0.042959 5.6860e-06
2:179605991 A G 0.027450 -3.5157e-05
2:179606538 A G 0.146215 3.9703e-05
2:179611711 A C 0.092574 5.9203e-05
2:179612383 T C 0.124867 -6.1829e-06
2:179620021 C T 0.032536 -1.5489e-05
2:179621503 T C 0.041618 -1.7652e-05
2:179628918 T C 0.037006 4.4113e-05
2:179629461 T C 1.862396 -4.3449e-05
2:179631214 C T 0.136753 4.1746e-05
2:179632496 C T 0.044117 3.1967e-06
2:179634936 T C 0.093330 3.9350e-05
2:179634961 A C 0.044244 -2.8582e-05
2:179638721 T C 0.044455 5.2956e-06
2:179641975 T C 0.091506 4.8570e-05
2:179643566 G A 0.022941 -2.6662e-05
2:179644855 C T 1.744385 -6.4325e-05
2:179650408 A G 0.484579 -4.6376e-05
2:179650701 T C 0.812089 -2.3924e-05
2:179657246 G A 0.025223 -2.3053e-05
2:179658175 T C 0.056497 1.4262e-05
2:179659912 A G 0.103402 2.1732e-06
2:179667090 T C 1.074209 1.3931e-05
2:179667615 G A 0.042608 6.4655e-06
2:179673364 T C 1.335865 -1.2008e-04
2:179674929 A G 0.133692 1.3364e-05
2:179675319 G A 0.108774 1.8388e-05
2:179675890 C T 0.038502 2.0257e-05
2:179680221 C T 0.228441 3.8841e-05
2:179688455 T C 1.584752 -5.6677e-05
2:179692967 T C 1.059885 -1.2481e-05
2:179693167 C T 0.037950 6.1017e-06
2:179693712 T G 0.572567 -2.1431e-05
2:179693775 T C 0.941627 -5.5699e-05
2:179695835 C T 0.025710 -2.0724e-05
2:179702437 C T 0.058827 1.2660e-05
2:179704604 A G 0.037372 4.2735e-05
2:179704704 T C 0.077062 -8.9531e-06
2:179706787 C T 1.536736 -7.1496e-05
2:179708547 C A 0.947986 -2.5542e-05
2:179710973 G T 0.461063 -4.3175e-05
2:179711588 T C 0.098034 9.2504e-06
2:179713073 G T 1.817974 -7.6785e-05
2:179717115 G A 0.041478 -2.3148e-06
2:179721046 A G 0.176875 3.3142e-05
2:179724162 G C 0.032828 -4.0554e-07
2:179724735 C T 0.780163 -4.4810e-05
2:179728556 G A 0.621069 -6.0647e-05
2:179732845 A G 0.131673 -1.0526e-05
2:179734520 C T 0.111653 1.7759e-05
2:179735946 G A 1.721748 -3.3334e-05
2:179736574 G A 0.131735 -7.6444e-06
2:179737144 A C 1.395968 8.8607e-06
2:179737610 A G 0.916183 -5.8297e-05
2:179739483 G A 0.605837 -1.1622e-05
2:179741105 T C 0.111923 2.6051e-05
2:179744913 C A 0.755560 9.1055e-06
2:179747430 C T 0.460459 -1.5983e-05
2:179749389 A G 0.140557 3.3333e-07
2:179750087 C T 0.317098 -6.5535e-05
2:179750450 A G 0.329091 2.3424e-04
2:179752945 T C 0.176099 6.8655e-06
2:179755937 G A 0.285665 4.6997e-06
2:179761908 A G 0.131138 4.1358e-05
2:179761990 A G 0.975156 -8.9068e-06
2:179768615 C T 0.813767 -3.8031e-05
2:179770175 A C 0.284003 6.5731e-06
2:179780624 T G 0.241658 1.0711e-05
2:179780664 A G 0.042160 1.8887e-05
2:179786068 C T 0.174018 2.7897e-05
2:179794447 G A 0.741064 1.1161e-05
2:179807302 G A 0.433136 -3.5620e-06
2:179828128 A G 0.047694 3.9132e-05
2:179829881 G A 0.071119 9.2620e-06
2:179837050 G A 0.758569 1.1438e-05
2:179839888 A G 0.075439 -9.6082e-06
2:179845676 A C 0.064858 -3.0112e-05
2:179854411 T C 0.025876 1.7679e-05
2:179855462 T G 0.134809 2.4361e-05
2:179857422 T G 0.056078 1.0321e-05
2:179857798 G A 1.872114 -6.2995e-05
2:179861861 A C 0.239695 -6.9304e-05
2:179862628 A C 0.167309 6.4675e-05
2:179869110 T C 0.314923 -5.7779e-05
2:179873383 A G 0.034500 -3.3920e-05
2:179893859 C T 0.050528 1.3096e-05
2:179899954 C A 1.556578 -3.6865e-05
2:179912976 T C 0.040816 -6.9357e-06
2:179913370 T C 0.112500 2.0071e-05
2:179914204 C T 0.102980 -1.2454e-05
2:179914640 A G 0.196476 -1.4140e-05
2:179914649 A G 0.035616 -1.4646e-05
2:179915121 C G 1.755765 -2.7408e-05
2:179916172 C G 1.274769 -7.1099e-06
2:179925008 T C 0.049304 2.0929e-05
2:179934609 A G 0.203624 3.1508e-06
2:179934703 A G 0.075930 -4.5596e-05
2:179939493 A G 0.208713 -3.1305e-05
2:179963180 G A 0.677722 1.3748e-05
2:179980070 A G 0.954250 -4.1888e-06
2:179992766 G C 0.505576 8.9497e-06
2:180007111 C T 0.024178 -3.1748e-06
2:180009998 A C 0.040333 6.9388e-06
2:180027924 C A 0.098725 9.1050e-06
2:180029653 A G 0.663879 1.3217e-05
2:180030486 T C 0.155829 4.8991e-06
2:180031875 G A 0.093330 -4.7659e-05
2:180040551 A G 1.310382 4.6141e-05
2:180040659 T G 1.382771 3.1705e-05
2:180096589 C A 0.088254 1.7795e-05
2:180100878 C T 0.031666 -1.6033e-05
2:180122517 A G 0.089315 -4.0884e-05
2:180128579 T C 0.499351 -4.1488e-06
2:180131559 T C 0.129534 3.9884e-05
2:180138313 C T 0.148850 1.9846e-05
2:180139219 T C 0.141674 1.6460e-05
2:180139502 G C 0.048249 3.8201e-05
2:180139783 A C 1.164427 4.7888e-05
2:180139951 G A 0.683999 -2.3399e-05
2:180140077 C A 0.350708 -5.3953e-06
2:180140151 C T 0.407199 5.2580e-06
2:180141160 T C 0.035461 -7.8678e-06
2:180141624 A G 0.115574 -1.8942e-06
2:180148946 A C 0.266434 4.4804e-05
2:180149544 C G 1.286477 -4.3699e-05
2:180149658 A G 1.551878 -1.3777e-05
2:180151555 G A 0.668540 -1.7369e-05
2:180156989 C T 0.517362 -2.6680e-05
2:180158510 A G 0.668760 -1.4415e-05
2:180161535 C T 0.043182 -1.1163e-05
2:180162999 T C 0.078721 -2.0899e-05
2:180171709 A G 1.275515 -3.1244e-06
2:180172920 C T 0.146377 1.2789e-06
2:180173062 A G 0.075939 1.6277e-05
2:180175398 T C 0.049969 3.8687e-05
2:180179035 C T 1.140375 -1.3465e-05
2:180192634 C T 0.675005 1.5198e-05
2:180194472 T C 0.055143 2.6610e-05
2:180202964 T C 0.039307 9.2371e-06
2:180203536 G C 0.196807 -2.7282e-05
2:180206390 T C 0.276937 5.4249e-06
2:180206856 G T 1.479301 5.1112e-05
2:180207303 A G 0.084651 1.6785e-05
2:180209323 C T 0.099332 -2.5712e-05
2:180209456 C T 0.267424 -2.7058e-05
2:180209857 T C 0.077267 -2.3580e-06
2:180211052 A G 0.931594 3.6242e-05
2:180215066 C T 0.026392 2.1100e-05
2:180216848 T C 0.559535 -8.3373e-06
2:180217069 C T 1.874133 1.5248e-05
2:180220648 C G 0.565485 3.0976e-05
2:180220868 T C 0.643560 4.4459e-05
2:180221072 C T 0.614493 6.9874e-06
2:180222690 T C 0.120758 -8.7052e-06
2:180222936 T C 0.059963 2.4105e-05
2:180235147 C T 0.230694 -2.3700e-07
2:180236824 T C 0.419017 2.0118e-05
2:180237179 A G 0.684317 -3.6043e-05
2:180238371 T C 0.051865 2.1380e-05
2:180264701 C T 0.033490 9.1649e-06
2:180269432 T C 0.686638 -3.9287e-05
2:180275681 T G 0.051985 1.7752e-05
2:180276164 A G 0.319422 -5.8070e-05
2:180276249 T C 0.096625 2.4622e-05
2:180278564 G A 1.553115 5.8510e-06
2:180279342 A G 0.530608 -6.4567e-05
2:180279574 C T 0.086462 6.9517e-05
2:180282134 A G 0.090010 -7.3678e-06
2:180292349 G A 1.436440 2.7310e-07
2:180294914 T C 0.031773 1.4434e-05
2:180299304 T C 0.237494 -1.8354e-05
2:180299320 A G 0.029229 1.0739e-05
2:180300880 G A 0.118203 1.8115e-05
2:180305280 T C 0.026061 3.5056e-06
2:180305719 A G 0.047980 3.1652e-05
2:180306907 A G 0.074443 -4.4675e-05
2:180307783 G A 0.252915 1.8182e-06
2:180310987 C T 1.143667 -2.6070e-05
2:180325882 A G 0.025217 -1.7438e-05
2:180331086 A C 0.133238 -5.4750e-06
2:180332679 G A 1.035146 1.4779e-05
2:180337809 A G 0.159555 8.3216e-06
2:180337918 A G 0.059055 3.0356e-05
2:180346440 A G 0.340864 -7.9195e-06
2:180348245 G T 0.559668 1.7865e-05
2:180350166 C A 0.453744 -4.1270e-05
2:180350386 T C 0.386620 2.2997e-05
2:180357280 C A 0.036159 5.1472e-05
2:180357594 T C 0.120264 6.7219e-06
2:180377394 T C 1.697791 -3.3547e-06
2:180384331 A G 0.023250 -2.7223e-05
2:180385225 G T 0.048506 -9.5901e-06
2:180392399 T C 0.165845 2.5501e-05
2:180394773 C T 0.029625 -1.1487e-05
2:180396869 T C 1.377895 -9.3225e-06
2:180401424 C T 0.085206 -2.4589e-05
2:180404547 A G 1.537778 -1.4143e-05
2:180405686 A G 0.121264 -2.9404e-05
2:180407500 T C 0.172704 4.6090e-06
2:180428212 T C 0.314634 3.2255e-05
2:180430552 T C 1.163080 6.2014e-06
2:180433030 C T 0.508429 -3.0215e-05
2:180433628 C A 0.417946 2.1737e-05
2:180439113 C T 0.480207 3.5959e-05
2:180440953 T C 0.062323 -4.6144e-06
2:180447946 C T 0.363335 2.2394e-05
2:180450801 T G 0.076141 -1.1968e-05
2:180454368 C T 0.031196 1.5112e-05
2:180460930 G A 1.642615 -3.1835e-06
2:180463607 G A 0.114195 3.1552e-05
2:180465547 C A 0.301966 8.5081e-06
2:180466213 C T 0.198375 1.2605e-05
2:180466659 A G 0.195665 1.6105e-05
2:180471086 G T 0.025791 1.9130e-05
2:180472603 C T 0.194396 -1.5284e-04
2:180482033 T C 0.209447 -2.1327e-05
2:180487845 C T 0.485800 -4.4167e-05
2:180500594 C T 0.156377 -1.7277e-05
2:180508101 G A 0.108352 -9.2828e-06
2:180512261 A G 0.041573 -1.5328e-06
2:180515298 A G 0.119943 -7.0083e-05
2:180520630 C T 0.133520 4.3977e-05
2:180521376 G A 0.855395 2.4282e-05
2:180521739 T C 0.046591 2.1193e-05
2:180526375 G T 0.260416 -1.1435e-05
2:180527228 T C 0.040394 2.0419e-05
2:180530453 T C 0.052274 -6.0854e-06
2:180531008 A G 0.315303 -4.7998e-05
2:180538094 C T 0.039184 -3.5259e-05
2:180538392 A G 0.136906 -4.4734e-06
2:180541428 C A 0.485832 8.2540e-06
2:180541743 A G 0.077225 -1.3519e-04
2:180552080 A G 0.065485 1.0621e-05
2:180554585 T C 0.098374 -2.9388e-05
2:180560903 C T 1.014006 1.6415e-05
2:180566311 T C 0.259961 6.4000e-06
2:180566678 A G 0.169828 -2.1269e-05
2:180566774 C T 0.045691 -9.5380e-06
2:180568162 T C 0.987640 -1.8100e-05
2:180572445 T C 0.073161 2.6160e-05
2:180577829 T C 0.120547 -1.3976e-05
2:180582050 C T 0.044919 -2.5992e-05
2:180593735 A G 0.283539 -2.6737e-05
2:180594128 A C 1.674648 1.0562e-05
2:180595745 C T 0.245440 1.9060e-05
2:180597707 G T 0.027940 -7.4089e-06
2:180604436 C A 0.325222 -9.7702e-06
2:180610312 T C 0.064245 5.7051e-06
2:180610687 A G 0.030040 2.6698e-05
2:180611234 T C 0.036068 2.3690e-05
2:180615920 A C 0.068899 -1.8575e-05
2:180629422 C T 0.120290 -1.6105e-06
2:180639817 T G 0.227445 -2.3567e-05
2:180644302 A G 0.315793 4.5891e-06
2:180656303 A G 0.567403 -1.5104e-05
2:180659575 C T 0.805432 -2.1724e-05
2:180665105 G A 0.080208 -3.7636e-05
2:180670070 G A 0.844109 -1.1907e-05
2:180674423 A G 0.040907 3.2176e-05
2:180681868 T C 0.348793 1.8395e-05
2:180709606 C T 0.587826 -1.5918e-05
2:180712356 C T 0.260874 1.3974e-06
2:180712810 A G 0.065884 -1.8786e-05
2:180715492 A G 0.068367 1.4313e-05
2:180717634 A G 0.048814 6.5064e-06
2:180722944 T G 0.089225 1.7727e-05
2:180735522 G A 0.131235 -3.3364e-05
2:180738602 G A 0.556646 -1.9389e-05
2:180741887 T C 0.087650 -2.6457e-05
2:180746825 A G 0.056682 -9.1676e-06
2:180749348 G A 0.268475 -1.4865e-06
2:180754340 T C 0.399857 -8.8903e-06
2:180755723 C T 0.034279 -8.2599e-06
2:180760015 C T 0.050099 -1.0500e-05
2:180766062 G A 0.040690 1.0949e-05
2:180784535 C T 0.045214 -1.6662e-05
2:180791419 G T 1.611465 -3.4008e-05
2:180796377 T C 1.397052 -7.9516e-06
2:180810180 T C 1.398367 -3.4332e-06
2:180810202 T C 0.126032 8.0669e-06
2:180810264 T A 1.737526 -2.6696e-05
2:180812919 G T 0.051407 -1.7970e-05
2:180816765 A G 0.212507 -2.8241e-05
2:180830896 G A 0.077543 1.3095e-06
2:180831001 C G 0.037570 2.6464e-05
2:180833830 G T 1.322547 -3.0336e-06
2:180833943 C T 0.035535 2.2252e-05
2:180833961 C G 0.126951 1.7993e-05
2:180844070 T C 0.028602 4.4116e-05
2:180844303 C T 1.740172 -3.0311e-05
2:180855601 C T 0.051813 -1.7243e-05
2:180862606 G A 1.607232 -2.8312e-05
2:180863084 G T 0.052193 -7.4448e-06
2:180868642 C A 0.021345 2.5166e-06
2:180872427 G A 0.100449 1.0076e-05
2:180872645 G A 0.042624 -1.8703e-05
2:180872820 T C 0.476766 2.4639e-06
2:180874305 G A 0.339007 -1.4004e-05
2:180877655 A G 0.020640 -7.6641e-06
2:180897167 T C 0.134098 -9.2040e-06
2:180904910 G T 0.701793 9.1463e-05
2:180909095 A G 0.784351 6.9686e-05
2:180915876 G A 0.085881 -4.1275e-06
2:180922263 T C 0.136149 -3.9017e-05
2:180926353 G A 0.026453 -5.1099e-06
2:180928611 T C 0.033266 1.9213e-05
2:180929311 T C 0.023036 2.4008e-05
2:180930623 T C 0.129356 8.6586e-06
2:180932554 G A 0.364844 2.1375e-05
2:180942325 T C 0.543699 2.9080e-05
2:180951241 A G 0.106940 -1.6754e-06
2:180957300 G T 0.155430 -6.8090e-06
2:180959449 A G 0.935587 -2.7191e-05
2:180975081 A G 0.047292 2.7482e-07
2:180976383 G A 0.192137 1.9371e-05
2:180980054 C T 0.045896 -2.4241e-05
2:180981805 T C 1.668244 2.4062e-05
2:180989110 G A 0.039193 -7.9862e-06
2:180997880 G C 0.050463 -2.2107e-05
2:181008558 C T 0.255073 -3.2956e-06
2:181014475 T C 0.319227 3.6158e-06
2:181015988 C T 0.070172 -1.3710e-05
2:181021638 T G 0.444334 3.5838e-06
2:181024408 A C 0.197580 2.5314e-05
2:181032396 T C 0.065614 6.1072e-06
2:181038285 A G 0.146754 -2.4023e-05
2:181041286 A G 0.100637 -2.9516e-05
2:181043495 T C 0.074699 1.6766e-05
2:181043607 G A 0.075504 1.4668e-05
2:181044989 A G 1.927294 3.3063e-05
2:181051373 C A 0.022685 -8.5104e-06
2:181056467 G A 0.021945 -1.2464e-05
2:181063623 A G 0.108378 9.3970e-06
2:181064997 A G 1.788194 -4.1753e-06
2:181068535 A G 0.307604 -1.2827e-05
2:181094241 A G 0.180017 5.1020e-06
2:181106730 A G 1.401366 4.4614e-06
2:181113420 G T 0.072314 5.7450e-06
2:181121356 C T 0.212118 -2.4230e-06
2:181121917 G A 0.592058 6.4844e-06
2:181128125 A T 0.024509 -4.4965e-06
2:181133580 A G 0.053079 1.3158e-05
2:181140906 T A 0.037580 1.8235e-05
2:181144516 T C 0.117113 1.8659e-05
2:181151031 A G 0.051365 7.1516e-06
2:181175458 A T 0.401174 -8.6027e-06
2:181177469 A G 0.072044 -2.8621e-05
2:181192551 G A 1.183977 -9.8899e-06
2:181206632 G A 0.215403 5.3075e-06
2:181214664 A G 0.071246 2.1963e-05
2:181229924 C T 0.084106 3.5526e-05
2:181236161 T C 0.112841 -1.3722e-05
2:181241616 A G 0.118112 1.2517e-05
2:181242422 G A 0.082220 -4.3964e-05
2:181275334 C A 0.514558 -3.1080e-05
2:181287702 T C 1.724368 -5.4430e-05
2:181289446 T C 0.031121 -8.1933e-06
2:181301529 G A 0.035704 6.9870e-06
2:181302543 C G 0.056659 7.4403e-06
2:181312739 G A 0.026664 2.3362e-05
2:181313057 T C 0.038817 -1.0290e-06
2:181313837 A T 0.073060 5.9571e-06
2:181314447 T C 0.646338 -5.2125e-06
2:181318303 A G 0.027849 8.8928e-06
2:181326637 C T 0.167293 -1.4961e-05
2:181330763 A C 0.364753 1.1052e-04
2:181339971 C T 0.677829 2.7392e-05
2:181340072 G A 0.042530 -1.5653e-05
2:181340958 T C 0.071768 3.3534e-06
2:181347513 T C 0.142154 -4.0733e-05
2:181349137 C T 0.575810 7.7043e-05
2:181355881 A G 0.024668 9.1409e-07
2:181356634 C T 0.046010 -1.6226e-05
2:181366636 T G 0.078461 -2.8895e-05
2:181376438 A C 0.138804 -4.3043e-05
2:181376926 T C 0.101017 -4.0709e-06
2:181380647 G A 0.164372 -1.3538e-05
2:181386835 T C 0.067305 3.2603e-05
2:181403109 G A 1.365597 5.0147e-05
2:181433460 G T 0.429906 1.1314e-05
2:181434322 C T 0.033880 -2.1063e-06
2:181439251 C T 0.081370 3.1629e-05
2:181443655 G A 0.050687 -2.4135e-05
2:181450153 G T 0.126613 -2.2108e-05
2:181459547 G A 0.029131 -1.0957e-05
2:181463705 G A 0.242093 2.8763e-05
2:181464744 T G 1.060330 -2.2984e-05
2:181467132 A G 0.206928 1.1172e-07
2:181467746 A G 0.031150 5.0346e-05
2:181476730 T C 0.065725 4.9808e-06
2:181479204 G C 0.115908 -6.1838e-06
2:181481273 G T 0.071411 -2.4557e-05
2:181488851 A G 0.038827 4.9283e-06
2:181493652 T C 0.034010 2.3384e-05
2:181513729 A G 0.163736 3.7057e-05
2:181515383 T C 0.094671 9.7061e-06
2:181521981 C A 0.029514 -5.1990e-07
2:181522842 G A 0.069418 7.0471e-06
2:181524805 G A 0.063001 -9.9669e-05
2:181527956 A G 0.574443 -2.8008e-05
2:181532430 G A 0.167936 1.7876e-05
2:181539474 G A 1.241457 9.6773e-06
2:181553176 C T 0.182097 -3.5307e-05
2:181561429 G A 0.279599 4.1833e-05
2:181564188 A G 0.023185 -4.0033e-06
2:181569811 A G 0.071603 -6.1204e-05
2:181570108 G A 0.036704 8.4509e-06
2:181572353 A G 1.711699 -3.2331e-05
2:181579193 A C 0.042462 4.5878e-06
2:181580502 G A 1.544319 -5.6440e-05
2:181591323 G A 0.106220 -5.4488e-05
2:181592062 G A 0.183857 -2.9308e-05
2:181594274 G A 1.959583 1.7192e-06
2:181606895 T C 1.323498 -5.8036e-06
2:181608247 T C 0.559551 -1.6795e-05
2:181608415 C T 0.149282 1.5551e-05
2:181608499 T C 0.854467 -5.2787e-05
2:181613527 A G 0.022279 -1.0835e-05
2:181614966 G C 0.186262 2.2207e-05
2:181616340 G A 0.045127 2.6804e-05
2:181618572 T C 0.058201 5.9480e-06
2:181620305 C A 0.039060 -3.5349e-07
2:181625664 G A 1.464802 -2.5318e-05
2:181625818 G A 0.088397 5.2111e-06
2:181628138 A G 0.895809 6.9289e-05
2:181635654 C G 0.456422 -2.3421e-05
2:181642191 A G 0.275356 1.3665e-05
2:181642611 G A 0.155073 -3.9401e-05
2:181643204 C A 0.123104 4.2918e-07
2:181643832 A G 0.045941 8.6969e-06
2:181647026 C T 0.648769 6.9942e-05
2:181653264 G A 0.046720 -5.6463e-06
2:181654870 G A 0.040475 -6.0649e-05
2:181663151 T G 0.603451 -3.9113e-06
2:181666576 A G 0.044841 8.5501e-06
2:181684251 G T 0.331733 7.7053e-06
2:181684892 A G 0.297113 1.9958e-06
2:181692502 C T 0.057980 1.5763e-05
2:181719543 G A 0.137036 1.8415e-05
2:181727329 T G 0.188122 6.9719e-06
2:181727751 T C 0.080178 4.1731e-06
2:181736055 C T 0.045120 -9.9594e-06
2:181744014 T C 0.098469 -6.3851e-06
2:181748178 T G 0.050904 2.9438e-05
2:181766679 G A 0.444042 1.9392e-05
2:181790236 G T 0.041871 -6.3935e-06
2:181790304 G C 0.138632 4.8509e-05
2:181791099 A C 0.780478 -7.1228e-06
2:181791887 T C 1.499974 1.0681e-05
2:181796833 C G 0.525954 -3.2425e-05
2:181799986 G T 0.056961 -5.1231e-06
2:181800347 A G 0.986802 3.9540e-05
2:181805661 G A 1.571483 9.3450e-06
2:181806786 T C 0.048110 7.2551e-06
2:181811957 C T 0.628713 1.1687e-05
2:181815638 T C 0.054975 2.7069e-05
2:181817351 G A 0.615340 4.8468e-05
2:181817657 G A 1.938586 3.7911e-05
2:181822251 G A 0.852786 -1.7705e-05
2:181875025 G A 0.077458 2.5512e-05
2:181877888 A G 0.053809 -2.8248e-05
2:181885060 C T 0.027304 3.8967e-06
2:181899515 A G 1.451391 6.9358e-06
2:181920763 C T 0.598667 -5.8216e-06
2:181921269 T G 0.045714 -3.7943e-05
2:181934630 A C 0.122290 -3.9093e-05
2:181942440 C T 0.776019 2.2348e-05
2:181945736 T C 0.160334 6.0034e-06
2:181970260 A G 0.023756 6.8490e-06
2:181980960 C G 0.182354 1.6686e-05
2:181982005 G A 0.060376 -7.6946e-06
2:181991389 C T 1.400253 8.4554e-06
2:181996045 G A 0.851461 -2.2614e-05
2:181999117 G A 0.035999 -3.4842e-05
2:182005326 A C 0.422087 6.7440e-05
2:182014982 A G 0.063151 9.0747e-06
2:182022719 A G 0.075368 1.5098e-05
2:182040402 G A 0.023649 -1.9023e-06
2:182055696 C T 0.300768 6.3131e-06
2:182073419 C T 1.499471 7.2700e-06
2:182092599 C T 0.030131 -8.8056e-06
2:182092751 T C 0.450043 8.1137e-05
2:182098019 G C 0.033536 -4.3524e-05
2:182114713 G T 0.139175 5.7369e-05
2:182129017 G A 0.132293 4.8182e-05
2:182135550 T G 0.023389 -1.3624e-05
2:182159055 T C 0.832853 -2.2964e-06
2:182163279 G A 0.042585 -1.1622e-05
2:182166237 A C 0.092613 -1.0171e-05
2:182169698 G A 0.107524 -3.1993e-06
2:182180551 T C 0.051157 -2.2901e-05
2:182187741 C A 0.325131 5.5526e-05
2:182197241 A G 0.044994 1.8344e-05
2:182205676 T C 0.844298 6.1123e-06
2:182217095 T C 0.071220 9.3161e-06
2:182219606 T C 0.147812 8.1842e-06
2:182226778 C T 0.306614 -1.8315e-05
2:182228804 G A 0.031790 4.7094e-05
2:182235092 G T 0.623455 2.0685e-05
2:182238050 T C 0.069195 -2.0520e-05
2:182253027 A G 0.691773 3.8585e-06
2:182253888 C T 0.075722 1.3773e-06
2:182254572 A C 0.090052 3.3711e-07
2:182258931 A G 0.022185 1.4927e-05
2:182261869 G A 1.228743 1.3351e-05
2:182270312 A G 0.042115 4.4835e-06
2:182273419 G A 0.475338 -3.9871e-05
2:182289461 A G 0.485627 -5.5864e-05
2:182289969 G C 0.045961 -1.0623e-05
2:182294314 G T 0.119096 1.2017e-05
2:182299407 A C 0.078185 1.0052e-05
2:182301743 T C 1.033305 6.1853e-06
2:182303729 T C 0.103419 2.0690e-06
2:182303751 G A 0.708879 2.5932e-05
2:182305424 C T 0.221726 -1.4103e-05
2:182305701 C G 0.701631 1.5416e-05
2:182307817 G A 0.086849 -3.2770e-06
2:182313246 T C 1.117515 -3.2091e-06
2:182319878 C A 0.041693 -8.3797e-06
2:182323665 T C 0.102665 -2.1059e-07
2:182325493 T C 0.196424 -1.1322e-05
2:182329619 G A 0.043319 6.9129e-06
2:182331265 A G 1.766210 2.4281e-05
2:182336474 C T 0.688313 9.0211e-06
2:182337447 T G 0.201150 3.6035e-06
2:182340657 A C 0.043601 7.6434e-07
2:182342624 A G 0.389519 2.6637e-05
2:182343055 A G 0.119940 -3.3570e-05
2:182343125 C A 0.044919 -3.0680e-06
2:182351312 A C 1.557279 -2.5849e-06
2:182351352 T G 1.170042 -2.1218e-05
2:182351887 T C 0.033322 -9.4906e-06
2:182352013 T C 0.052479 1.7744e-05
2:182352568 C T 0.846670 -4.6154e-06
2:182352969 T C 0.099592 -1.6417e-05
2:182353621 A G 0.741749 6.0035e-06
2:182355511 A G 0.233381 -1.6887e-05
2:182381403 C T 0.031082 -1.6185e-05
2:182388628 G A 0.224569 1.9272e-05
2:182394308 C T 0.020559 3.7466e-06
2:182395345 A G 1.337209 -1.9668e-05
2:182399097 C T 1.138337 -3.5668e-05
2:182401587 T C 0.056523 -2.2421e-05
2:182408184 T C 0.022851 -4.8471e-06
2:182416827 T C 0.022802 -1.2322e-05
2:182419821 C T 0.633952 -3.8523e-05
2:182425330 A G 0.038288 6.8648e-06
2:182425874 T C 0.073005 1.4247e-05
2:182430014 G A 0.032630 -1.2096e-05
2:182435364 G T 0.175447 -4.8743e-05
2:182445276 C T 0.064546 1.9215e-05
2:182448786 T C 0.091006 -2.3444e-05
2:182449857 G A 0.825654 5.0447e-06
2:182455534 G C 0.152693 -2.0235e-05
2:182455994 T C 0.433204 1.1747e-05
2:182468803 G T 0.280040 2.3333e-05
2:182469602 C T 0.140035 3.7025e-05
2:182480016 T C 0.044766 3.0798e-06
2:182485083 C T 0.073326 -3.3579e-05
2:182487154 C T 0.421866 -4.5626e-05
2:182489949 A G 0.153894 -1.9418e-05
2:182490176 A C 0.028333 1.3734e-05
2:182491511 T C 0.209736 -6.8927e-06
2:182502192 C T 0.335813 3.0142e-05
2:182507114 G A 1.259533 3.5734e-06
2:182508495 T C 0.059155 -9.4139e-06
2:182511340 C T 0.046795 -1.1170e-05
2:182511989 T C 0.041368 5.3476e-06
2:182512057 G A 0.961021 -2.3887e-05
2:182519785 C A 0.031351 1.1456e-05
2:182521578 A G 0.951069 -1.8002e-05
2:182524194 G A 0.148529 -1.0854e-05
2:182530752 T C 0.054712 4.9097e-06
2:182531911 A G 0.071204 -2.6964e-05
2:182534739 C T 0.303689 3.3765e-05
2:182542998 T G 0.047671 -1.4589e-05
2:182554513 T C 1.956603 3.4462e-05
2:182564755 T C 1.712368 -3.3568e-05
2:182580032 A C 0.349316 2.9797e-06
2:182584132 C T 0.042644 -1.9147e-05
2:182586519 G C 0.776674 -4.3113e-06
2:182589210 C G 0.028930 2.1196e-05
2:182603515 G A 0.077510 1.3317e-05
2:182604418 T C 0.022769 -8.8252e-06
2:182605132 A G 1.975708 1.5172e-05
2:182618588 T C 0.097793 -6.1140e-06
2:182620749 A G 0.052128 5.6330e-06
2:182620951 C G 0.029027 -4.6914e-06
2:182622070 T C 0.053839 2.5490e-05
2:182629567 C G 0.029709 -3.1136e-05
2:182639861 C A 0.831873 5.9141e-06
2:182644257 C A 0.035568 -2.0939e-05
2:182644308 C T 0.024227 -1.8043e-06
2:182653725 C T 1.688144 -2.6860e-06
2:182659974 A G 0.043660 -1.1387e-06
2:182674684 T C 0.044994 9.8018e-07
2:182678045 T C 0.032153 -1.8058e-05
2:182682028 G A 0.092707 -1.4845e-05
2:182687502 G A 0.167595 -6.4674e-06
2:182691315 G A 0.029102 -1.3099e-05
2:182698560 C G 0.096453 -3.0414e-06
2:182698659 G A 0.046315 -4.0184e-06
2:182699794 A C 0.143797 -1.4435e-05
2:182710156 G A 0.082473 -4.8769e-05
2:182713162 T G 0.078484 -3.6409e-05
2:182718230 C A 0.052222 1.2514e-05
2:182744226 T C 0.035597 5.6554e-06
2:182745096 G A 0.081779 -6.8297e-05
2:182749568 C T 1.040839 -1.7613e-06
2:182756900 G C 0.058594 -9.5124e-06
2:182766083 G A 0.057006 1.4494e-05
2:182767178 G C 0.036584 -2.2996e-05
2:182779559 T C 0.098374 5.3248e-05
2:182780126 A G 0.025077 -1.3283e-05
2:182780307 A G 0.047568 -2.0573e-05
2:182780874 T C 0.100686 4.4379e-05
2:182789383 A G 0.027051 9.4781e-07
2:182799275 C G 0.195645 -8.3110e-06
2:182800528 A G 0.111348 -5.1376e-06
2:182815579 G A 0.092616 -5.0247e-05
2:182825266 G A 0.051748 1.7179e-06
2:182836833 T C 0.045273 -3.0701e-05
2:182844231 C T 0.045695 -3.5769e-05
2:182846812 T G 0.044591 -4.1377e-05
2:182847007 G T 0.058594 -2.5873e-06
2:182850882 G A 0.075056 -1.7229e-04
2:182852729 G A 0.131774 -1.7168e-05
2:182859734 A C 1.500185 -7.0318e-05
2:182866231 G A 0.075868 -2.4560e-04
2:182866288 C T 0.483459 8.0913e-06
2:182871889 G A 0.865594 4.8284e-05
2:182903110 G A 0.025571 3.4512e-06
2:182910206 G A 0.223920 -1.4908e-05
2:182919993 T C 0.155014 1.3781e-05
2:182921723 T C 1.511026 -3.6783e-07
2:182927167 A G 0.052427 6.2274e-06
2:182932232 C A 1.936564 -1.3755e-05
2:182933574 T C 0.026577 -1.3800e-05
2:182942451 G A 0.033062 -2.0210e-05
2:182953527 A C 1.258108 2.1273e-05
2:182965672 C T 0.030585 -3.2437e-05
2:182968685 C A 0.117470 -3.8327e-05
2:182969662 G A 0.415482 -1.2588e-05
2:182970348 C T 0.821996 7.2225e-05
2:182971169 G A 0.078971 5.2568e-06
2:183006550 T G 0.381735 2.0038e-05
2:183012930 C A 1.422431 1.1438e-05
2:183015057 T C 0.058347 1.9789e-05
2:183022927 G T 0.023250 9.7928e-06
2:183026005 A G 0.030488 2.7444e-05
2:183026067 T C 0.726656 -1.4815e-05
2:183036519 T C 0.346414 -4.2018e-06
2:183043334 C T 0.368554 -1.0831e-05
2:183047522 C A 1.430341 1.3945e-05
2:183052059 A G 0.039920 3.1256e-06
2:183057327 T C 0.068049 1.2967e-05
2:183065667 G A 0.658111 2.2556e-05
2:183085513 T C 0.083632 -2.2326e-06
2:183092956 A G 1.325005 -2.0372e-05
2:183115479 A G 0.026444 3.8176e-05
2:183116900 G A 0.757706 -3.6403e-06
2:183117604 A G 0.254242 -1.6391e-05
2:183127307 T C 0.481775 1.4586e-05
2:183132358 A G 0.537892 -1.4464e-05
2:183146173 G A 0.173463 -1.2781e-05
2:183163828 T C 0.384569 2.2178e-05
2:183163880 G T 0.048278 -9.9638e-06
2:183166635 C T 0.392148 -1.8380e-05
2:183166835 C A 0.059967 8.1253e-06
2:183173655 G T 0.027525 6.5020e-07
2:183174933 C T 1.974968 2.7107e-05
2:183175066 T C 0.021169 3.4388e-05
2:183177121 T C 0.041514 3.5893e-06
2:183181858 C T 0.973926 -1.8795e-05
2:183183026 T C 0.499218 3.1466e-05
2:183193093 C T 0.026337 1.6111e-05
2:183208082 A G 0.873945 -5.0928e-05
2:183212028 C T 1.335758 -3.4208e-05
2:183214781 C A 0.045519 4.2172e-06
2:183215590 A G 0.043280 1.9403e-05
2:183228357 C G 0.029469 -4.9470e-06
2:183235574 A C 1.081470 5.5070e-05
2:183242260 T C 0.055195 -2.3344e-05
2:183246893 A G 0.037359 8.9664e-06
2:183263387 C T 0.259530 1.4400e-05
2:183272699 T C 0.381631 1.9634e-05
2:183283295 G A 0.102153 -5.8481e-06
2:183306507 T C 0.386575 3.0568e-05
2:183310334 G A 0.859702 2.5702e-05
2:183317153 T C 1.370871 4.8788e-05
2:183328892 G A 0.336125 2.0104e-05
2:183339263 C T 0.064546 1.2706e-05
2:183339387 A C 0.122647 -1.1153e-05
2:183345968 G T 0.034045 -1.2989e-05
2:183346071 T C 1.362750 6.7900e-05
2:183354938 G A 1.645585 4.8296e-05
2:183356903 T C 0.745923 1.4925e-05
2:183362214 A G 0.042605 1.3297e-05
2:183383268 A G 1.716347 3.5783e-05
2:183387446 G A 0.130927 -1.8856e-06
2:183401673 T C 1.504726 1.3355e-05
2:183403274 G C 0.309019 -4.3508e-06
2:183403277 C A 0.840753 -1.3187e-06
2:183403962 G T 1.647137 2.8641e-05
2:183407485 C T 0.031760 -1.6055e-05
2:183434603 A C 0.598151 1.3790e-06
2:183436341 G T 0.065306 -2.4451e-06
2:183444432 G A 0.064199 -2.0126e-04
2:183445331 A G 0.058918 1.8135e-06
2:183452523 T C 0.047188 1.9836e-05
2:183470617 T C 0.881274 1.1984e-05
2:183476298 C T 0.062352 -2.6187e-04
2:183480999 G A 0.062375 -9.8118e-06
2:183481873 C A 0.061521 3.5076e-05
2:183485704 G A 0.227328 1.0071e-05
2:183486996 A C 0.031819 1.7691e-05
2:183490766 G A 0.202923 6.4210e-06
2:183494837 C T 1.062713 4.0021e-05
2:183497242 C T 1.236329 5.5418e-05
2:183500977 A G 0.079240 -2.9315e-05
2:183502123 C T 0.043884 2.3371e-05
2:183507763 G A 0.111728 -4.3493e-06
2:183511699 T A 0.052754 -1.5274e-05
2:183512390 C T 0.201546 2.3000e-05
2:183520126 C A 0.043163 2.3654e-05
2:183529352 A G 0.259945 2.4449e-05
2:183531424 G A 0.294796 3.2546e-06
2:183532081 G A 1.034390 -5.3430e-05
2:183533806 T C 1.364230 -2.0372e-05
2:183535117 G A 0.034613 2.4893e-05
2:183537235 C T 0.116058 1.2502e-05
2:183551038 A G 0.148110 2.1761e-05
2:183563956 T C 0.088679 1.6192e-06
2:183566418 G A 0.031916 -1.8409e-05
2:183576988 G A 0.046983 9.3221e-06
2:183582104 C T 0.022967 7.0547e-06
2:183589360 A C 1.237192 -1.9656e-05
2:183608528 A G 0.025762 -8.2239e-06
2:183616913 C A 0.049025 2.4146e-06
2:183622547 G T 1.255765 -2.1294e-05
2:183623300 A G 0.031510 -1.3835e-05
2:183625957 G A 0.175726 -1.4984e-05
2:183632783 A G 0.066182 2.4239e-05
2:183643662 A G 0.098365 -2.1913e-05
2:183659474 A G 0.031618 -3.5519e-06
2:183666168 A G 1.093512 -3.5715e-05
2:183677460 A C 0.029128 -2.9241e-06
2:183678433 T C 0.074466 -5.9341e-05
2:183680199 C A 1.106479 -3.4365e-05
2:183683187 G A 0.089380 -6.1966e-06
2:183683248 G A 0.052277 1.8029e-05
2:183687322 A G 1.190906 -4.9645e-05
2:183687574 T C 0.067796 1.9785e-05
2:183689010 C T 1.951965 5.3007e-05
2:183689520 T C 0.219515 -2.6161e-05
2:183689708 T C 0.578056 7.3120e-05
2:183690561 A G 0.252366 -7.6540e-06
2:183692791 G A 0.166014 -2.2691e-05
2:183694845 G A 0.981447 -2.9973e-05
2:183699584 C G 0.163080 -2.6802e-05
2:183699954 C T 0.072586 1.3020e-06
2:183700883 T C 0.214221 8.1890e-06
2:183703336 A G 0.238799 7.0521e-06
2:183704659 C T 0.172490 -1.2674e-05
2:183716900 A C 1.356051 -2.1246e-05
2:183725221 G A 1.124315 -1.1590e-06
2:183726685 T C 0.032601 3.0686e-05
2:183730527 G T 0.503220 3.0452e-05
2:183732967 C G 0.055718 5.4152e-06
2:183747546 C T 0.091818 -7.7583e-05
2:183755369 A G 0.761513 1.7210e-05
2:183758583 C A 0.033585 -4.7522e-05
2:183759235 A G 1.877726 1.6471e-05
2:183764930 A C 1.812161 4.3353e-05
2:183766851 T C 0.063001 -3.1938e-06
2:183768201 A G 0.203555 -1.4428e-05
2:183772119 C T 0.158500 2.6038e-06
2:183794869 C T 0.050044 5.7886e-05
2:183796408 G T 0.130313 -6.8294e-06
2:183802026 G A 0.127759 -1.8349e-06
2:183807862 G A 0.034798 -2.9890e-05
2:183811562 A G 0.057600 5.6598e-05
2:183823543 A G 0.095989 -5.0573e-05
2:183826767 G T 0.057110 -4.1405e-05
2:183828337 A G 0.037720 2.3535e-05
2:183859473 C T 0.310333 -3.7702e-06
2:183871448 A C 0.414683 -2.9712e-05
2:183876826 A G 0.031569 5.7811e-06
2:183883823 G A 0.081116 7.8885e-07
2:183898692 A G 0.055338 1.8424e-05
2:183901592 A C 0.045938 3.4087e-05
2:183901677 T C 0.054900 3.6658e-06
2:183906340 G A 0.046636 -3.2802e-05
2:183925091 G A 0.196454 1.0955e-05
2:183939618 A G 0.049440 3.4461e-05
2:183940667 T C 0.022802 -3.7466e-05
2:183945032 G T 0.203789 -3.4758e-05
2:183957935 G A 1.266687 -1.6123e-05
2:183979483 A G 0.196424 1.3850e-05
2:183985969 T C 0.197320 9.9110e-06
2:183989637 T C 1.315439 -3.7744e-05
2:183998817 A G 0.258322 -1.5855e-06
2:183999225 T C 0.034893 -3.7609e-05
2:184005606 A G 1.618434 3.0738e-05
2:184014965 C G 0.055341 -1.1144e-06
2:184027033 C A 0.095667 -5.6591e-05
2:184028529 C T 0.344921 -2.1911e-05
2:184036470 T C 1.086823 1.6117e-06
2:184045550 G A 0.062463 -8.0788e-06
2:184045757 A G 1.662454 -4.9967e-05
2:184058088 C T 0.089565 -3.0094e-05
2:184064736 T C 0.023088 8.6551e-06
2:184074663 C T 0.078864 -3.8363e-05
2:184077474 T C 0.947375 -3.9728e-06
2:184078409 A G 0.213777 2.1036e-05
2:184091944 T C 0.216464 2.0652e-05
2:184094402 C T 0.102786 2.2291e-05
2:184100581 T C 0.252418 -2.0275e-06
2:184113542 C T 0.340315 3.8636e-05
2:184114645 A C 0.285266 5.0721e-05
2:184121030 C A 1.808824 1.3045e-04
2:184121974 T C 0.044244 1.1633e-05
2:184130272 A G 0.818458 1.1933e-06
2:184139076 C T 1.023630 -6.3328e-05
2:184140295 T C 1.364393 -2.2881e-05
2:184141374 C T 0.174070 -4.3614e-05
2:184143715 A G 1.049385 3.7080e-05
2:184144977 T G 0.153161 -4.0581e-05
2:184145116 C T 0.262136 -2.5501e-05
2:184146870 C G 0.722251 -1.4498e-05
2:184150220 T A 0.476679 3.3653e-05
2:184152097 C A 0.186362 1.5277e-05
2:184156531 T C 0.100699 1.4815e-05
2:184158364 A G 0.149074 -1.9720e-05
2:184158568 A G 0.050453 -1.2491e-05
2:184162775 A G 0.042514 -3.5463e-06
2:184171554 A G 0.125636 1.9530e-05
2:184180732 T C 0.128966 5.5483e-07
2:184181744 G A 0.172467 1.9041e-05
2:184183623 C T 0.066987 -1.2389e-05
2:184185907 A G 0.125162 -2.5261e-05
2:184191329 T C 0.423885 2.9422e-05
2:184191606 A G 0.127759 -2.4526e-05
2:184194846 T C 0.101484 9.1255e-06
2:184202792 A G 0.125798 -1.7781e-07
2:184207690 C A 1.744274 3.7161e-05
2:184211264 T G 1.013110 -3.1567e-05
2:184218309 G A 0.383608 -6.6813e-05
2:184220831 T C 1.969181 -3.8445e-05
2:184222947 C T 0.059464 -2.5910e-06
2:184222951 T C 0.072862 -8.7857e-06
2:184227770 T C 0.123309 5.7413e-05
2:184231249 A G 0.046149 -5.2085e-06
2:184240176 T C 0.101260 2.5296e-05
2:184261875 A C 0.025976 1.8142e-05
2:184271123 C T 0.029186 2.3330e-05
2:184274036 T C 0.353733 4.4332e-05
2:184277332 G A 0.055760 -2.6961e-06
2:184287782 C A 0.064202 1.9653e-06
2:184295669 G A 0.028171 4.4028e-06
2:184328772 G T 1.617337 -2.9169e-05
2:184347066 A G 0.042111 5.1557e-06
2:184347302 C T 0.141067 -1.2769e-05
2:184349492 A G 0.464559 2.4667e-05
2:184350162 G A 0.049437 -1.2141e-05
2:184352266 G A 0.698761 -2.1510e-06
2:184352770 A G 0.108378 3.1060e-05
2:184353132 A G 0.671169 -8.9286e-06
2:184355309 A G 0.427501 -2.5133e-05
2:184356068 G A 0.020848 1.6009e-06
2:184357714 T C 0.136730 3.9269e-05
2:184357890 G T 0.981849 6.3385e-05
2:184358796 C T 0.143449 -3.1332e-06
2:184359095 T C 1.702887 -1.0376e-05
2:184359293 G A 0.218626 7.7149e-06
2:184361928 C T 0.050882 -8.1158e-05
2:184365369 T G 0.044903 2.2355e-05
2:184378106 C T 0.965396 4.1156e-06
2:184381320 A G 1.754486 5.5924e-05
2:184381638 G A 0.337355 8.4060e-05
2:184386464 T C 0.131790 1.6547e-05
2:184391617 G T 1.243778 -4.1551e-05
2:184396011 T G 0.023136 -1.9318e-05
2:184402123 A G 0.069977 1.2693e-05
2:184404720 C T 0.045834 3.2034e-05
2:184405092 T C 0.070120 -3.6450e-05
2:184405847 A G 0.060983 -1.6999e-05
2:184419929 G A 0.429637 -4.8714e-05
2:184428002 T C 0.364234 6.6717e-06
2:184444370 C T 1.406695 -2.7101e-05
2:184447386 C A 0.098014 2.9503e-05
2:184457356 G A 0.092224 1.4591e-05
2:184462729 G A 0.336647 3.0784e-05
2:184469557 A G 0.167640 2.8346e-05
2:184471098 T C 0.440108 4.6694e-05
2:184473338 A G 0.404946 -2.3196e-05
2:184492741 C T 0.056111 -2.1493e-05
2:184499853 C T 0.032880 -1.6202e-05
2:184507471 C T 0.614461 2.1861e-05
2:184508638 T C 0.046136 1.2707e-05
2:184511978 A C 0.787697 -5.0907e-06
2:184513143 C T 0.145361 -2.6242e-05
2:184514231 A T 0.201605 -6.6721e-05
2:184515328 G A 1.864506 -4.6256e-05
2:184518605 C T 0.170685 1.9917e-05
2:184521711 G A 0.060473 1.4449e-05
2:184533968 C T 0.123156 -1.3595e-05
2:184543010 G A 0.036503 1.4028e-05
2:184545795 C T 0.033299 -2.2341e-05
2:184546809 T G 0.637879 -8.9674e-05
2:184560284 G T 1.098667 -4.6186e-05
2:184560388 T C 0.064962 -5.0764e-06
2:184562043 T G 0.103688 5.9562e-06
2:184566697 A G 0.035324 8.7152e-07
2:184580858 G A 0.057279 -1.8152e-06
2:184581717 T C 0.095534 1.2133e-05
2:184595846 C T 0.105093 3.0185e-05
2:184611844 G A 0.042390 -4.0668e-05
2:184612254 T C 0.068003 2.9713e-05
2:184616798 T G 1.256508 -8.8306e-05
2:184620740 G A 1.361754 -6.8924e-05
2:184651493 T C 0.056250 3.9605e-07
2:184683341 T C 0.040878 -2.7461e-05
2:184691551 T C 0.039128 1.5437e-05
2:184701773 G A 0.798308 -1.0654e-04
2:184701816 T C 0.055393 -5.4712e-06
2:184723500 G A 0.072736 5.1705e-05
2:184725750 T C 1.596911 2.8267e-06
2:184734922 T C 0.150983 -2.8845e-06
2:184738268 C A 1.754521 -8.1061e-06
2:184761184 C T 0.139743 1.0302e-05
2:184785105 C A 1.718503 -1.4829e-05
2:184793800 T C 0.763697 7.3629e-05
2:184807267 G A 0.090568 3.8989e-05
2:184814072 C T 1.746835 -5.0342e-05
2:184817030 T C 0.123715 -3.6292e-05
2:184822666 C T 0.041134 -2.4840e-05
2:184828432 C T 0.223004 -1.6903e-05
2:184833189 T C 0.046905 -3.9397e-06
2:184845759 G A 0.034854 1.2092e-05
2:184845796 G A 0.104853 -1.0026e-05
2:184848786 G A 1.266992 -2.6547e-04
2:184855828 G A 1.921552 -4.5136e-05
2:184862190 A G 0.033166 2.8722e-06
2:184880150 A G 0.573421 1.7672e-05
2:184881731 T C 0.255872 8.8333e-06
2:184892081 A G 0.153524 5.8438e-06
2:184895085 T C 0.042368 -5.8961e-06
2:184906718 T C 0.048246 -3.6183e-05
2:184909755 G A 0.644660 -1.0899e-05
2:184912342 A G 1.106229 1.4154e-06
2:184912648 C T 0.433402 -3.6610e-06
2:184923370 A G 0.092798 1.3997e-05
2:184940198 G A 0.036603 6.2564e-06
2:184976157 T G 0.021760 2.6654e-05
2:184986097 A C 0.134303 1.1062e-05
2:184988773 A G 0.038960 1.5623e-05
2:184989114 T C 0.914369 2.2477e-05
2:185002921 C T 0.464767 3.3510e-05
2:185004430 G A 0.030725 2.6559e-05
2:185011675 A G 0.020536 1.1154e-05
2:185020122 G A 0.105558 -3.6778e-05
2:185029154 C T 1.460086 -2.3110e-07
2:185030573 G A 0.043942 2.7980e-05
2:185043362 G A 1.832856 2.0278e-05
2:185075381 A G 0.035435 8.9232e-06
2:185075691 A G 0.527989 -4.1356e-06
2:185087961 A G 0.359472 2.6871e-05
2:185099836 G A 1.249315 -4.3496e-05
2:185106843 G A 0.055030 1.0850e-05
2:185106990 G T 1.625172 -3.6547e-05
2:185107332 G A 1.083246 -2.9608e-05
2:185135472 A G 0.178417 -1.9766e-05
2:185141092 G T 0.127843 -2.4122e-05
2:185142749 G A 0.363435 2.7842e-05
2:185144106 T C 0.165612 -1.4833e-05
2:185145103 G T 0.031410 9.8759e-07
2:185172013 C G 0.031147 3.5931e-05
2:185175392 A G 0.037613 -3.0658e-06
2:185179149 G C 0.039242 -2.8637e-05
2:185191161 A G 0.477059 1.7077e-05
2:185198836 C T 0.054705 2.0155e-06
2:185201390 C A 1.102289 2.2121e-05
2:185204448 G T 0.051820 7.6647e-06
2:185205871 A G 0.057610 6.2971e-05
2:185207659 G T 0.327540 3.0838e-05
2:185209227 A G 0.024091 3.2925e-05
2:185209989 C T 0.059197 1.5782e-05
2:185214225 T C 0.370933 -4.3961e-06
2:185227863 A C 0.238409 4.7916e-05
2:185228736 T G 0.335446 -4.4483e-05
2:185229120 T G 1.776291 2.2586e-05
2:185234102 T C 1.006605 -4.9668e-06
2:185257322 C T 0.055241 -1.3712e-05
2:185266750 C T 0.180802 -2.8555e-05
2:185279829 T G 0.391427 6.3267e-05
2:185281705 A G 0.838293 3.0165e-05
2:185283979 C T 0.315566 -3.8422e-05
2:185286708 G T 0.035058 4.2913e-06
2:185287387 G A 0.482275 -4.2584e-05
2:185296258 C T 0.475267 7.5526e-06
2:185304462 G A 0.023889 -7.0824e-06
2:185314106 A G 0.363156 -3.8184e-05
2:185315592 T C 0.041251 2.9966e-05
2:185315953 G C 0.029709 -1.4281e-05
2:185327680 C T 1.061862 -2.7894e-05
2:185344637 T C 0.025535 1.2314e-05
2:185351514 A G 0.198998 -1.6076e-06
2:185383451 A G 0.531063 -1.2431e-05
2:185389340 T C 0.063826 -2.5049e-05
2:185398913 G A 0.066569 -1.5777e-05
2:185401265 C A 0.505291 3.0226e-05
2:185404338 A G 0.027706 4.2246e-06
2:185418612 A G 0.062281 -1.1749e-06
2:185425935 G T 0.098284 -1.9141e-05
2:185432834 C A 0.649409 -6.4291e-06
2:185443672 A G 1.130722 1.5273e-05
2:185445333 A G 0.569451 -1.4311e-05
2:185448231 C A 0.271234 6.2615e-06
2:185451093 T C 0.076238 -6.8927e-06
2:185452728 C T 1.971459 1.8981e-05
2:185462041 C T 0.641193 -5.2559e-06
2:185471113 G A 0.230691 -8.2170e-06
2:185474546 A G 0.052819 2.1840e-06
2:185478036 A G 0.800982 9.7703e-06
2:185487715 C T 0.325086 -2.4946e-07
2:185496411 A G 0.067370 -2.7572e-06
2:185498003 G C 1.759163 6.4932e-06
2:185532849 T C 0.144348 7.8467e-05
2:185548223 A C 0.163836 -9.0495e-07
2:185548628 C T 0.075939 -3.3890e-05
2:185555448 A G 0.023454 -8.2228e-06
2:185569891 T C 0.299716 -7.4618e-05
2:185578958 G C 0.055471 1.3321e-05
2:185606004 G A 0.457597 -4.3143e-05
2:185609452 C A 0.027025 -1.4808e-05
2:185609477 A G 0.052517 -1.1556e-05
2:185634294 A G 0.037781 1.8507e-05
2:185641160 C A 0.068578 -4.3827e-05
2:185651328 T C 0.143823 7.1594e-05
2:185670496 T C 0.042588 1.7116e-05
2:185702685 G A 0.047331 3.8099e-06
2:185724450 G A 0.297103 -7.3999e-05
2:185727845 A C 0.387143 2.9669e-05
2:185729304 C T 0.452195 -6.3567e-05
2:185747009 A G 0.073989 4.2585e-06
2:185765063 A G 0.151957 -1.5453e-06
2:185767753 G A 0.060677 1.2327e-05
2:185769746 G T 0.030972 -1.4976e-05
2:185778428 C A 0.791287 3.6769e-05
2:185800905 T A 1.242609 2.6371e-05
2:185801103 C A 0.067036 -2.3007e-06
2:185801756 A G 0.150762 -3.5941e-06
2:185802243 A C 1.166579 2.1862e-05
2:185802363 G A 1.394215 2.5353e-05
2:185803364 G C 0.336206 1.0014e-05
2:185803445 A G 0.068130 -4.5195e-05
2:185834395 T C 1.217753 1.3143e-05
2:185838138 C T 0.344908 -4.6248e-05
2:185842019 T C 0.028226 2.8616e-06
2:185870109 A G 0.093730 1.0545e-05
2:185874887 G A 0.173480 5.3655e-06
2:185875202 A G 0.047305 1.6045e-05
2:185906287 C T 0.043277 -6.4636e-06
2:185932256 T G 0.389668 -1.1874e-05
2:185940622 C A 0.037064 2.0674e-06
2:185941797 T C 0.044614 1.4490e-05
2:185967875 G A 0.022322 -3.0167e-07
2:185971743 C T 0.070412 -7.6403e-06
2:185982523 T G 0.066958 -1.2923e-05
2:185987048 T C 0.172042 -1.4092e-05
2:185992761 T C 0.234446 -2.0371e-05
2:186018901 G T 0.037171 -1.8618e-05
2:186022411 A G 1.605963 3.7558e-05
2:186027175 C T 0.131404 7.3692e-05
2:186031626 C T 0.387036 1.3118e-05
2:186037370 A G 0.049405 -1.4042e-05
2:186042615 T C 0.298733 4.0319e-06
2:186054955 A G 0.065455 -8.1274e-09
2:186055496 G T 0.032874 1.8854e-06
2:186096049 C T 0.332720 1.8060e-05
2:186103938 A T 0.083304 -2.1135e-05
2:186109196 T G 0.080321 5.5450e-06
2:186109320 A G 0.502483 -9.9612e-06
2:186109482 G A 0.066127 -2.0078e-05
2:186119486 T C 0.021666 -3.1062e-05
2:186121778 A G 0.056046 2.4236e-05
2:186126394 T C 0.053342 -1.8223e-05
2:186146726 A G 0.790524 -1.7928e-05
2:186148995 C A 0.329607 1.5207e-05
2:186163942 A G 0.025188 3.8628e-06
2:186165973 G A 0.056010 2.4585e-05
2:186166532 T C 1.121952 -1.8992e-06
2:186169801 T C 1.758735 2.3328e-05
2:186182283 C A 0.121235 1.3427e-05
2:186190812 A G 0.585836 2.9827e-05
2:186196317 A G 0.500727 -2.8848e-05
2:186206092 T C 1.059457 -2.9681e-05
2:186208756 T C 0.354490 1.3151e-06
2:186216437 T G 0.844431 -1.7092e-05
2:186216568 C A 0.344486 1.2063e-05
2:186220642 A C 1.622011 -1.6886e-05
2:186221120 G A 0.024373 -2.1428e-05
2:186221717 G C 0.219960 -1.8901e-05
2:186222851 T A 0.172246 2.4739e-05
2:186226239 A G 0.085859 -5.0990e-06
2:186235831 T G 0.060330 -1.9316e-05
2:186236595 T C 0.216451 1.5134e-05
2:186246020 G A 0.114841 5.8320e-05
2:186249631 C A 0.274620 -1.3460e-05
2:186253296 C T 0.540495 6.9439e-07
2:186260251 C T 0.092775 -3.7083e-05
2:186266652 C T 0.194324 -1.7138e-06
2:186272255 G T 0.495888 -7.0558e-06
2:186291074 C T 0.289596 2.6853e-06
2:186305213 A G 0.082506 -1.1562e-05
2:186326993 G T 0.839588 -1.3826e-05
2:186328225 T C 0.495488 -9.0712e-06
2:186336045 C T 0.418890 3.6981e-05
2:186386138 A G 0.052021 -2.9057e-07
2:186389800 G T 1.141638 2.6641e-05
2:186395289 G T 0.159805 -1.7635e-05
2:186433551 A G 0.510270 -1.5108e-05
2:186442109 C T 0.042095 -1.6468e-05
2:186460159 T A 0.035532 5.0742e-05
2:186465769 T G 0.020205 -1.1507e-05
2:186466872 C T 0.036022 -1.0961e-05
2:186475571 T C 0.061622 3.8269e-05
2:186475997 C T 0.173746 -2.1894e-05
2:186482647 G A 0.604671 -6.5389e-06
2:186485616 A C 0.064439 1.8521e-05
2:186505448 G A 0.052592 4.0173e-06
2:186527045 C A 0.093717 -8.4274e-06
2:186533360 T C 0.266119 2.3445e-05
2:186546141 C T 0.255278 -2.1964e-05
2:186554772 G A 0.045351 1.2441e-04
2:186557138 T C 0.027213 3.3486e-05
2:186587183 A C 0.050995 -1.2305e-05
2:186591073 T C 0.047230 -1.6388e-05
2:186592940 A G 0.070626 1.5779e-05
2:186641176 T C 0.037233 2.3606e-05
2:186654867 C G 0.072710 -2.3657e-05
2:186658056 A G 1.062148 4.1747e-05
2:186659184 A C 0.197025 -3.7428e-05
2:186660561 G A 0.047941 -4.5571e-05
2:186661567 A G 0.167030 1.6249e-05
2:186667360 C A 0.246543 -2.1216e-05
2:186668935 G A 0.680156 -1.4862e-05
2:186670780 A T 1.073615 3.5994e-05
2:186670979 C T 1.752564 2.6083e-05
2:186671256 C T 0.056127 -8.4307e-05
2:186671912 A G 1.076144 3.7315e-05
2:186676845 T C 0.030063 3.1939e-05
2:186678633 T C 0.185223 -2.5843e-05
2:186697688 A C 0.152771 1.2407e-05
2:186702554 A G 0.030871 1.5606e-05
2:186745559 G A 0.622699 -3.0425e-05
2:186746683 G C 0.155131 -1.3222e-05
2:186754898 A T 0.030952 3.5058e-05
2:186760679 A G 0.616003 -1.9499e-05
2:186782447 T C 0.038093 -2.7053e-05
2:186799161 T C 0.073758 -1.2317e-05
2:186800905 G A 0.253888 -2.8945e-05
2:186822460 C T 0.693847 -2.4231e-05
2:186824561 A G 0.035220 7.4449e-06
2:186834192 T C 0.052563 1.3803e-05
2:186845377 A G 0.066367 -2.3947e-05
2:186851224 G A 0.272234 1.6575e-05
2:186853010 A G 0.023850 -2.5680e-05
2:186865606 A G 0.190871 -2.9852e-06
2:186870648 A G 0.021952 -7.6210e-06
2:186871687 T C 0.052284 1.7984e-05
2:186880577 C T 0.865993 -1.5327e-06
2:186880719 T C 1.462491 3.2186e-06
2:186880879 A G 0.062722 3.0543e-06
2:186881807 G C 0.031627 -3.8266e-06
2:186884914 T C 0.205561 -1.6752e-06
2:186911137 A G 0.147575 -2.0964e-05
2:186913930 C T 0.053592 3.3808e-05
2:186944130 G A 0.039414 1.6377e-05
2:186973326 A G 0.084930 5.9562e-05
2:186996950 C T 0.332090 -5.5224e-07
2:187000522 C T 0.023425 -5.8348e-05
2:187006541 C T 0.085391 -4.1138e-05
2:187013445 C A 0.070347 -4.6311e-05
2:187013685 G T 1.963546 2.1636e-05
2:187014815 G A 0.660220 1.9086e-05
2:187028547 T C 0.278346 -2.3807e-05
2:187037194 C G 0.027249 8.2030e-06
2:187040426 A G 0.090240 -1.1576e-05
2:187040885 C T 0.327663 2.3524e-05
2:187045181 T C 0.046454 1.4222e-05
2:187062704 G A 0.224423 -4.6417e-05
2:187072327 T C 0.196100 2.0176e-05
2:187085439 G A 0.207762 1.8263e-05
2:187101443 A G 0.183564 5.1989e-07
2:187107186 G A 0.040102 5.0146e-05
2:187116672 C G 0.208369 2.7274e-05
2:187141788 G T 0.053949 4.7615e-06
2:187156914 A G 0.665398 1.8196e-05
2:187212046 T C 0.044737 -2.3861e-06
2:187215705 A G 0.108076 -2.9339e-05
2:187243523 C A 0.100163 1.6548e-05
2:187253239 T C 0.102010 1.5982e-05
2:187288824 T C 0.083661 6.4856e-05
2:187295145 A G 0.021422 -1.2860e-05
2:187298747 A G 0.623286 -9.4370e-06
2:187299155 C T 0.711216 -8.4474e-06
2:187334936 T G 0.058185 -4.5685e-05
2:187339371 C T 0.049207 -9.6273e-06
2:187363779 A G 1.432743 -2.1750e-05
2:187365322 C T 0.154599 -3.6479e-05
2:187382906 A G 0.631427 -2.2613e-05
2:187389893 C T 0.126305 1.6110e-05
2:187408302 T C 0.157832 -1.3632e-05
2:187411029 T C 1.567127 -1.5996e-06
2:187414792 T C 0.025330 -5.4314e-05
2:187416599 T C 1.524042 -4.9171e-06
2:187437637 C T 0.064540 4.2283e-05
2:187441594 T C 0.060746 -4.6645e-06
2:187449871 T C 0.451774 -6.6284e-07
2:187450990 G A 0.030017 2.3264e-05
2:187460541 G A 0.021361 1.2318e-07
2:187472984 C T 0.135770 6.4124e-06
2:187473707 C A 0.034364 -1.8384e-05
2:187475357 A C 1.492778 -4.7422e-05
2:187484440 G A 1.492716 -4.3456e-05
2:187493431 A G 0.236604 -2.7877e-05
2:187494401 A G 0.041310 3.3214e-05
2:187496919 A G 0.139778 1.2321e-05
2:187500682 G A 0.725802 2.0071e-05
2:187516376 A C 0.048707 1.6590e-05
2:187519338 T G 0.556961 -5.6074e-05
2:187532010 T G 0.740762 7.7249e-05
2:187532373 G T 0.219970 -4.8214e-06
2:187536155 T C 0.470590 3.3381e-05
2:187539721 A G 0.452997 -1.9754e-05
2:187541377 A G 0.584362 -3.9987e-05
2:187558960 A G 0.469850 2.5774e-05
2:187560627 A C 1.131307 -7.0848e-05
2:187571121 T C 0.060587 -3.7058e-06
2:187577810 A G 0.159036 -1.9119e-05
2:187578087 A G 0.772740 -5.4046e-05
2:187587630 C G 0.025700 3.4623e-06
2:187621226 T C 0.099783 -1.6247e-05
2:187621427 A C 0.364003 -1.2488e-05
2:187626338 T C 0.610244 -5.2330e-05
2:187626344 A G 0.036843 8.4139e-06
2:187644547 T C 1.160918 3.2471e-05
2:187668449 C T 0.200582 -2.1244e-05
2:187672675 T C 0.118197 1.4204e-04
2:187674756 T C 0.064748 -2.6311e-05
2:187684426 T C 0.187618 -1.7690e-05
2:187685195 C T 0.438771 -4.2345e-06
2:187697883 G A 0.234469 7.3863e-05
2:187698707 T C 0.228091 5.1895e-05
2:187698751 A G 0.594314 -4.1615e-05
2:187705356 T C 0.041138 1.0748e-04
2:187716737 A G 0.170620 1.3334e-04
2:187723368 C A 0.654446 -1.7331e-05
2:187735679 G A 0.130463 9.2614e-05
2:187738016 G T 0.048811 3.1384e-05
2:187747733 C T 0.565553 2.5250e-05
2:187754990 T C 0.030835 -2.6369e-05
2:187758191 A C 0.069941 6.3522e-06
2:187781679 T C 0.896779 -2.1914e-05
2:187784328 C A 0.030280 -6.2542e-06
2:187796870 T C 0.144903 -5.5240e-05
2:187802198 G T 0.412259 -1.7852e-05
2:187809924 A G 0.087890 1.5340e-05
2:187810292 C T 1.402898 -6.9078e-05
2:187827911 T C 0.133442 -2.0415e-06
2:187843494 A G 0.163336 9.4075e-06
2:187843646 A G 0.404349 9.0841e-05
2:187865727 T C 0.080539 -1.4716e-04
2:187871643 A G 0.024191 -2.1758e-05
2:187873808 A G 1.950342 7.6617e-06
2:187875589 G A 0.375217 1.0622e-04
2:187884115 G A 0.052001 3.7844e-05
2:187885799 A G 0.115438 -3.6629e-05
2:187888255 T C 0.071058 3.3327e-05
2:187896374 G A 0.036973 4.3629e-05
2:187908848 G A 0.225147 -5.3935e-05
2:187912803 T C 0.212644 1.4022e-05
2:187932568 A G 0.141314 -6.2281e-05
2:187942514 C T 1.739162 -7.8780e-06
2:187956733 A G 0.374666 9.0746e-05
2:187969165 T C 0.056604 1.1657e-05
2:187972301 G T 0.030410 6.5167e-06
2:187984451 T C 0.096476 1.1031e-05
2:187987400 C A 0.041121 -1.6059e-05
2:187988788 G A 0.115094 2.1004e-05
2:187994172 A G 0.066101 1.0426e-05
2:188018394 G T 0.094275 1.2234e-05
2:188021999 T G 1.285568 -6.4438e-05
2:188073456 T C 0.070876 3.7482e-05
2:188096571 C A 0.079429 1.6544e-05
2:188116107 T C 0.071655 -6.2126e-06
2:188127592 T C 1.340263 -1.9040e-05
2:188145507 C T 0.115863 -2.9916e-05
2:188156025 G A 0.231320 1.4597e-05
2:188165780 C T 0.109806 -2.2576e-05
2:188178995 T C 0.112439 7.8521e-05
2:188179885 A G 0.049872 3.8561e-06
2:188184710 G A 0.070671 -2.7737e-05
2:188184804 A G 0.402567 -5.6329e-05
2:188186079 G A 1.354639 1.1951e-04
2:188196469 C T 1.329928 1.3019e-04
2:188210406 T C 0.025584 -1.2775e-05
2:188218946 G A 0.049541 -1.1122e-05
2:188238334 A C 0.223391 1.0129e-05
2:188257827 A G 0.070993 3.5245e-05
2:188268001 C A 0.369635 1.1538e-04
2:188300335 G A 0.073333 -4.0059e-05
2:188318379 C T 0.045143 -6.0399e-05
2:188331521 T C 0.026035 1.2237e-04
2:188343497 C T 0.587787 -1.5459e-04
2:188343762 G T 0.044818 -3.4600e-06
2:188345601 A G 0.105953 9.4158e-05
2:188349145 A G 0.115921 1.7384e-05
2:188357273 T G 0.066432 1.1489e-05
2:188370232 C T 0.604009 -1.9048e-04
2:188381563 C T 0.115435 6.1312e-05
2:188388402 C G 0.185587 -3.1936e-05
2:188391715 T C 0.093532 1.3924e-05
2:188395700 A G 0.259712 5.2159e-05
2:188408848 T C 0.944785 1.3998e-05
2:188415764 G A 0.072216 1.5510e-05
2:188416008 T C 0.042134 7.4709e-05
2:188448778 T C 0.212206 1.8136e-05
2:188455890 C T 0.092016 9.7060e-06
2:188460461 C T 1.155514 5.3897e-05
2:188480127 C T 0.856668 7.0867e-04
2:188480447 T C 0.033636 4.0113e-06
2:188482933 G A 0.369670 6.9132e-05
2:188485574 A G 0.070292 1.2916e-05
2:188486284 C T 0.073307 5.4149e-06
2:188491460 T C 0.119505 1.9408e-05
2:188509060 G A 1.754661 -1.8169e-05
2:188517373 G A 0.045253 -6.1711e-05
2:188526925 C T 1.507553 -3.6178e-05
2:188530061 G A 0.248169 1.8002e-05
2:188530745 T G 0.298298 4.4278e-06
2:188545602 C T 1.175190 5.4500e-05
2:188551489 T C 0.068539 -5.4074e-05
2:188565461 C T 0.233414 -1.9846e-06
2:188578212 T G 0.024334 -3.5055e-05
2:188587072 G T 0.313144 8.4158e-05
2:188602123 A C 0.402583 -7.4985e-05
2:188604168 G C 0.046110 -2.9860e-06
2:188604301 C T 0.052608 3.5150e-05
2:188645579 A G 0.344937 -1.8834e-05
2:188646626 C A 1.866554 8.3947e-05
2:188649587 T C 1.001769 4.4616e-05
2:188654499 G C 0.030137 4.6929e-06
2:188665661 A C 0.027469 6.6171e-06
2:188665869 C A 0.105674 2.8080e-05
2:188665909 C G 0.027927 4.2270e-06
2:188665973 T C 0.889749 -2.0416e-06
2:188670717 A C 0.284711 7.6507e-05
2:188672726 A G 0.024321 -4.8391e-05
2:188675156 A G 1.176923 2.5571e-06
2:188680373 A G 0.033328 -1.3132e-05
2:188703907 A G 0.068049 7.3673e-06
2:188707867 T C 0.195477 3.0711e-05
2:188713756 T C 1.418854 3.1777e-06
2:188720150 T C 0.101507 3.2490e-05
2:188726693 A G 0.060343 3.3665e-06
2:188740617 C T 0.032702 1.4856e-05
2:188745248 T C 0.483927 3.2537e-06
2:188761539 C T 0.479902 -8.0610e-06
2:188780717 C T 0.286795 2.1905e-05
2:188796294 C T 1.137568 -5.5207e-06
2:188800394 T C 0.930160 -4.9639e-05
2:188800839 C T 0.071833 5.6461e-05
2:188805747 A G 0.061775 -2.0254e-06
2:188824745 G T 1.895358 -2.7426e-06
2:188827204 G A 0.230321 1.1410e-05
2:188841235 A C 0.021870 -8.2993e-06
2:188841439 T C 1.049554 5.5224e-06
2:188848937 T G 0.289742 -1.1617e-05
2:188854032 C T 0.098891 -8.1751e-06
2:188854434 C A 0.106437 -8.7279e-09
2:188873513 G A 0.030335 1.4959e-05
2:188877237 G A 1.662927 5.8152e-06
2:188882741 T C 0.088919 4.3423e-05
2:188892386 A G 0.059464 2.5507e-05
2:188893936 T C 0.427332 -2.1021e-05
2:188896599 C A 0.034243 2.6743e-05
2:188897117 T C 0.035013 -6.6284e-06
2:188907395 C G 0.274149 5.4216e-06
2:188909136 A G 0.065640 4.3755e-05
2:188913557 G C 0.118943 -2.2774e-05
2:188914646 C A 0.170091 -4.3431e-06
2:188916374 A G 0.440744 3.0045e-06
2:188929243 T C 0.093736 -2.1749e-05
2:188937490 G A 0.708444 -5.3249e-05
2:188946354 G A 0.024837 1.2100e-05
2:188946444 C T 0.556672 2.2164e-06
2:188948378 G A 0.033289 1.0580e-05
2:188949715 G T 0.086904 -4.2800e-06
2:188950442 A G 0.266310 9.6326e-06
2:188962185 T C 0.043432 8.8181e-06
2:188966511 T C 0.071233 2.3430e-05
2:188970013 A C 0.020919 -1.4535e-05
2:188976485 G C 0.055095 -2.7630e-05
2:188984294 G C 0.049431 1.2359e-05
2:188987522 G A 0.070097 -1.3552e-05
2:188998922 A G 0.183444 7.5548e-05
2:189033389 C T 0.035425 -2.8752e-05
2:189044856 C A 0.076988 1.0648e-05
2:189050282 C T 1.961790 9.5063e-06
2:189054997 G T 1.963075 6.6117e-06
2:189058302 A C 0.269559 9.6302e-06
2:189069658 A G 1.624851 -2.1550e-05
2:189080123 G A 0.101426 -8.4745e-06
2:189088765 T C 0.986575 5.1383e-06
2:189118834 A C 0.046785 1.0443e-05
2:189134536 A G 0.356106 -1.4588e-05
2:189140451 G A 0.964481 -1.8340e-05
2:189159003 A G 1.398743 -4.2160e-05
2:189159635 T C 0.023247 2.1530e-05
2:189173390 T C 0.057104 -1.6920e-05
2:189181479 G A 0.309084 -1.2903e-05
2:189181674 A C 0.390229 -1.1437e-05
2:189186915 G A 0.036171 -4.4590e-05
2:189204757 A G 0.043426 2.8733e-05
2:189205885 G T 0.137811 4.8434e-05
2:189210795 A G 0.049359 2.4753e-05
2:189230015 C G 0.299229 -3.5646e-06
2:189235684 G T 0.079993 2.9932e-05
2:189268739 T C 0.100845 -3.2520e-05
2:189269843 A C 0.057350 -1.5464e-06
2:189314121 G A 0.052209 -4.4124e-05
2:189331323 A G 0.023886 2.4230e-05
2:189352439 G C 0.021543 -1.5451e-06
2:189377661 C T 0.052018 3.5548e-06
2:189383738 C A 0.026853 -3.3031e-05
2:189390725 T C 1.929442 -4.3467e-05
2:189414364 T C 0.763792 1.6075e-05
2:189429982 C T 0.049473 3.1188e-05
2:189430582 G T 0.432104 -2.3764e-05
2:189468989 G T 0.037087 -5.0932e-06
2:189476230 G T 0.094174 -3.9194e-05
2:189477117 G T 1.414567 -2.8991e-05
2:189492762 C T 0.023691 6.4322e-06
2:189496028 A G 0.029631 6.3484e-05
2:189501952 T G 1.766998 -6.6682e-05
2:189512539 G A 0.019851 1.2922e-05
2:189524544 C T 0.031131 -2.3584e-05
2:189525976 G T 0.073411 -2.5864e-05
2:189532566 A G 0.071168 2.2035e-05
2:189550791 A G 0.112192 1.4580e-05
2:189558987 C G 1.767693 -6.7375e-05
2:189599497 C A 0.060820 1.7808e-05
2:189607681 G A 0.159711 6.7264e-05
2:189614410 T C 0.078964 -4.5486e-06
2:189617992 C T 0.403966 -1.8439e-05
2:189621981 C T 0.438242 -3.8903e-05
2:189627928 C T 1.377788 -2.0571e-05
2:189631806 G A 0.103802 1.4747e-05
2:189634564 T G 1.354983 -2.8980e-05
2:189650206 G T 1.355986 -2.0104e-05
2:189655071 C T 0.105976 2.8203e-06
2:189655623 G A 0.092194 3.5686e-05
2:189668216 T C 1.354392 -2.6405e-05
2:189671922 T C 0.034224 -1.0741e-05
2:189675612 G A 0.039563 2.4957e-05
2:189677067 T C 0.079208 -1.0649e-05
2:189682738 G T 0.061875 1.5869e-05
2:189683752 G A 0.231635 5.4683e-05
2:189685886 G A 0.105308 -5.1318e-05
2:189705467 G A 0.047970 -1.6770e-05
2:189712388 T C 0.070473 -2.3352e-05
2:189715640 G A 0.103850 -4.2441e-05
2:189717071 C T 0.274873 -1.6878e-05
2:189746818 A G 0.666618 -5.0860e-05
2:189760990 C A 0.086099 -2.6645e-05
2:189762129 A G 0.044750 -1.9044e-05
2:189765273 C G 0.776804 -7.9075e-06
2:189765787 A G 1.692221 -5.2751e-06
2:189776615 T G 0.233440 3.8391e-05
2:189789721 G A 0.051872 7.7769e-06
2:189796272 A G 0.133533 -6.4177e-06
2:189802107 G A 0.409149 9.4913e-06
2:189807653 A G 0.062547 -2.0955e-05
2:189818614 A C 0.036470 2.1324e-05
2:189821391 G A 0.125032 -2.8419e-05
2:189823217 A G 0.071902 6.7663e-05
2:189827546 T C 1.202098 4.2217e-05
2:189832739 T C 0.034808 -4.8158e-05
2:189837995 T C 0.116301 -2.3267e-05
2:189841569 C A 0.100416 1.9640e-05
2:189848940 G A 0.144663 3.2684e-05
2:189853017 G A 0.034026 1.9361e-05
2:189860128 T C 0.883517 4.6252e-06
2:189862352 A G 0.036071 2.6176e-06
2:189864080 A G 0.488149 -5.0318e-05
2:189864582 C T 0.586923 3.8684e-05
2:189875125 G A 0.056760 1.3979e-06
2:189879709 T C 0.039859 3.2359e-06
2:189880522 G A 0.091133 3.2548e-05
2:189880948 G C 1.556757 1.9879e-05
2:189881782 G C 0.065160 2.2391e-06
2:189882065 G T 0.850906 4.3962e-05
2:189882901 A C 1.829513 -2.1172e-05
2:189883644 G A 1.588816 -1.7656e-05
2:189889314 A G 0.038106 2.2142e-05
2:189890109 C T 0.097505 -5.0862e-06
2:189895996 C T 0.041556 -2.4547e-05
2:189896059 A G 0.033851 -1.2985e-05
2:189899079 G A 0.052430 3.0004e-06
2:189918622 A G 0.048467 3.0574e-06
2:189932764 A G 0.114607 1.0320e-05
2:189935601 C T 0.029965 5.7892e-06
2:189940142 G T 0.065329 1.8701e-05
2:189941473 A G 1.638804 -2.6077e-05
2:189948965 T C 0.034007 -1.4579e-05
2:189958909 T C 0.278894 2.1747e-05
2:189996292 G A 1.846898 -2.2055e-05
2:190008673 T G 0.052248 -3.4524e-06
2:190012119 A G 0.114114 4.2402e-06
2:190012840 C T 0.051015 4.0880e-05
2:190033072 T G 0.031277 6.2521e-05
2:190035720 T C 0.021656 -7.2031e-06
2:190047094 C T 0.393754 1.5221e-06
2:190048847 A G 1.383686 -9.1346e-06
2:190054777 A G 0.115561 4.4030e-05
2:190058461 C T 1.777288 -1.5299e-05
2:190063326 G A 0.036967 -2.5236e-06
2:190082272 G A 1.836462 -5.1062e-06
2:190112275 A C 0.042478 -8.6309e-05
2:190112913 C G 0.207470 2.3019e-05
2:190120033 G A 0.385318 2.7107e-06
2:190137632 T C 0.061099 2.4835e-05
2:190137793 T C 0.043965 -1.4587e-05
2:190147326 A C 0.045013 1.6006e-05
2:190152443 T C 0.395747 2.2693e-05
2:190160484 A G 0.044517 1.1392e-05
2:190172013 A G 0.053907 -1.0636e-05
2:190173856 A G 0.043358 -7.5320e-05
2:190196766 C G 0.046188 -7.5333e-06
2:190213198 C T 0.043585 6.2668e-05
2:190215613 C T 0.043676 -1.0192e-05
2:190238440 G A 0.023841 2.2348e-05
2:190269133 C T 1.911490 -1.1634e-05
2:190311077 C A 0.097066 5.8142e-06
2:190324866 G A 0.098215 -1.9228e-05
2:190329158 T C 0.382332 -1.0039e-06
2:190331262 C T 0.042449 -7.8300e-05
2:190333378 C T 0.044929 -1.5766e-05
2:190334384 A G 0.068084 -6.3710e-07
2:190341083 C A 1.912840 -6.0416e-06
2:190344985 A C 1.379190 7.4654e-07
2:190357113 T C 1.804692 1.0771e-05
2:190357442 G A 1.836660 1.6958e-06
2:190369135 T C 0.109037 1.4876e-05
2:190370004 A G 0.049986 1.1399e-05
2:190374084 T C 0.070009 3.0255e-06
2:190376435 C T 1.799418 -3.1542e-05
2:190380442 C T 1.228779 -1.6745e-05
2:190388444 C A 0.522886 2.5119e-06
2:190394133 A G 0.085206 1.2158e-05
2:190395386 A G 0.051401 -5.4497e-06
2:190398497 G T 0.110040 -7.6092e-06
2:190404135 T C 1.719174 -2.2439e-05
2:190410840 T G 0.031063 -7.2869e-07
2:190432613 C T 0.033513 -5.2209e-06
2:190433874 G T 0.196350 -4.7481e-05
2:190440548 G T 0.522399 1.4691e-05
2:190441317 G A 0.691793 3.1548e-05
2:190443583 C T 1.863873 4.7223e-05
2:190445076 G T 1.262909 -1.2811e-06
2:190447618 T C 0.049518 2.2801e-06
2:190449423 T C 0.103850 2.2458e-06
2:190453532 T C 0.042011 -4.1800e-05
2:190454385 G C 0.047100 1.5533e-05
2:190464736 A G 1.171691 1.1101e-05
2:190466451 T C 0.529329 1.5572e-05
2:190467978 A G 0.028605 -4.3930e-06
2:190468787 T G 0.065897 -1.3242e-05
2:190473344 A G 0.141060 -2.5229e-08
2:190485847 A G 0.045786 -7.0214e-05
2:190486357 T C 0.506407 8.1527e-06
2:190487474 T G 0.165310 -1.1197e-04
2:190490538 A C 1.859229 1.8197e-05
2:190492014 C T 0.682101 3.6348e-06
2:190501523 T C 1.504044 -2.8104e-05
2:190506877 T C 0.034166 4.9334e-05
2:190508047 T C 1.869021 2.3018e-05
2:190515987 T C 0.024233 -2.0086e-05
2:190521054 T C 1.541741 -3.0814e-06
2:190526683 A G 0.102049 -1.7404e-05
2:190531615 C T 0.102341 -1.5709e-05
2:190538582 T C 0.060518 1.5350e-05
2:190540420 T C 0.111092 -7.2581e-06
2:190548192 G A 0.166907 4.8682e-06
2:190554462 G A 0.034185 -5.8548e-07
2:190561060 G A 0.038246 -3.7573e-05
2:190569908 A G 0.043929 2.8063e-05
2:190571776 G A 0.093077 -6.7434e-06
2:190590937 A G 1.482469 -9.4842e-06
2:190606152 C A 0.023964 1.0997e-05
2:190608493 G A 0.047363 -4.9422e-05
2:190611188 T G 0.036801 -1.2312e-05
2:190617700 C T 0.132904 -3.6452e-05
2:190620216 T C 0.093817 -9.3655e-06
2:190621527 T C 0.024594 2.7135e-05
2:190634156 C T 0.045591 -4.7825e-06
2:190646078 A G 0.108170 -1.1052e-05
2:190652679 C T 1.905436 5.3177e-06
2:190665905 A G 0.385182 3.3105e-05
2:190678545 A G 0.102068 -1.8346e-05
2:190684782 G A 0.413927 2.8174e-05
2:190694449 T C 0.427219 1.2652e-05
2:190698518 G A 0.059954 9.3700e-07
2:190706339 T C 0.024772 -2.3574e-05
2:190706903 T C 0.035516 -3.2901e-06
2:190707034 C T 0.538853 -1.2862e-05
2:190708712 A G 0.022036 -7.2975e-06
2:190722245 G A 0.026661 9.9507e-06
2:190750116 G A 0.105340 -3.0553e-05
2:190751163 T G 0.577884 1.7979e-05
2:190760127 T G 0.043786 -3.1218e-05
2:190761131 C T 0.043286 -3.1339e-05
2:190771945 C T 0.355239 3.9673e-05
2:190774650 A G 0.044468 -2.6599e-05
2:190775545 G A 0.217032 -7.1298e-06
2:190786628 T G 0.092977 1.7980e-05
2:190790393 T C 0.144485 -3.9398e-05
2:190793652 T C 0.162619 -1.4259e-05
2:190794689 G T 1.773448 1.7650e-05
2:190811972 C T 0.347557 2.7389e-05
2:190815715 G T 1.858972 -3.9109e-05
2:190818079 C A 1.510695 -5.2740e-05
2:190865467 G A 0.049226 1.7734e-07
2:190875531 T A 0.133218 3.6810e-05
2:190884052 A G 0.036133 -1.8384e-05
2:190884883 G C 0.243927 4.6075e-06
2:190886443 A G 0.028343 -3.4099e-06
2:190895573 A G 1.510056 -4.6870e-05
2:190898624 T C 0.048233 -3.6759e-06
2:190901698 C T 0.232443 4.9856e-05
2:190902925 A G 0.026002 -1.5248e-05
2:190904163 A G 0.029690 -1.2388e-05
2:190916072 T G 0.334664 2.6966e-05
2:190917402 T G 0.027723 -1.4622e-05
2:190921242 A G 0.193256 -1.1711e-06
2:190934263 C T 0.107385 2.8061e-05
2:190934349 T C 0.048376 -7.0289e-06
2:190939465 C A 1.552566 -1.1663e-05
2:190944126 G A 0.982271 5.7171e-05
2:190944165 A C 0.172308 -1.2484e-04
2:190945785 G A 1.785483 -2.1905e-06
2:190948685 C A 0.873361 -6.5220e-06
2:190949207 A G 0.251785 2.5434e-05
2:190949599 C A 0.254596 1.4162e-07
2:190954372 G A 0.087517 -1.8119e-05
2:190954851 T C 0.901538 -3.9196e-06
2:190974324 T C 0.414495 -3.0583e-06
2:190978764 C T 0.555384 2.7119e-05
2:190982421 C T 0.040966 3.0929e-06
2:190985680 A G 0.882829 -1.2847e-05
2:190986480 C T 0.153515 1.6906e-05
2:191002267 A C 0.554134 9.5553e-06
2:191006667 C G 0.118443 -5.3084e-06
2:191021668 G T 1.080753 1.4253e-05
2:191025812 C T 1.100640 4.2176e-06
2:191030714 C T 0.375399 -1.5766e-05
2:191034091 C T 0.197067 4.5192e-06
2:191034843 A G 0.376513 -6.3632e-06
2:191035738 T C 0.981622 -4.5360e-06
2:191035910 T C 0.105953 4.6283e-06
2:191039370 A G 0.313709 5.6506e-06
2:191039658 T C 1.843158 2.0403e-05
2:191039920 C T 0.344535 -3.2480e-05
2:191040246 A G 0.872407 2.8145e-05
2:191041514 A G 0.034685 2.7517e-06
2:191044354 C A 0.045714 1.1462e-05
2:191050116 A G 0.065387 -1.3324e-05
2:191052117 G A 0.110825 9.2516e-06
2:191053719 C T 0.202991 -1.1223e-05
2:191055266 A G 0.545627 6.9591e-05
2:191059056 C G 0.030540 1.7003e-05
2:191060269 T C 0.046175 1.1180e-05
2:191060776 A G 0.048597 -3.3639e-06
2:191064753 T C 0.496741 -1.0929e-05
2:191100634 T C 0.042514 6.6940e-05
2:191121696 C T 0.031510 -3.4776e-06
2:191127566 C T 0.040686 -1.4971e-05
2:191139869 C T 0.459086 5.3141e-06
2:191143798 C T 1.179751 -8.4117e-06
2:191151246 G A 0.259689 -2.4465e-05
2:191158930 G A 0.079334 -3.4338e-05
2:191161622 C T 1.502181 1.0462e-05
2:191167914 G T 0.322781 2.3289e-05
2:191168273 T G 1.961086 4.8957e-05
2:191181597 C T 0.083944 -9.0121e-06
2:191184475 G A 1.178030 -6.0918e-06
2:191184524 T C 1.587118 7.5360e-06
2:191186951 G A 0.048908 -1.9765e-05
2:191187841 A C 0.103039 1.2756e-06
2:191190180 A C 1.942445 3.7484e-05
2:191207447 C T 0.084570 2.0828e-05
2:191217364 T C 0.061284 -5.0564e-07
2:191224981 T G 0.610124 -1.4281e-05
2:191225687 T C 0.487627 -1.0979e-05
2:191231987 G A 1.143251 3.2476e-06
2:191235610 G A 0.035785 7.2252e-06
2:191236379 G A 0.524084 -8.6546e-06
2:191238799 C G 1.218613 6.2744e-05
2:191250278 C T 0.202393 2.9445e-05
2:191270888 A G 0.479340 -2.3100e-05
2:191278341 A G 1.241227 -2.1533e-05
2:191301368 G A 0.861754 1.2921e-05
2:191321726 A G 0.639233 -1.2832e-07
2:191328040 G A 0.023019 -3.7562e-05
2:191342332 G A 0.041946 -1.6972e-05
2:191343763 C T 0.885338 1.1075e-05
2:191346243 G A 0.020854 2.8794e-06
2:191365043 G A 0.188849 4.9797e-06
2:191371980 C T 0.026155 -1.2315e-05
2:191396102 T C 0.074865 -1.1837e-05
2:191398003 T C 0.371839 -3.2322e-05
2:191398353 C A 0.376681 -2.0719e-05
2:191408991 A G 0.093937 2.7028e-05
2:191413067 C A 0.640879 -1.1352e-05
2:191413091 G C 0.020196 -9.9187e-06
2:191435564 G A 0.036752 2.0441e-05
2:191442199 T C 0.068984 -6.8529e-05
2:191442869 A G 0.121676 -3.4908e-05
2:191450281 T C 0.051521 1.8734e-05
2:191461193 C A 0.062654 1.0761e-05
2:191469322 T C 0.962517 4.1137e-05
2:191493180 C T 0.092801 -1.0513e-05
2:191506911 A G 0.094418 2.6087e-05
2:191511138 C T 0.039128 -1.1423e-05
2:191511308 G A 0.467704 3.3984e-05
2:191515442 T A 1.011198 -2.6713e-05
2:191520845 A C 1.118895 2.9033e-05
2:191523743 C T 0.654261 1.0522e-06
2:191535311 C T 0.546487 -8.5562e-05
2:191537619 C A 0.043728 2.3693e-06
2:191538562 A C 0.264635 2.7920e-05
2:191541777 T C 0.070629 3.2771e-05
2:191560453 G A 0.630038 -7.9888e-05
2:191567537 C T 0.057831 4.4314e-05
2:191579025 A G 0.610748 -5.5577e-05
2:191598603 T C 1.694733 -2.0088e-05
2:191604422 A G 0.881131 1.8480e-05
2:191618824 T C 0.127012 -1.7076e-05
2:191619050 C T 0.020368 -6.7477e-06
2:191627500 G A 0.994148 -5.9866e-06
2:191658370 G A 0.039284 -6.4072e-06
2:191660828 A G 0.214818 3.0978e-05
2:191661741 G A 0.081710 1.0820e-05
2:191676777 G A 0.055890 -1.6450e-05
2:191679191 T C 0.053459 -6.3215e-06
2:191685265 A G 0.531835 -1.2364e-06
2:191689796 T C 0.030871 -1.7965e-05
2:191692079 C A 0.998429 -7.1313e-06
2:191695630 A C 0.082035 -8.6553e-06
2:191700188 T C 0.028505 4.7615e-06
2:191711185 G A 0.204964 -2.2852e-05
2:191714339 T C 0.066455 -2.2809e-06
2:191729154 G T 0.678767 -4.1487e-05
2:191730200 T G 0.522380 -2.9303e-05
2:191733871 G A 0.151333 -1.9663e-05
2:191741045 T C 0.021955 3.1878e-05
2:191764357 T C 0.041092 3.0532e-05
2:191770078 A G 0.091656 -1.6972e-05
2:191786670 C T 0.023782 -7.9308e-06
2:191800180 C T 0.108414 1.3187e-05
2:191813539 G A 1.212874 2.6650e-05
2:191815038 C A 0.913109 7.3994e-06
2:191828205 A C 1.274743 2.0389e-05
2:191830867 G T 0.300460 2.7189e-05
2:191860012 C A 0.078542 6.4170e-06
2:191860502 A C 0.242307 6.7715e-05
2:191862156 C T 0.035847 -8.6346e-06
2:191863640 C T 0.136042 5.9134e-05
2:191867867 C T 0.048379 1.6046e-06
2:191869163 A G 0.672964 6.8722e-06
2:191878487 C T 0.182107 -7.3288e-06
2:191881777 A G 1.179777 4.0071e-06
2:191887632 C T 0.420386 -3.1176e-05
2:191893270 T G 0.049366 -2.4086e-05
2:191902758 A G 0.390148 -1.9033e-05
2:191904556 G A 1.904790 -1.9935e-05
2:191910743 G C 0.188842 3.8429e-05
2:191920771 G A 0.101367 -1.4147e-05
2:191929948 A G 0.087800 1.5229e-05
2:191935804 T C 0.382547 -1.4085e-05
2:191938600 A G 0.164667 -2.5818e-05
2:191943629 C T 0.046055 8.4646e-06
2:191951021 A G 0.095541 -9.4423e-06
2:191964633 G T 1.552102 2.3297e-06
2:191970603 C T 0.031919 2.8883e-05
2:191973563 G A 0.612789 1.1780e-05
2:191984757 T C 0.298369 2.0889e-05
2:191992237 G T 1.252214 -8.8368e-06
2:191997769 G T 1.251788 -6.6518e-06
2:192008636 C A 0.112072 1.7001e-05
2:192009106 A G 0.071298 -3.1598e-05
2:192009310 A G 0.207389 1.4343e-06
2:192009455 C T 1.176862 -9.8516e-06
2:192013591 G A 0.206055 -2.9889e-05
2:192015072 G A 1.304640 -7.0981e-06
2:192017771 C T 1.263895 -6.6137e-06
2:192020729 G A 0.153459 -5.8326e-05
2:192024233 T C 1.823609 -2.8389e-05
2:192031227 T G 1.580445 5.2220e-05
2:192031263 C T 1.826128 5.8585e-05
2:192031576 G A 0.067367 -1.6039e-05
2:192032619 T G 0.038668 -5.1485e-06
2:192035161 A G 0.034711 4.8663e-05
2:192042056 T C 0.081139 -2.0868e-05
2:192047669 T G 0.238954 1.8002e-05
2:192049605 G A 0.491973 2.2828e-06
2:192056084 C T 0.104188 -1.6628e-05
2:192056808 A G 0.105759 -4.0336e-06
2:192060780 C T 1.621693 -3.5492e-05
2:192061869 C A 0.320029 -1.1367e-05
2:192063999 G A 0.064391 4.1357e-05
2:192064253 T C 1.301823 -3.2940e-05
2:192067225 T C 0.044507 1.3174e-05
2:192072088 A G 1.284578 -3.2140e-06
2:192080145 C T 1.378460 -9.3313e-06
2:192090557 T C 0.073320 4.8224e-05
2:192093816 A G 0.091376 -2.6389e-05
2:192096496 G A 0.048246 -3.2845e-06
2:192097552 T C 0.080110 -1.0871e-05
2:192101412 C T 0.027515 3.1717e-06
2:192101818 T C 0.647795 -1.8208e-05
2:192112050 G T 0.643459 -2.2693e-05
2:192117238 T C 0.564501 -9.5555e-06
2:192120913 A G 0.049483 3.2833e-05
2:192125713 G C 0.035084 -3.0020e-05
2:192129657 T G 0.065520 2.1387e-05
2:192140293 C T 0.049051 1.0205e-05
2:192141235 C T 0.044078 -3.4162e-06
2:192142226 T G 0.194107 1.1419e-04
2:192154412 G A 0.072090 4.4021e-05
2:192160875 T C 1.167303 1.0815e-05
2:192162118 G T 0.035944 -1.2029e-05
2:192167280 G A 0.341123 -3.8443e-06
2:192171317 A G 0.091328 -2.3174e-06
2:192173215 C T 0.027512 4.4384e-06
2:192175824 A G 0.180682 1.2833e-05
2:192189472 C T 0.736975 -1.0696e-05
2:192192027 G A 0.083025 -1.4377e-05
2:192206947 T C 0.150256 -2.5546e-06
2:192212383 T C 0.751302 2.9545e-06
2:192214789 G A 0.027635 -3.2501e-05
2:192214966 C T 0.752415 1.2469e-06
2:192216753 C T 1.192068 -9.0359e-07
2:192217976 C G 0.022799 -2.9125e-05
2:192220237 G T 0.061164 3.4895e-05
2:192221584 G C 0.024646 1.7127e-05
2:192237058 A G 1.978500 -1.1151e-05
2:192247808 G A 1.959908 -2.0394e-05
2:192265976 C T 0.071025 -1.3630e-06
2:192267027 C T 0.186340 -2.1740e-05
2:192280374 A G 1.956207 -2.2357e-06
2:192282535 G A 0.071564 -2.8571e-05
2:192298693 G T 0.040917 3.2082e-05
2:192302742 A G 1.965536 4.0652e-06
2:192306507 G A 0.020348 -1.0282e-05
2:192306958 A G 0.091097 1.5891e-05
2:192308821 C G 0.167903 -2.2021e-05
2:192309837 A G 0.031303 -3.5550e-05
2:192318715 A G 0.029518 5.4579e-07
2:192319209 G C 1.967850 -1.3847e-05
2:192331738 T C 0.031566 -5.6905e-06
2:192335988 A G 0.031673 -9.4649e-06
2:192337816 T C 0.076381 3.2484e-06
2:192338718 A C 1.951459 -1.7212e-05
2:192340675 T C 0.026778 2.5534e-05
2:192341466 G A 0.446811 1.5724e-05
2:192341763 C T 1.086978 5.3679e-05
2:192348077 C T 0.587368 -2.5994e-05
2:192348967 T C 0.212527 2.4822e-05
2:192349487 G A 1.436012 1.6511e-05
2:192350075 A G 0.031488 2.5240e-05
2:192352907 T G 0.144040 2.6452e-05
2:192355621 A G 0.082882 2.1344e-05
2:192362167 C G 0.287671 -4.2531e-05
2:192362357 C T 0.477656 -4.5631e-07
2:192366162 A G 0.064232 2.6091e-05
2:192366298 A G 0.672999 -3.0014e-05
2:192367852 A G 0.072496 7.5092e-06
2:192377897 C T 0.104928 -3.9101e-05
2:192381471 C T 0.252684 3.0932e-05
2:192384639 C A 0.171581 1.3092e-05
2:192390014 C T 0.223955 2.7694e-05
2:192390870 A G 1.431575 -2.7984e-05
2:192391062 C A 1.841993 -1.9736e-05
2:192394900 T C 0.396030 8.0071e-06
2:192397191 C T 0.144952 5.6178e-06
2:192405450 A G 0.789768 1.1537e-05
2:192405740 T C 0.126302 -8.8229e-05
2:192411535 T C 0.096596 -1.6051e-05
2:192417071 A G 0.182081 -4.4519e-05
2:192418205 A G 0.029008 1.0586e-05
2:192420033 C G 0.810207 2.6894e-05
2:192422191 A G 0.023818 -5.4435e-06
2:192423103 T G 1.870774 6.8908e-05
2:192426364 G C 0.367119 2.8736e-05
2:192427389 G A 0.174934 -4.4280e-05
2:192435677 T C 0.551170 9.6785e-06
2:192436979 T G 0.042563 3.6910e-05
2:192438017 C T 0.047464 1.7763e-05
2:192439145 C T 1.291504 1.0236e-05
2:192441892 A G 0.034834 2.5470e-05
2:192442474 C T 0.072603 -5.5061e-05
2:192443073 A G 0.555935 9.1435e-06
2:192447702 C T 1.967104 -1.7417e-05
2:192451231 A G 0.082090 4.3513e-05
2:192453913 C A 1.197291 7.6199e-06
2:192455145 G T 0.557704 2.5848e-05
2:192460718 G A 0.965403 2.0739e-05
2:192460775 G A 0.058285 -3.6415e-06
2:192466150 C T 0.045747 -2.0430e-06
2:192466200 C G 0.620878 3.4204e-05
2:192468143 T C 1.366006 4.1553e-06
2:192468197 G A 0.037775 2.7939e-06
2:192468989 G A 0.319581 -1.3267e-05
2:192469727 T C 0.036197 -2.4614e-05
2:192479674 G A 1.868784 5.2449e-07
2:192483003 A G 0.187709 5.7782e-05
2:192489335 A G 1.335914 -3.9227e-05
2:192494823 A G 1.381596 -3.5933e-05
2:192502179 C T 1.897737 8.0229e-06
2:192506634 G A 0.448726 5.5688e-05
2:192512724 A G 0.097372 -1.0196e-05
2:192515552 G C 1.659107 7.1122e-06
2:192519117 C T 0.127571 1.4625e-06
2:192519620 A C 0.109819 2.2078e-05
2:192523170 C T 1.372549 -1.1229e-05
2:192525375 G A 0.048947 -7.2141e-05
2:192532017 G A 0.220223 -1.9097e-05
2:192533998 C T 0.079318 -2.8224e-05
2:192535542 G T 0.063154 -4.8524e-06
2:192539951 C T 0.188634 -4.9757e-07
2:192558499 G A 0.060849 -5.9577e-05
2:192568292 A G 0.054692 1.2501e-05
2:192573633 T C 0.091315 -1.4315e-05
2:192574360 T C 1.571496 -2.4791e-05
2:192574468 T C 0.322216 -5.3919e-05
2:192585699 G A 0.040430 -4.9094e-06
2:192586791 A C 0.021471 -3.2820e-05
2:192586955 A G 0.271267 1.9325e-05
2:192587933 A G 0.096483 1.9632e-05
2:192596443 A G 0.120934 3.3829e-05
2:192601140 T C 1.103393 -2.9610e-05
2:192604268 T G 0.713754 3.9988e-07
2:192604476 G C 1.483524 -2.7751e-05
2:192611450 G A 0.446054 9.6283e-06
2:192611632 T C 0.161558 -2.2983e-05
2:192613946 G A 0.214874 3.2397e-05
2:192615511 T C 0.073365 -7.0189e-05
2:192616165 G A 0.275022 3.3417e-05
2:192617435 C T 0.337783 -4.6130e-05
2:192620378 C T 0.047444 8.5118e-06
2:192620630 G A 0.161840 4.2507e-06
2:192620669 G A 0.040310 -1.1474e-05
2:192620773 G A 0.077854 -2.6907e-05
2:192621416 G A 0.054153 -2.1681e-05
2:192625855 G C 0.193461 -1.0357e-05
2:192635332 C A 0.076384 1.5619e-05
2:192635500 A G 0.982638 -2.3987e-05
2:192643022 C T 1.698391 3.4767e-06
2:192644605 T C 0.031812 1.2326e-05
2:192645141 G T 1.962443 -2.8916e-05
2:192652912 A G 0.035964 1.4254e-05
2:192659428 T G 0.061671 -5.0110e-06
2:192662392 A C 0.020559 2.3271e-05
2:192668645 C T 0.197700 -1.8381e-05
2:192676357 A G 0.086216 2.3748e-05
2:192688085 A G 0.074566 -1.8354e-05
2:192689978 A G 1.243271 -1.1422e-05
2:192694603 T C 0.372919 -1.2905e-05
2:192696255 G A 0.704659 -4.4963e-06
2:192696403 G A 0.021689 1.6747e-05
2:192698793 G A 0.102471 3.0260e-05
2:192700398 C A 0.363036 2.1372e-05
2:192702407 C A 1.033620 -3.9892e-06
2:192704146 A G 0.053988 1.9090e-05
2:192704219 T G 0.352682 -3.2036e-06
2:192711385 A G 0.060804 -4.2133e-06
2:192711442 A G 0.083895 8.2785e-06
2:192720975 T C 1.395751 6.8804e-06
2:192721089 C A 0.136127 3.4861e-05
2:192725337 C A 0.165518 -1.5531e-06
2:192726730 A G 0.204068 1.0011e-05
2:192753035 G A 0.084375 -3.9903e-05
2:192762273 A G 0.135211 -1.8087e-05
2:192765031 T C 0.283367 -1.4168e-05
2:192770133 G A 0.034000 1.4786e-05
2:192770914 T C 0.075534 -1.4886e-05
2:192777602 T C 0.037535 2.8486e-05
2:192781936 A G 0.225257 -4.9977e-06
2:192782441 C A 0.220953 -6.2611e-06
2:192787728 G A 0.220275 -1.0193e-05
2:192796615 C G 0.213497 8.7320e-06
2:192796921 G A 0.160065 1.9882e-05
2:192799136 G A 0.468132 1.6603e-05
2:192802341 A G 0.066997 -6.2220e-07
2:192808197 A G 0.726409 4.2413e-05
2:192818166 T C 0.613214 4.1226e-05
2:192818602 C T 0.042150 2.1322e-05
2:192827063 T C 1.503843 -1.2835e-05
2:192836640 C T 0.036908 -3.3534e-07
2:192841273 A G 0.080409 -8.2573e-06
2:192842222 A G 0.482664 4.7003e-06
2:192850804 G A 1.436885 5.4592e-06
2:192855083 G T 0.035217 -1.6209e-05
2:192865778 T C 1.452403 -1.0841e-05
2:192865893 A G 0.039703 1.0828e-08
2:192873119 G T 0.056860 -3.6962e-06
2:192874259 C T 0.029709 -1.2203e-05
2:192874825 G A 1.066877 1.4927e-05
2:192875503 A G 0.045789 -3.2869e-05
2:192879000 T C 0.936713 7.6303e-06
2:192882850 A G 0.191410 2.5770e-05
2:192883414 C T 0.446454 -1.9209e-05
2:192914362 A C 0.199235 -7.7821e-05
2:192918499 T C 0.038096 -2.0705e-05
2:192919302 G A 0.028700 -4.5100e-05
2:192923448 C T 1.266486 -3.5709e-05
2:192929201 T G 0.052491 -1.9324e-05
2:192941089 A G 0.041326 1.8604e-05
2:192947888 A G 0.709129 3.0669e-05
2:192952249 T C 0.054906 2.0266e-05
2:192952897 C A 0.041650 1.9431e-05
2:192953602 C T 0.968321 1.1799e-06
2:192955505 C T 0.293507 7.9360e-05
2:192962499 A G 0.109647 2.4100e-05
2:192962504 T G 0.049249 -1.8909e-05
2:192967880 T G 0.152366 -4.9780e-05
2:192972425 A G 1.641359 3.4469e-05
2:192975450 A G 0.050064 -7.9406e-06
2:192980427 C G 0.862345 -1.1227e-05
2:192986007 T C 0.025110 8.5701e-06
2:192987520 A G 0.048749 7.6557e-06
2:192989689 G T 0.953809 -1.7189e-05
2:192991531 T C 0.130524 -2.8431e-05
2:192993494 T C 0.083457 5.8437e-06
2:192993610 T C 0.088721 5.3761e-06
2:193001777 T C 0.083298 3.6950e-06
2:193008931 G A 0.146409 -2.8202e-06
2:193010957 G C 0.028726 -5.3472e-05
2:193011395 A G 0.699482 4.4206e-05
2:193022486 G A 0.027700 3.7447e-06
2:193022606 A G 0.166751 -3.0940e-05
2:193025338 C G 1.749679 3.2438e-05
2:193028594 A G 0.529219 7.1839e-05
2:193034683 A C 1.021111 6.8815e-06
2:193037634 T G 0.439790 2.3218e-06
2:193047981 G A 1.797986 5.3997e-05
2:193048316 C T 0.044354 -2.4463e-05
2:193048628 G T 0.042241 -3.2976e-06
2:193057838 C T 0.657186 1.5223e-05
2:193058805 C T 0.053644 5.1991e-07
2:193061685 T C 0.036782 3.5233e-05
2:193063913 G C 0.146293 -2.4635e-05
2:193081195 C T 0.218084 -9.1162e-06
2:193083522 A G 0.155689 -2.0047e-05
2:193085409 G A 0.062398 4.0584e-06
2:193093850 A G 0.379444 8.5111e-06
2:193104745 C T 1.588056 1.0411e-06
2:193120208 G A 0.114136 -2.4075e-05
2:193127346 T C 1.451959 3.5225e-06
2:193149826 C T 0.040355 2.2484e-06
2:193152475 G A 0.050025 -9.4192e-06
2:193159899 C T 0.045192 1.0700e-05
2:193160788 G A 0.121102 5.7369e-06
2:193182227 A G 0.026525 2.7664e-05
2:193182839 T G 0.084482 -9.1671e-06
2:193197984 G A 0.048856 3.3264e-06
2:193198514 G A 0.036233 1.3292e-05
2:193204840 C A 1.806922 1.3814e-05
2:193206075 T C 0.442030 -2.6127e-05
2:193219171 A G 0.042241 2.0974e-05
2:193225347 C T 1.954471 -4.5553e-06
2:193232090 T G 1.904787 3.3891e-05
2:193233650 A G 0.037970 -1.0297e-05
2:193236073 T A 0.229957 -4.1355e-05
2:193239130 T C 0.022088 2.3804e-05
2:193241775 G A 1.830883 3.6267e-05
2:193251814 C G 0.034919 3.0421e-05
2:193258458 C T 0.036236 4.3059e-05
2:193291835 C T 0.616405 1.1521e-05
2:193298755 T C 0.032264 4.2726e-05
2:193307577 G A 0.200141 -1.4314e-05
2:193326463 A G 1.111358 5.0009e-06
2:193329061 C T 1.305831 4.2018e-06
2:193331208 C T 0.457648 1.6301e-05
2:193333903 T C 1.695795 7.7260e-06
2:193335108 G C 1.136205 4.2160e-06
2:193337095 G A 0.638931 -2.3990e-06
2:193342957 T C 0.059687 2.0855e-05
2:193360531 C T 0.979428 1.3628e-05
2:193361505 G C 0.057266 -5.2625e-05
2:193361761 G A 0.303189 -8.0872e-06
2:193366488 T C 1.458885 1.9945e-05
2:193369390 G A 0.979370 -1.7988e-05
2:193370448 A G 0.033250 -7.7080e-06
2:193388348 C T 0.058087 2.5742e-06
2:193409491 A G 0.048548 -8.0233e-06
2:193410008 G A 0.074972 1.5839e-05
2:193424198 C T 0.125798 -1.6990e-05
2:193430302 T C 0.065790 -3.8496e-05
2:193430844 T C 0.038353 1.9610e-06
2:193433455 A G 0.105360 2.6902e-05
2:193443066 T C 0.126444 -1.5208e-05
2:193443247 T G 0.950069 -6.5128e-07
2:193447658 C T 0.048366 8.2318e-06
2:193448727 A G 0.041485 1.7807e-06
2:193475428 C T 0.096508 -5.6862e-05
2:193486854 C T 0.073132 1.4861e-05
2:193502620 G A 0.083567 -5.6907e-05
2:193537928 C A 0.038177 3.8977e-06
2:193551058 A G 0.083220 1.7187e-05
2:193564025 C T 0.074157 2.2772e-05
2:193572716 T C 0.427319 2.9584e-05
2:193575496 G A 0.266671 -3.4432e-06
2:193581969 T C 0.095369 3.0287e-06
2:193591631 G T 0.924830 4.8490e-06
2:193606681 T C 0.051771 1.3823e-05
2:193611552 C T 0.099780 -1.9205e-05
2:193620808 C T 0.946369 4.1508e-06
2:193624448 A C 0.105853 2.4632e-05
2:193625157 C G 0.417806 -1.7230e-05
2:193633603 A G 0.057217 3.1751e-05
2:193640441 G A 0.069607 2.7801e-05
2:193647766 T C 0.126396 1.5781e-05
2:193649391 G A 0.916891 9.3943e-06
2:193665741 G A 0.287950 -1.6712e-05
2:193681601 G A 0.083924 -1.4401e-05
2:193687124 A G 0.113137 1.7479e-05
2:193713164 C A 0.075689 3.3624e-05
2:193720837 G A 0.053988 9.3949e-06
2:193724080 T C 0.107638 1.5937e-06
2:193724558 C T 0.130641 -3.2807e-06
2:193739602 T G 0.703994 1.4323e-05
2:193742173 T C 1.183409 7.4143e-06
2:193742317 G A 0.579153 1.9940e-05
2:193766129 C G 0.252759 -8.4382e-06
2:193766708 C T 0.032182 2.2396e-06
2:193796926 G A 1.014554 3.6121e-05
2:193802411 T G 0.066053 -2.8367e-05
2:193808370 T C 1.012191 4.0101e-05
2:193815564 G T 0.111903 -1.5285e-05
2:193844991 G A 0.236007 -1.1940e-05
2:193882856 C A 0.089935 1.2934e-05
2:193884677 A G 0.042634 -4.1522e-05
2:193912393 G A 0.261980 -8.8542e-06
2:193920296 T G 0.046087 -7.6111e-06
2:193920436 C A 0.112809 -3.9825e-06
2:193925069 G T 1.061982 4.6449e-05
2:193954458 A C 0.427939 -3.8777e-05
2:193967425 T C 0.030030 -8.8135e-06
2:193972920 G A 0.050612 -2.5795e-05
2:193974130 C G 1.075388 4.5017e-05
2:193979679 A G 0.088037 -2.5622e-05
2:193984621 G A 0.170240 -6.0491e-06
2:194014371 A C 0.066754 1.1402e-06
2:194021408 A G 0.033182 1.5658e-05
2:194028079 C G 0.688206 8.6717e-05
2:194049584 A C 0.051352 -5.3062e-06
2:194050650 G C 0.053468 -1.4764e-05
2:194059847 G A 0.070418 -2.0167e-05
2:194068734 G A 0.389752 5.5030e-06
2:194093617 A G 0.073271 7.9568e-05
2:194097136 T C 0.089046 -6.0447e-07
2:194100270 A C 1.663674 -2.0477e-05
2:194116828 C G 0.042965 -2.6653e-05
2:194117751 A C 0.069974 -2.4780e-05
2:194119701 T C 0.036253 -6.6398e-05
2:194130053 T C 0.380145 -8.8678e-06
2:194137944 G A 1.061706 -1.0190e-05
2:194152706 G A 0.168306 5.2620e-06
2:194153309 T C 0.103026 1.0682e-05
2:194158775 A G 0.041988 -1.6734e-05
2:194159447 T C 0.035873 -3.4387e-05
2:194175383 C A 0.041608 1.5602e-05
2:194180337 G A 0.029897 3.3972e-05
2:194193137 A G 0.042786 -2.9336e-05
2:194205999 T C 0.109650 -2.6371e-05
2:194208071 G A 0.199722 2.2764e-05
2:194214645 G A 0.108761 7.3703e-06
2:194222244 T C 0.057471 4.2840e-06
2:194242810 G A 1.383225 -1.9667e-05
2:194269474 T G 0.038304 2.7679e-05
2:194275454 C T 0.027181 2.6385e-05
2:194283016 G A 0.420493 -1.1806e-05
2:194285086 C T 0.038921 -7.2520e-06
2:194285868 G A 0.645910 1.8294e-05
2:194297468 A G 0.055854 -1.5176e-05
2:194328088 A G 0.125256 -9.5618e-06
2:194329828 T C 0.665057 2.0796e-05
2:194346438 T G 0.033799 1.7540e-05
2:194351527 C T 0.807753 -6.3447e-06
2:194352190 G T 0.029544 1.9430e-05
2:194361358 A G 0.149048 2.2268e-07
2:194361841 A G 0.619258 -1.0216e-05
2:194372155 T C 0.027547 2.8389e-05
2:194390584 C T 0.056393 2.0479e-05
2:194405807 A G 0.084051 2.0676e-05
2:194417472 C A 0.074940 6.3662e-06
2:194430541 C T 0.643686 -1.5938e-06
2:194432548 C T 0.074456 3.0028e-06
2:194436699 G T 0.171681 -2.0821e-05
2:194465609 T C 0.061755 -2.3640e-06
2:194468070 A C 0.422769 1.7681e-08
2:194482702 G A 0.032981 4.6271e-05
2:194485762 G C 0.071535 1.2449e-05
2:194515826 G A 0.602558 2.0165e-06
2:194521001 A G 0.051248 -4.3999e-05
2:194530242 C T 0.156274 1.2992e-05
2:194538859 T C 0.071051 -3.2498e-05
2:194539738 C G 0.249270 6.4917e-06
2:194546603 G A 0.102805 -4.3442e-06
2:194558272 T C 0.051852 9.8639e-06
2:194577426 T C 0.438625 -2.1272e-05
2:194579732 A G 0.073606 2.8093e-05
2:194586211 T C 0.310603 -1.6807e-06
2:194590804 A C 0.033721 3.2110e-05
2:194591076 T G 0.043640 -2.3841e-05
2:194597305 C A 0.083827 2.0246e-05
2:194610927 T C 0.194380 -1.2901e-05
2:194632751 C T 0.056724 6.9460e-06
2:194658886 A G 0.604048 5.7125e-06
2:194667927 T G 0.536642 -8.7452e-06
2:194675473 C T 0.078491 -4.1093e-05
2:194709652 A C 0.042280 2.0407e-05
2:194719145 C T 1.808065 -3.8280e-06
2:194726307 G A 0.020374 6.9010e-06
2:194729439 A C 1.774172 -2.6288e-05
2:194729496 T C 0.039745 1.7975e-05
2:194729704 G T 0.041147 -1.1186e-05
2:194730146 T C 0.075193 2.6727e-05
2:194762836 G A 0.171292 -3.9791e-06
2:194765258 A G 0.070269 -2.5502e-05
2:194766209 A G 0.039119 -1.4326e-05
2:194794563 G A 0.083759 -1.3460e-05
2:194813172 T G 0.039333 -1.1462e-05
2:194849927 T C 0.031624 5.0135e-05
2:194853120 G A 0.146536 -8.0525e-06
2:194855219 C T 0.064712 -2.6535e-05
2:194872183 G C 0.558370 -6.0461e-06
2:194900263 T G 0.036467 -1.1992e-05
2:194901534 C T 0.061236 1.0139e-05
2:194902287 T C 0.543475 -5.4409e-06
2:194902484 G A 0.051063 1.4069e-06
2:194939310 T C 0.140015 3.4302e-05
2:194981382 A G 0.025113 1.2558e-05
2:194986654 C T 0.128882 -3.3325e-05
2:194990534 C T 0.580519 2.2503e-07
2:194991415 A G 0.101818 -1.4857e-05
2:195006184 G T 0.476140 -2.6373e-05
2:195033818 C T 0.025600 -2.1534e-05
2:195051558 A G 0.048804 2.0057e-05
2:195076641 G A 0.084353 9.3504e-06
2:195080877 A G 0.437596 -2.6238e-05
2:195102952 C T 0.076030 -4.8646e-05
2:195118525 C T 0.102610 1.3115e-05
2:195118846 A G 0.097738 -1.0170e-05
2:195120766 A C 0.492872 5.9418e-06
2:195130372 C T 1.906481 1.0871e-06
2:195134095 G A 0.267930 -1.0991e-05
2:195147510 G A 0.040884 1.3132e-06
2:195157234 T G 0.051657 -2.7608e-05
2:195167042 A G 0.159195 -1.4070e-05
2:195198744 C T 0.139739 -1.9519e-05
2:195198795 T C 1.906929 8.4107e-06
2:195205040 G A 1.769225 2.2423e-05
2:195218239 C T 0.040034 6.8621e-06
2:195218432 T C 0.130450 4.0794e-05
2:195238208 C T 0.070954 -1.3449e-05
2:195251354 G A 0.613880 -3.7368e-05
2:195251729 T C 0.093204 6.5232e-05
2:195253387 T C 0.070616 -3.7161e-05
2:195276812 T C 0.604295 -2.6972e-05
2:195277159 T C 0.116116 -8.2676e-06
2:195284272 T C 0.048408 -3.4365e-05
2:195288714 T C 0.027294 -1.1525e-05
2:195291796 C T 0.030783 -3.0390e-05
2:195291870 G A 0.296087 -2.3203e-05
2:195292804 T C 0.136175 3.3110e-05
2:195295841 T C 0.035143 -1.7493e-05
2:195298573 A G 0.061577 -4.7352e-05
2:195300730 A C 1.785003 -9.7501e-06
2:195310938 A G 0.094837 9.8074e-06
2:195317075 A G 0.028703 -9.7083e-06
2:195317324 A C 0.022971 1.4926e-05
2:195321940 T C 0.214715 -1.4940e-05
2:195325106 A G 0.072762 5.7999e-05
2:195325503 G T 0.063579 -3.0722e-05
2:195330635 T C 0.095122 1.1829e-05
2:195332249 C T 0.030037 1.9219e-06
2:195333929 T C 1.882238 -2.3319e-05
2:195344783 T C 1.564985 2.4992e-05
2:195352046 C T 0.059413 -3.3231e-05
2:195352624 G A 1.358560 -1.4686e-05
2:195355991 T C 0.024418 4.2242e-05
2:195361261 A G 0.103100 -2.1342e-05
2:195362601 G T 1.339913 1.8834e-06
2:195368653 T C 0.470508 6.2773e-05
2:195368744 T C 0.055935 -1.1356e-05
2:195369061 A G 0.076118 -1.2965e-05
2:195373284 C T 0.423629 -3.8897e-05
2:195375117 C G 0.595015 1.3373e-05
2:195377437 G T 0.202682 5.1594e-05
2:195377636 G C 0.102876 -3.1320e-05
2:195384903 G A 0.494654 -8.9543e-06
2:195411156 C T 0.054439 7.2245e-06
2:195417653 T C 0.068808 -2.0608e-05
2:195438704 A G 0.060733 1.1581e-07
2:195440810 G A 0.061661 1.1185e-05
2:195448667 C T 0.021036 -1.1827e-05
2:195455377 A G 0.340533 -2.4369e-05
2:195468383 A G 0.034951 -2.1838e-06
2:195476299 C G 0.046422 3.3719e-05
2:195477427 C T 0.451799 -2.0146e-05
2:195478356 C G 0.161331 3.2496e-05
2:195481107 C A 0.039067 1.8707e-05
2:195482149 G A 0.391748 -2.5968e-05
2:195484469 A C 0.049765 8.5517e-07
2:195497820 A G 0.093963 8.4417e-06
2:195500615 C T 0.084680 3.8693e-05
2:195500763 T C 0.173236 -4.3849e-05
2:195513675 C T 0.087894 -3.3554e-06
2:195518558 A G 0.089698 1.9174e-05
2:195519360 T C 1.485676 1.4552e-06
2:195520368 G A 0.027395 -2.3936e-06
2:195539704 T C 0.021234 -1.5157e-05
2:195556215 A G 1.445704 -8.9867e-05
2:195563805 G A 1.869086 -3.4400e-05
2:195566303 A G 0.109423 -3.7096e-05
2:195566492 C A 0.084525 3.7508e-05
2:195567306 T C 0.021276 -1.4305e-05
2:195571955 T G 0.311934 3.0264e-06
2:195586736 C T 0.062310 2.2154e-05
2:195587043 G A 0.049414 2.4820e-05
2:195592248 C T 0.090997 1.1501e-05
2:195601117 G A 0.040589 1.4956e-05
2:195613419 G T 0.047392 1.0007e-05
2:195614794 C T 0.069230 -9.8275e-07
2:195615040 A C 0.096385 1.4561e-05
2:195615942 A G 0.080905 1.6872e-06
2:195617483 T C 0.054650 3.3151e-05
2:195630511 C T 0.072729 2.9168e-05
2:195651732 G A 0.036993 1.6670e-05
2:195666322 C T 1.554260 -8.5230e-06
2:195666715 G A 0.115207 -3.8866e-05
2:195667612 C T 1.775119 2.1545e-05
2:195680996 C G 0.051326 -3.8000e-05
2:195694007 C T 0.055224 1.0612e-05
2:195701835 C T 0.048019 2.7789e-05
2:195702792 G C 0.218139 -1.5965e-05
2:195713044 C G 1.550839 -9.0693e-06
2:195713833 A G 1.954750 1.2593e-05
2:195724619 A G 0.051008 2.3340e-05
2:195726995 T C 0.183318 -2.8558e-05
2:195727273 C T 0.179660 3.9122e-05
2:195729459 G A 0.040320 2.0389e-05
2:195736414 T G 0.133160 -6.1311e-05
2:195738093 C T 0.188021 1.9843e-05
2:195738795 C T 0.045107 -1.7235e-05
2:195741578 G C 1.854298 2.9213e-05
2:195748454 G A 0.041329 2.1813e-05
2:195753154 A G 0.282513 -1.3887e-05
2:195753857 G T 0.043929 -3.8103e-07
2:195761115 T G 0.025554 -1.4344e-06
2:195769570 C T 0.100884 -3.0030e-05
2:195769829 C T 0.117671 4.0334e-06
2:195771061 C T 0.273808 -8.7510e-06
2:195782011 A G 1.880859 1.5046e-05
2:195785434 T C 0.117940 -3.1634e-05
2:195788873 C T 0.031072 2.2321e-06
2:195799180 A T 0.062063 -1.3699e-06
2:195802472 T C 0.044513 3.0467e-05
2:195812492 C T 0.044331 2.8777e-05
2:195828622 G A 1.706100 6.7045e-07
2:195833975 C T 0.232473 6.1502e-06
2:195841000 T C 0.107359 1.8299e-05
2:195841279 G C 0.022098 -2.6664e-05
2:195847343 T C 1.624471 2.9387e-05
2:195847753 A G 0.051553 8.3145e-06
2:195848176 A G 0.023656 -4.8150e-06
2:195851091 T C 0.332707 -2.3109e-05
2:195856120 C T 0.042413 -7.3077e-06
2:195859334 T C 0.024941 6.1133e-06
2:195865839 T C 0.056406 4.8223e-06
2:195866721 C G 0.026207 -1.3778e-05
2:195867196 T C 0.083197 3.3408e-05
2:195871819 T C 0.417605 4.8723e-06
2:195874230 T C 0.022721 1.2127e-05
2:195882408 C T 1.314180 -1.4526e-05
2:195886831 G T 0.046662 -1.5699e-05
2:195897450 C T 0.252090 1.1121e-05
2:195905913 C T 0.227003 3.6945e-05
2:195909746 A G 0.062414 3.5063e-05
2:195910693 T C 0.217506 -1.5681e-05
2:195913337 T C 0.314732 1.6638e-05
2:195921840 A G 0.047162 4.3247e-05
2:195924172 A G 0.037054 1.2569e-06
2:195926921 C T 0.047613 -9.8680e-06
2:195928055 T G 1.657883 -6.4258e-07
2:195948693 G A 1.057870 -1.9854e-05
2:195952499 C G 1.792244 -8.7653e-06
2:195954734 G A 1.865759 9.5360e-06
2:195955117 G C 1.614643 -2.4722e-05
2:195955184 C T 1.811888 -2.0847e-05
2:195958753 T C 0.158984 7.3825e-06
2:195960725 C T 0.097339 1.1052e-05
2:195960805 G A 0.091724 1.4000e-05
2:195966557 G A 0.048704 -2.2157e-05
2:195967171 T C 0.061268 1.0361e-05
2:195967238 G A 0.502142 6.2013e-05
2:195968110 G A 1.602156 1.1801e-04
2:195968887 C T 0.131485 -3.1016e-05
2:195968917 C T 0.076475 1.4221e-05
2:195973694 A G 0.038103 -1.7950e-05
2:195977983 G T 1.070051 5.5722e-05
2:195978081 T C 0.915699 3.3207e-05
2:195987324 T G 0.113253 -7.6061e-06
2:195988551 A C 0.060798 1.5312e-05
2:196000767 A G 0.083106 -1.9238e-04
2:196005527 T C 0.026074 -2.2206e-05
2:196007315 G A 1.584482 -1.4615e-05
2:196008723 C T 0.058535 -3.2307e-05
2:196011756 T C 0.059785 2.7175e-05
2:196012083 T C 0.238851 3.1295e-05
2:196021047 G A 0.135091 5.7644e-06
2:196024489 C T 0.062239 2.3159e-05
2:196024697 T G 1.603383 -2.6493e-05
2:196029967 A C 0.133926 3.1968e-05
2:196047615 C T 0.058331 -3.5583e-05
2:196048663 A C 0.218412 3.9138e-05
2:196052944 T C 1.592727 -1.8467e-05
2:196060959 C A 1.613399 -3.1201e-05
2:196071704 C T 0.062985 -1.5941e-05
2:196079530 C T 1.765648 -3.0769e-05
2:196084339 A C 0.293131 -1.4592e-06
2:196099637 A C 0.081288 1.1725e-05
2:196102559 C T 1.610098 -1.3823e-05
2:196105969 T G 0.034166 2.0868e-05
2:196116079 T C 0.110124 -2.3130e-05
2:196128472 T C 0.863542 3.5871e-05
2:196139519 T A 0.064478 2.1995e-06
2:196140985 T C 0.058957 2.8105e-05
2:196148001 G A 0.051368 -4.3502e-05
2:196155296 T G 0.020728 -1.3116e-05
2:196168161 C T 0.020134 -3.0959e-05
2:196176367 T C 0.024292 3.8470e-05
2:196189124 A G 1.616035 -4.5505e-05
2:196205940 T C 0.122394 -1.6015e-04
2:196206548 T C 0.020234 -9.3187e-06
2:196210476 G A 1.757345 -5.2293e-05
2:196234251 C T 1.698067 -6.1617e-05
2:196255789 T G 0.045007 2.2589e-05
2:196256958 A G 0.299570 -2.5291e-05
2:196264534 C T 0.156248 9.3479e-05
2:196265056 T C 1.787337 -8.4578e-05
2:196274111 C T 0.154212 6.8233e-05
2:196275023 C G 0.185038 -1.5103e-05
2:196277480 G A 0.121329 7.3919e-05
2:196277506 C T 1.305848 -4.4808e-05
2:196277534 C G 0.024506 -1.3882e-05
2:196281947 C G 0.039966 -1.0516e-05
2:196289817 C T 1.740688 -6.4490e-05
2:196295078 T C 0.067588 -1.6829e-05
2:196305182 T C 0.446441 -1.5031e-05
2:196309161 T C 0.134241 -1.7015e-05
2:196309295 C T 0.058282 1.4118e-05
2:196314803 C A 0.094063 3.8412e-05
2:196315854 T C 0.132813 4.0734e-05
2:196333125 G T 0.053822 2.3436e-05
2:196340317 G A 0.077040 1.7063e-05
2:196361205 G A 0.211160 3.9076e-05
2:196364109 T C 1.219587 -3.7012e-05
2:196367185 T C 0.096933 -1.6209e-05
2:196383509 C T 0.378661 1.5080e-05
2:196386730 C A 0.072531 -2.1317e-05
2:196399354 C T 0.068870 6.4188e-05
2:196409766 G A 0.021883 -1.0913e-06
2:196414190 A G 0.029920 3.4739e-06
2:196424759 T C 0.031433 1.6179e-05
2:196429106 G T 0.085693 1.0280e-05
2:196436943 A G 0.515346 3.0646e-05
2:196442199 C A 0.429588 3.6799e-05
2:196454192 G A 0.438839 -1.7044e-05
2:196459058 T C 0.100501 -9.3167e-06
2:196461451 A G 0.214377 1.9879e-05
2:196465136 C T 0.155819 -2.1391e-05
2:196465790 T G 0.057990 2.3466e-05
2:196469098 G A 0.118463 1.8017e-05
2:196470225 A G 0.388912 -1.0027e-05
2:196474516 G A 0.090601 8.2261e-06
2:196483979 T C 0.362987 2.0253e-06
2:196487880 C T 0.314550 2.4226e-05
2:196491123 G A 0.029024 9.5520e-06
2:196505282 G T 0.183571 -2.7767e-05
2:196506802 T C 0.294977 1.2728e-05
2:196523944 G T 0.126873 8.3709e-06
2:196536087 G A 0.059577 -3.4846e-05
2:196536150 C T 1.489016 2.4068e-05
2:196540530 G A 0.057536 -3.1544e-05
2:196549654 A G 0.067403 1.1397e-06
2:196594477 A G 0.034396 -7.7896e-06
2:196595225 G C 0.020936 -9.5343e-06
2:196602603 T C 0.043397 1.0654e-05
2:196637255 C T 1.229460 5.3114e-05
2:196641517 T G 1.219697 5.1457e-05
2:196642503 C T 0.068529 5.8496e-06
2:196646674 A G 0.042575 6.2316e-06
2:196654104 A G 0.029732 1.6314e-05
2:196659034 A G 0.119028 -2.0571e-05
2:196668526 A G 0.065254 2.1333e-06
2:196694902 A C 0.146439 -1.6485e-05
2:196717025 C G 0.067007 -7.1674e-06
2:196732301 G T 1.311995 3.1896e-05
2:196737271 A G 0.040622 4.4219e-06
2:196738365 C T 0.084320 -2.1502e-05
2:196738934 T G 0.034467 3.0711e-05
2:196740016 A G 0.059457 -3.0117e-05
2:196740524 C T 0.054192 1.7612e-07
2:196747481 C T 0.039352 4.5248e-06
2:196790910 C T 0.105327 2.1846e-06
2:196792574 A G 0.174301 -2.0510e-05
2:196822004 G A 0.207003 8.3129e-07
2:196825238 A C 0.078302 -1.6946e-05
2:196825402 C T 0.260439 -3.9625e-05
2:196827561 G A 0.112095 -3.4556e-07
2:196831225 C T 0.183698 3.1192e-05
2:196837129 C G 0.091652 -2.2939e-05
2:196851911 A G 1.347647 3.5018e-05
2:196860313 A G 0.174655 3.5422e-05
2:196864158 G A 0.155871 -3.3643e-05
2:196866420 T C 1.830896 2.1547e-05
2:196866433 C A 0.025580 4.9316e-05
2:196872044 G A 0.159902 -2.3130e-05
2:196882693 A G 0.041761 -3.9999e-05
2:196890509 A C 0.033740 -7.9608e-06
2:196897321 A G 0.073713 -1.3562e-05
2:196912067 G A 1.444509 2.0662e-05
2:196924449 T G 0.216870 -1.2310e-05
2:196925237 A G 0.029742 -8.4115e-06
2:196938217 A C 0.148854 -9.5853e-06
2:196943734 T C 0.156816 -7.8245e-06
2:196950487 A C 0.061784 3.7192e-06
2:196962552 G A 0.054004 6.0264e-05
2:196967337 A G 0.446217 -1.7025e-05
2:196968285 C T 0.066705 -5.7041e-06
2:196980842 T C 0.171857 4.0156e-05
2:196981992 C G 0.117651 -3.0604e-05
2:197002907 G A 0.258326 -1.5460e-05
2:197015060 C A 0.089163 -4.4805e-05
2:197021276 C T 1.226082 2.8081e-05
2:197041568 T C 0.497004 -3.7821e-05
2:197042960 T G 0.020494 -1.8126e-06
2:197048835 C T 0.030556 -6.8216e-06
2:197055451 G T 0.085995 1.0771e-05
2:197055688 T C 0.222732 -2.0577e-05
2:197056479 T C 0.029170 -8.0953e-07
2:197056723 G A 0.244209 8.4930e-06
2:197060793 T C 0.089754 -2.4186e-05
2:197063250 C T 0.113604 1.8493e-06
2:197064144 T C 0.034542 -3.6979e-05
2:197065415 C T 0.045451 2.4297e-05
2:197068127 T C 0.539528 -7.7910e-05
2:197068278 T C 0.020699 2.5199e-06
2:197069507 C G 0.076478 -6.7137e-05
2:197069636 A G 0.066812 9.5365e-06
2:197070713 T G 0.496495 -6.8165e-05
2:197073436 C T 0.243174 2.0992e-05
2:197077935 T C 0.708161 3.4254e-07
2:197080981 A G 0.056753 -1.7236e-05
2:197081215 C T 0.621741 -2.3716e-05
2:197081843 C T 0.086044 2.6671e-05
2:197090195 A C 0.035909 -1.5911e-05
2:197097950 A G 1.852065 -1.5300e-05
2:197098638 T C 0.147270 1.6960e-05
2:197110296 C T 1.329967 2.8481e-05
2:197115200 A G 0.057529 -7.5606e-06
2:197115722 G T 1.413343 5.7702e-05
2:197121614 A G 0.588312 -6.9714e-05
2:197122111 T C 0.039502 -1.4427e-05
2:197122493 G T 1.265450 7.8922e-05
2:197122989 A G 0.100971 -1.5163e-05
2:197124820 G A 0.523740 -2.8881e-05
2:197127830 T C 0.198547 -1.5283e-05
2:197132359 T C 0.053666 -2.2784e-05
2:197134790 A G 1.058649 2.5083e-05
2:197135270 C T 0.126513 -6.4105e-05
2:197137698 T C 0.461027 -4.2287e-05
2:197138653 A G 0.443552 -4.4590e-05
2:197139208 T C 0.033948 -1.7472e-06
2:197139536 C T 0.047775 7.5798e-07
2:197140572 T C 0.069461 2.0909e-05
2:197150402 C T 0.366259 8.3014e-06
2:197155054 G A 0.135883 -2.1407e-05
2:197156100 A C 1.961005 -1.1413e-05
2:197161292 G C 0.068123 1.2006e-06
2:197172538 A G 0.174281 -1.8704e-05
2:197184321 T C 1.631800 -1.7272e-05
2:197190821 C T 1.538135 -3.1696e-06
2:197197253 C T 0.067948 2.1104e-05
2:197200394 C T 0.128574 -7.2765e-06
2:197202407 C T 0.119209 4.0033e-05
2:197202726 A G 0.095291 3.8280e-06
2:197208397 T C 0.049207 6.3350e-07
2:197209534 T C 0.027064 1.0458e-06
2:197217284 T C 0.095456 -2.3383e-05
2:197219823 C A 0.379593 6.7631e-06
2:197220573 C A 0.075290 4.6898e-06
2:197223393 A C 0.064611 1.1407e-05
2:197226201 C A 0.041388 -5.5840e-05
2:197236209 T C 0.109832 -9.0979e-06
2:197238970 A G 0.103772 4.8821e-06
2:197239159 A G 0.037827 -9.0363e-05
2:197250780 A G 0.081181 -4.2973e-05
2:197255316 C T 0.083583 -3.0002e-05
2:197256269 G A 0.225367 -2.8655e-05
2:197257000 T C 1.630628 5.0561e-05
2:197259243 C T 1.365980 8.6991e-06
2:197259362 A G 0.265022 3.6310e-05
2:197260640 C G 0.044065 3.2530e-08
2:197262747 G T 1.921860 -1.6870e-06
2:197276954 C T 0.112747 -3.3835e-06
2:197279207 A G 0.101432 -4.5681e-06
2:197299434 T G 1.942383 1.0687e-05
2:197301294 T C 0.020423 3.4956e-05
2:197301966 T C 0.516265 2.0622e-06
2:197309433 G A 0.485316 -8.5892e-05
2:197313352 G A 0.147055 2.4034e-05
2:197313579 G A 0.272614 1.5380e-05
2:197321747 G A 0.354272 9.4311e-06
2:197324642 A G 1.531962 -7.0478e-06
2:197325640 C T 0.024876 -1.5108e-05
2:197333980 A C 0.045493 8.5622e-07
2:197335709 A G 0.340692 -1.4455e-05
2:197343774 T G 0.033172 1.2605e-05
2:197344471 T G 0.026204 -4.0064e-06
2:197345004 T C 0.108018 1.3131e-06
2:197345491 G A 0.074031 -5.4120e-06
2:197346486 C T 0.096742 1.3704e-05
2:197349240 T C 0.066984 3.0388e-05
2:197360596 C T 0.297571 1.7307e-05
2:197379351 G A 0.108310 3.7413e-06
2:197382725 C T 0.081762 -5.2071e-06
2:197384088 T C 0.414025 3.0608e-06
2:197384445 G T 0.039268 -7.9213e-05
2:197396012 T G 0.033809 -5.7446e-06
2:197398137 G C 0.033455 6.4642e-05
2:197403608 A G 0.113490 -2.4265e-06
2:197418009 C T 0.041215 -1.5226e-05
2:197448158 G A 0.142112 -2.3015e-05
2:197459132 T C 0.079860 -1.3376e-05
2:197468279 C T 0.034269 -1.4292e-06
2:197470574 G T 1.649587 -2.6290e-05
2:197472277 G A 1.548100 -2.0590e-05
2:197477480 T G 0.074959 -1.1789e-05
2:197485876 A G 1.695934 -8.1409e-06
2:197489819 C T 0.060447 -1.5384e-05
2:197501173 C T 0.030965 5.9796e-06
2:197502272 A G 0.107511 -1.8054e-05
2:197503547 G A 0.047198 -2.3379e-05
2:197510419 A G 0.032001 2.6103e-05
2:197516364 A G 0.283662 1.9247e-06
2:197516387 G T 1.504768 -9.2770e-06
2:197516948 T C 0.045442 1.8813e-05
2:197519149 T C 0.036340 -2.2227e-05
2:197521750 A G 0.108193 -2.0316e-05
2:197523383 T G 0.035344 5.4282e-06
2:197525487 G A 0.025804 -2.1546e-05
2:197538126 T C 0.153966 4.4255e-06
2:197550800 T C 0.055575 3.3084e-05
2:197551218 G A 0.072463 3.0870e-05
2:197582342 A G 0.061512 6.4231e-06
2:197585919 T G 1.393638 -9.9712e-07
2:197597443 C T 0.087436 1.3173e-04
2:197607570 G A 0.022020 8.5950e-06
2:197625951 T C 0.073456 -1.4967e-05
2:197637512 G C 0.022565 -1.6628e-05
2:197642652 C T 0.033257 -2.8916e-05
2:197645180 G A 0.039606 7.7036e-06
2:197662526 C T 0.138908 -2.0736e-05
2:197664437 T C 0.125182 -3.5432e-05
2:197701022 G A 0.071622 -1.6382e-05
2:197701647 T C 0.252120 -1.8494e-05
2:197710542 G A 0.141317 -2.9694e-05
2:197711388 C T 0.253970 -1.4987e-06
2:197730518 C T 0.095875 -3.0397e-05
2:197735782 A C 0.038489 1.6039e-05
2:197736503 C T 0.141586 -3.3052e-05
2:197765049 C T 0.394978 -1.6226e-05
2:197783391 A G 0.026126 -2.1713e-05
2:197787935 C T 0.061927 -2.4018e-06
2:197804900 T G 1.763931 -1.5582e-06
2:197823015 C A 0.139635 -2.2651e-05
2:197828651 G A 0.617759 -2.4851e-05
2:197833530 C T 0.285532 -2.1093e-06
2:197838593 C A 0.028187 7.9156e-06
2:197846606 C T 0.057503 -2.5293e-05
2:197848993 G A 0.022714 -8.4955e-06
2:197853567 G A 1.463283 -4.2559e-05
2:197857070 T C 1.114221 -8.7355e-05
2:197863698 A G 0.095343 6.1873e-05
2:197863851 T C 1.804244 -3.7591e-05
2:197872574 T C 0.025749 -1.5616e-05
2:197883186 C T 0.045305 3.8777e-06
2:197884438 A G 0.124893 6.6813e-06
2:197887407 G A 0.052504 -6.8671e-06
2:197895202 T G 0.144589 7.1309e-06
2:197898907 C T 0.048548 -3.5204e-05
2:197905952 G A 0.281066 1.8928e-06
2:197915582 A G 0.361695 -2.3961e-05
2:197923396 T C 1.926982 -1.9008e-05
2:197923494 A G 0.029199 1.9366e-05
2:197926924 C T 0.022568 1.9425e-05
2:197946392 T C 0.109021 5.6158e-05
2:197954717 A G 0.026268 6.3603e-05
2:197960874 T C 0.106856 -3.0851e-05
2:197964012 A G 0.026255 6.4776e-05
2:197966130 A G 1.927245 -2.4519e-05
2:197970621 T C 0.050171 -3.7019e-05
2:197978625 T G 1.888006 1.3658e-05
2:197981042 A G 0.078413 -1.2272e-06
2:197981406 A G 1.499305 -2.1361e-05
2:197988554 C T 1.091432 -4.3775e-06
2:197990741 C A 0.109118 5.4517e-05
2:198001319 G A 0.445337 1.5947e-05
2:198003950 A G 0.279651 1.6977e-06
2:198011878 A G 0.056140 -4.9602e-06
2:198013071 T C 0.113789 2.9068e-05
2:198022927 T C 1.500844 -1.6693e-05
2:198025388 C T 0.047324 -1.6271e-05
2:198025874 A G 0.056503 3.5878e-05
2:198026894 T C 1.608998 1.5383e-05
2:198028409 A C 0.082246 -1.6195e-05
2:198032711 G A 0.174148 -2.5593e-05
2:198035668 A T 1.659406 -1.3641e-05
2:198037222 A G 0.063423 -2.9762e-07
2:198048140 T C 1.382180 -1.0384e-06
2:198054958 G A 0.499588 -2.4327e-05
2:198069282 C T 0.107904 -1.0650e-05
2:198075465 T C 0.988747 3.7587e-05
2:198077025 A G 0.574112 -3.0800e-05
2:198077877 G A 1.037132 2.0481e-05
2:198078110 G A 0.066062 -2.1167e-05
2:198088063 A G 1.023402 -3.8713e-05
2:198092910 C A 0.414907 -2.3829e-05
2:198097758 G A 0.261815 -8.4879e-06
2:198101024 C T 0.163297 1.6518e-05
2:198111312 G A 0.428066 -5.1382e-05
2:198115646 A G 0.041404 1.4274e-05
2:198129160 C T 0.370699 -3.5512e-05
2:198132451 A G 0.815144 1.1435e-04
2:198138017 G A 0.486231 -2.8282e-05
2:198139103 T C 1.591497 2.9246e-05
2:198140379 C T 0.039719 1.5582e-05
2:198142210 C T 0.851172 2.2853e-05
2:198143381 G A 1.112257 -1.4186e-05
2:198144002 G A 0.831795 4.8258e-06
2:198148767 G A 1.202796 -6.2589e-06
2:198154535 T C 0.035701 9.3411e-06
2:198166117 A C 0.739717 1.4388e-05
2:198169130 C T 0.129470 3.3442e-05
2:198169235 A T 0.062463 -2.0202e-05
2:198176384 C T 0.041530 -7.8360e-06
2:198176805 C A 0.033361 2.3870e-05
2:198182012 C T 0.087611 3.5620e-05
2:198182359 T C 0.027645 -9.2976e-06
2:198187055 G A 0.032608 2.6524e-05
2:198187667 C T 0.086115 9.4984e-06
2:198199163 C T 0.369336 -2.2359e-05
2:198201765 G T 0.102795 -1.6323e-05
2:198204551 G A 0.066374 8.2707e-06
2:198223754 G A 0.869901 -3.3715e-06
2:198257008 G C 0.023363 6.5889e-06
2:198257075 A G 0.024779 -1.5665e-06
2:198263069 G A 0.056727 1.7172e-05
2:198266063 G A 0.023247 -8.9207e-06
2:198288826 C T 0.053374 5.1674e-05
2:198300431 T G 0.382154 -2.9846e-05
2:198307813 T C 0.955854 6.5211e-06
2:198390710 G A 0.072706 -5.2844e-06
2:198416030 A G 0.073875 2.9726e-06
2:198442490 T C 0.082220 5.8535e-08
2:198463090 T G 1.347647 -2.1061e-05
2:198466505 C A 0.047246 -1.9152e-05
2:198470546 T C 0.362211 -3.0541e-05
2:198477131 A G 0.051641 1.5877e-05
2:198497735 A T 0.029651 3.0267e-05
2:198511086 A G 0.959388 -7.0090e-06
2:198515254 A G 0.110118 5.2485e-05
2:198531384 T C 0.037097 2.5615e-05
2:198535679 A G 0.399276 -2.8498e-05
2:198545462 A G 1.066199 1.0278e-05
2:198576005 C T 0.074576 -1.3078e-06
2:198578081 T C 0.225562 9.1856e-06
2:198621428 C T 0.045747 4.6742e-05
2:198625141 A G 0.108424 4.3998e-06
2:198631714 A G 1.327598 -3.7773e-05
2:198638566 C T 0.074953 -5.3167e-06
2:198639353 C T 0.034195 4.9617e-05
2:198652672 C T 0.098861 -1.9081e-05
2:198655797 G C 0.029183 3.0550e-05
2:198659133 A G 0.047863 -1.5736e-05
2:198664027 T C 0.042371 2.4553e-05
2:198665072 T C 0.238500 -3.9086e-05
2:198665761 C T 0.027359 -2.0795e-05
2:198703935 G A 0.304235 3.1876e-06
2:198711900 A C 0.127535 1.5031e-05
2:198716295 C T 0.078328 1.2989e-05
2:198744851 T C 0.072239 -1.0996e-05
2:198746527 G C 0.159789 -1.6230e-06
2:198766642 C T 0.388473 -4.2024e-05
2:198775088 T C 0.099958 -2.4171e-05
2:198780562 A G 0.075287 -6.2902e-06
2:198792268 C T 0.031407 -2.2577e-05
2:198792320 A C 0.657679 3.1274e-05
2:198793084 A G 0.062998 2.4471e-05
2:198834966 G T 0.029271 2.5824e-05
2:198837531 G A 0.039979 -1.5375e-05
2:198842160 T C 0.069750 -4.7864e-06
2:198846486 T G 1.342039 -3.6081e-05
2:198849920 G C 0.020835 2.6430e-05
2:198876438 T C 0.024655 -2.1049e-05
2:198877234 A C 0.398000 -5.5504e-05
2:198895225 A G 0.042984 -8.2748e-06
2:198895483 G T 0.235514 3.7261e-06
2:198896895 G A 0.998341 -1.7448e-05
2:198922098 G A 0.081801 -3.8029e-06
2:198938362 T C 0.088215 7.2945e-06
2:198940255 T C 0.058652 3.6533e-06
2:198949344 G A 0.051323 -1.6221e-05
2:198950240 A G 0.953568 -1.1713e-05
2:198954774 T C 0.943243 -5.7470e-06
2:198957139 G A 0.978087 -5.2223e-09
2:198959212 G A 0.021046 -2.2890e-05
2:198962243 A G 1.788525 -3.8912e-05
2:198963998 G T 1.194863 -2.1295e-06
2:198967942 C G 0.041728 -6.1873e-06
2:198982801 G A 0.030978 9.3939e-07
2:198983501 T C 0.039791 6.5555e-06
2:198987935 A C 0.023659 -7.6812e-05
2:198992678 A G 0.248929 7.4939e-06
2:198996761 A G 0.096651 -4.6917e-06
2:199002562 C A 1.777810 -3.3508e-05
2:199004917 G A 0.021977 2.5596e-05
2:199007858 T C 0.035061 -1.3654e-05
2:199008506 T C 0.914573 -2.3278e-05
2:199016508 G A 0.027005 -6.9869e-05
2:199047626 A C 0.573687 2.5098e-05
2:199055906 A G 0.391395 -1.3612e-05
2:199068545 A G 0.131501 2.2998e-05
2:199079806 C T 1.748526 -2.6444e-05
2:199087090 T C 0.345664 -1.7775e-05
2:199090209 G A 0.145919 -4.6065e-05
2:199090815 A G 0.095603 -6.8338e-06
2:199097192 A G 0.068974 -5.5863e-06
2:199103410 C T 0.631190 -1.2417e-05
2:199108648 A G 1.717915 -1.7928e-05
2:199119197 C T 1.354256 1.7009e-05
2:199122020 A C 0.814806 1.3817e-05
2:199125903 A G 0.108157 8.0847e-06
2:199126658 T C 0.044396 1.2029e-05
2:199149356 G A 0.999081 2.9435e-05
2:199149946 T G 0.030329 -4.6979e-06
2:199154693 G A 0.050310 -3.3531e-05
2:199159611 T C 0.186135 -9.4047e-06
2:199159975 T C 1.143813 1.8724e-05
2:199160220 G A 0.078653 3.9359e-07
2:199161972 C T 0.442049 -8.1960e-06
2:199168113 C T 0.626535 -1.1039e-05
2:199169096 C T 0.620294 -8.5532e-06
2:199176719 T C 0.107726 2.9330e-05
2:199180902 G T 0.059947 3.3503e-05
2:199181791 T C 0.022156 -3.3971e-05
2:199182325 T C 0.129758 3.5558e-05
2:199185960 A G 0.038797 1.5637e-05
2:199186000 T G 0.021195 1.5078e-05
2:199188627 T C 0.025554 -9.3573e-06
2:199189678 A G 0.027109 8.2123e-06
2:199205665 T C 0.056214 -6.0241e-06
2:199221374 G A 0.072259 -1.0338e-05
2:199223853 T C 0.195632 -3.4232e-06
2:199231431 C T 0.702864 3.2185e-06
2:199233465 G T 0.282715 2.1019e-05
2:199246208 G A 0.421948 -1.5005e-05
2:199253336 T C 0.076439 -6.0596e-06
2:199261041 G A 1.476085 -5.1761e-05
2:199271554 A G 1.900811 -7.1351e-06
2:199275327 T C 0.059866 7.7423e-05
2:199279304 A G 0.081340 -2.8914e-06
2:199282283 A G 0.098394 -3.0087e-05
2:199282957 G C 0.048188 -8.0675e-06
2:199293849 C T 0.778209 -1.5551e-05
2:199296600 A G 0.140164 4.6331e-05
2:199297751 T C 0.283052 4.3432e-06
2:199300662 C T 0.199235 1.7662e-05
2:199307564 C T 1.496842 -2.5499e-05
2:199312684 C T 0.782887 2.6494e-05
2:199313043 A G 0.521289 -5.8391e-06
2:199320544 A C 0.033448 9.7331e-06
2:199323432 A G 0.123186 -1.1359e-05
2:199323515 G A 0.115065 2.8920e-05
2:199333009 G A 0.193318 -2.4511e-05
2:199334376 A C 1.462426 3.1042e-05
2:199339346 G A 1.773659 3.1560e-05
2:199346187 T G 0.722433 3.0904e-05
2:199349772 A C 0.044348 -9.7927e-06
2:199359898 A G 0.046438 8.1398e-06
2:199362455 T C 0.466646 9.9848e-06
2:199362889 T C 0.055958 2.0733e-05
2:199362905 G C 0.065124 3.8449e-06
2:199366959 G A 1.657176 -1.1033e-06
2:199370852 G A 0.067494 -7.7585e-07
2:199385721 T C 0.102539 -7.7275e-06
2:199386393 T G 0.065670 -6.6216e-06
2:199402205 T G 0.098131 5.8805e-05
2:199411794 G A 0.077157 -2.7193e-05
2:199415160 C A 0.079607 6.3284e-06
2:199419373 A G 0.715529 4.4264e-05
2:199434829 A G 0.099722 1.3049e-06
2:199453958 T C 0.022627 -1.6535e-06
2:199459339 T G 1.946538 -4.2406e-06
2:199471480 G T 0.023312 -1.2195e-06
2:199484578 G A 1.402758 4.3298e-06
2:199487189 A G 0.615675 -8.3731e-06
2:199490128 T G 1.053576 3.2056e-05
2:199490528 A G 0.103620 -8.1702e-06
2:199513652 G A 0.037713 1.0509e-05
2:199519513 C T 0.045912 -2.3288e-06
2:199529912 G T 0.893050 -3.0813e-05
2:199542506 A G 0.892680 -3.4662e-05
2:199557466 C T 1.923898 1.5587e-05
2:199558312 A G 0.045227 -2.3718e-05
2:199560757 G A 0.051985 4.4116e-06
2:199565298 C T 0.491132 -7.8551e-06
2:199571480 C T 1.468730 -3.7042e-05
2:199585143 T C 0.026570 -1.2985e-05
2:199587590 C T 0.067744 2.4447e-06
2:199600193 C T 0.453607 -1.1983e-05
2:199612407 C T 0.759127 -2.2079e-05
2:199615995 T C 0.038950 1.1487e-05
2:199621109 A G 0.029589 2.2787e-05
2:199630556 C T 1.696389 -6.2258e-05
2:199631942 T G 1.476841 -5.6974e-06
2:199632565 A G 0.650116 -1.7197e-06
2:199644038 T C 0.132790 -3.1017e-05
2:199644534 T G 0.084502 -1.0731e-05
2:199646763 C T 0.342863 2.3960e-05
2:199652916 A G 0.036902 -1.9617e-05
2:199669305 G A 0.081688 -3.5761e-06
2:199670655 A G 0.269637 2.2357e-05
2:199674720 C A 0.319681 -6.1806e-06
2:199676607 C T 0.703753 4.8510e-05
2:199679110 G T 0.180315 -1.4502e-05
2:199680501 G T 0.911691 -3.6250e-05
2:199684814 A G 0.080308 -4.1859e-05
2:199691562 A G 0.049096 4.9522e-06
2:199696832 C T 0.872066 -1.5473e-05
2:199699922 G A 0.055601 7.7691e-06
2:199701216 C T 0.043741 1.3687e-05
2:199708136 T G 0.086203 -1.0574e-05
2:199736794 T C 0.143517 -1.5341e-05
2:199739974 G C 0.171542 3.0901e-05
2:199742175 C A 0.139720 1.8073e-05
2:199742231 G A 0.609910 -7.5279e-06
2:199742233 T C 0.093934 2.0527e-05
2:199744537 A G 0.474582 5.9131e-05
2:199755938 T G 0.047684 4.2110e-06
2:199778451 G A 0.056500 7.7793e-06
2:199780757 C G 0.027518 3.7841e-05
2:199782944 T G 0.608573 -3.0985e-05
2:199784893 A G 0.154784 5.2933e-06
2:199804688 T C 0.109725 -1.8708e-05
2:199814348 T C 0.038340 -9.3893e-06
2:199821811 C T 0.063225 2.0837e-05
2:199828405 C T 0.064608 9.7915e-07
2:199830304 A G 0.357333 3.2908e-05
2:199852892 C T 1.342087 3.2495e-05
2:199856088 A C 0.065764 1.2636e-05
2:199863029 T C 0.029573 5.3929e-05
2:199865362 T C 0.051557 7.3511e-06
2:199865834 C T 0.034516 1.6044e-05
2:199871583 G A 0.048201 -2.8819e-05
2:199880772 C T 0.033779 2.2580e-05
2:199880895 C T 0.039748 1.3659e-06
2:199884960 G A 0.053952 -1.1153e-05
2:199885817 A G 0.046779 1.7191e-05
2:199901247 A G 0.344106 2.6599e-05
2:199904243 G A 0.043747 7.4944e-07
2:199912959 G A 0.068308 -1.3245e-05
2:199929517 A G 0.080821 -3.3795e-05
2:199932425 A G 0.172314 2.1298e-06
2:199934785 C T 0.021078 2.8244e-06
2:199947074 G A 0.041848 -8.6332e-06
2:199955881 G A 0.122585 2.9885e-05
2:199959803 T C 0.048110 7.9656e-06
2:199975304 A G 0.057480 1.6970e-05
2:199983384 A G 0.066789 1.1157e-05
2:199990731 G A 1.974634 3.0594e-05
2:199993534 A G 0.407857 9.5469e-06
2:200004170 G A 0.049190 -6.6253e-08
2:200004398 G T 0.056432 1.2155e-05
2:200011863 T C 0.331350 2.6712e-05
2:200025189 T C 0.104298 -9.9735e-06
2:200035506 C A 1.159497 -1.5845e-05
2:200059788 T G 0.042676 1.5121e-05
2:200060715 G A 1.843551 2.0506e-05
2:200067768 G T 0.876350 2.2825e-05
2:200085369 C T 0.075560 3.3663e-06
2:200085972 G A 0.025963 -2.9447e-06
2:200091394 A G 0.312576 3.0238e-06
2:200100504 A G 0.058529 -1.8185e-05
2:200118528 G T 0.049512 1.1194e-05
2:200123367 A G 1.101981 -1.0974e-05
2:200128358 A G 0.679773 -1.3636e-05
2:200140659 C T 0.262815 -5.5549e-06
2:200142591 C T 1.776165 -1.1766e-05
2:200154552 T C 0.182970 4.2859e-06
2:200162370 A G 0.079909 6.5253e-06
2:200164252 A G 1.630687 6.9808e-06
2:200195522 G A 0.072366 1.4050e-05
2:200196478 T C 0.028813 7.4421e-05
2:200201571 T C 1.738458 8.5715e-06
2:200208890 C T 0.064488 5.1524e-06
2:200222761 T C 0.079046 1.0160e-05
2:200223964 A G 0.092538 -8.2555e-06
2:200228996 T G 0.155326 8.5785e-05
2:200231047 G C 0.100010 9.5212e-06
2:200244917 G A 0.081246 -2.6415e-05
2:200275145 C T 0.117126 -8.0984e-07
2:200279048 C T 0.024522 -3.0246e-05
2:200290359 G A 0.539453 -5.5815e-06
2:200292599 C T 0.112419 3.5053e-05
2:200308530 A G 1.408945 -1.4152e-05
2:200323452 G A 0.337397 -9.7389e-06
2:200336779 C T 0.127701 -1.6610e-05
2:200353661 G T 0.246936 2.5450e-06
2:200371188 G A 0.205435 4.7549e-05
2:200371433 A C 0.247971 7.5767e-06
2:200382182 T C 0.054040 2.5523e-05
2:200391049 A G 0.049100 2.7555e-06
2:200435782 A G 0.057980 1.6227e-05
2:200442604 G A 0.544786 3.6853e-05
2:200445194 T G 0.026398 -7.2008e-06
2:200447031 A C 0.337715 -3.3457e-05
2:200449063 G A 0.036921 1.4035e-05
2:200456277 A C 0.098871 2.9418e-05
2:200459793 C A 0.336787 -2.1802e-05
2:200460112 C A 1.653748 3.9084e-05
2:200472560 T C 0.196119 1.6977e-05
2:200485487 G A 0.732674 3.6263e-06
2:200501967 G T 0.025080 7.6730e-06
2:200515472 A G 0.647964 1.2611e-07
2:200523384 C T 0.967353 1.4601e-05
2:200536068 T C 0.108248 5.2640e-05
2:200544328 A G 0.152586 7.6628e-06
2:200545802 T C 1.646724 2.1026e-05
2:200547937 T C 0.113010 4.4490e-05
2:200570845 T C 0.309558 1.8575e-05
2:200574485 A G 0.029271 7.6101e-06
2:200580494 T G 1.786636 9.0622e-05
2:200581094 A G 0.043604 -1.2062e-05
2:200581710 T C 0.032851 1.8932e-05
2:200597674 A G 0.065361 2.1593e-05
2:200598138 G C 0.020692 -3.8918e-05
2:200600920 A G 0.245456 -1.9636e-06
2:200602642 G C 0.314125 -8.6191e-06
2:200605177 T C 0.020325 -1.0571e-05
2:200606622 G A 0.023055 -1.6924e-05
2:200613244 G A 0.020306 -1.1652e-05
2:200615303 G T 1.807837 6.3052e-05
2:200616257 A G 0.063459 7.6736e-06
2:200617819 T C 0.052063 4.5705e-06
2:200618406 A G 0.021010 -3.7210e-05
2:200618907 G A 0.021523 -3.3581e-05
2:200619835 G A 0.088932 -6.2222e-06
2:200624646 T G 0.051489 -3.2441e-05
2:200626678 A G 1.302855 4.3464e-05
2:200627816 G C 0.127856 1.1477e-05
2:200638509 G T 0.153054 9.6512e-06
2:200639707 T C 0.023006 4.2014e-06
2:200643157 T C 0.075657 2.3822e-05
2:200651344 A C 0.230879 -4.0170e-05
2:200659103 T C 0.045873 3.0203e-05
2:200663178 C A 0.044987 -4.7737e-05
2:200693668 C T 1.378814 4.1145e-06
2:200693720 G A 1.616353 -4.7297e-05
2:200695743 C T 0.031712 -4.2593e-06
2:200699952 G A 0.188161 -2.7843e-05
2:200700685 C T 0.796841 1.2772e-05
2:200701788 C A 0.738354 -3.8428e-05
2:200710706 G T 1.349446 -1.1910e-05
2:200711563 C A 0.079231 -3.2749e-05
2:200713124 A G 0.089978 -4.6573e-07
2:200721555 C T 0.063375 -6.5868e-06
2:200723026 C A 0.061521 1.9225e-05
2:200726221 A G 0.625195 -1.0083e-05
2:200734368 T C 1.609358 -6.1756e-05
2:200758548 T C 0.033883 -3.1746e-05
2:200759100 T C 0.084723 8.8066e-06
2:200760629 A G 1.270757 5.7114e-06
2:200773512 C T 0.069013 -2.1164e-05
2:200776353 G T 0.334294 -9.1395e-05
2:200805095 A G 0.066634 3.5291e-05
2:200813126 C T 0.063199 -6.1446e-06
2:200823868 G A 0.107275 1.5335e-05
2:200828526 A T 0.023097 4.5889e-06
2:200900075 C T 0.042569 1.8531e-06
2:200901427 C T 0.375880 6.4164e-05
2:200914635 A G 0.043647 -2.3663e-05
2:200920896 G T 0.075787 -2.0517e-06
2:200939165 G T 0.341536 -8.2449e-05
2:200942180 G A 0.080075 -2.7968e-05
2:200943696 T C 0.054319 1.0897e-05
2:200952292 A G 0.103996 -4.1085e-05
2:200960006 T G 0.131079 1.4809e-06
2:200963309 G A 0.194467 -4.5442e-05
2:200984032 C T 0.132186 4.0893e-05
2:200995839 G A 0.058886 -3.2049e-05
2:201004427 C T 0.034824 -2.9752e-06
2:201007351 G A 0.093506 3.4578e-05
2:201021954 C T 1.917916 3.1379e-05
2:201024885 A G 0.332389 -7.6763e-05
2:201043897 T G 1.941887 1.5208e-05
2:201054342 G A 0.079870 7.9546e-05
2:201055407 C T 0.020225 -8.1822e-06
2:201061730 T G 0.034101 5.5616e-06
2:201068209 G C 1.555202 -6.2516e-05
2:201085970 C T 0.129976 -1.4618e-05
2:201101507 C T 0.363140 2.9242e-05
2:201131720 G T 0.055880 6.5284e-05
2:201132135 G A 0.100432 5.7631e-07
2:201141002 C G 0.806701 5.4072e-07
2:201149979 C A 0.093032 -9.0676e-06
2:201150040 T C 0.800499 5.0671e-06
2:201158122 A G 0.342204 6.0282e-06
2:201170646 A G 0.035483 -1.0703e-06
2:201171129 A G 0.082194 6.6224e-06
2:201177202 C A 0.253168 -5.5586e-05
2:201180085 G A 0.041936 -1.5124e-06
2:201183701 G A 0.855804 3.4217e-05
2:201183839 A G 0.067809 4.1653e-05
2:201213137 G A 0.079195 1.8839e-05
2:201215874 G A 0.054209 -1.0544e-05
2:201224933 T C 0.107109 4.4924e-05
2:201229984 C T 1.899597 -1.7878e-06
2:201237510 C T 0.179043 2.7404e-05
2:201240086 G A 0.681666 3.0472e-05
2:201253956 G A 0.652781 -1.4773e-05
2:201254171 G A 1.407380 -2.3313e-05
2:201257133 T C 0.031618 -1.7625e-05
2:201257553 T C 0.031936 2.0538e-05
2:201261012 G A 0.250370 -2.3578e-05
2:201287415 C A 0.083697 6.7611e-06
2:201290536 G A 0.568033 -1.2088e-05
2:201294937 G A 0.065975 -4.2320e-05
2:201306139 G A 0.851536 1.5393e-05
2:201312329 C A 1.818626 6.5451e-06
2:201314274 G A 0.669536 -1.4029e-05
2:201317689 G A 0.024993 -9.4638e-06
2:201319820 C A 0.058587 -1.7087e-05
2:201327631 A G 1.931442 -1.0591e-05
2:201332473 A C 0.987880 -3.7622e-05
2:201334852 G A 0.577514 -1.1925e-06
2:201336400 G T 0.038012 -1.3293e-05
2:201337667 C A 0.056484 -4.6884e-06
2:201340484 G A 1.166011 -2.3701e-05
2:201344732 T C 1.567192 -5.7986e-05
2:201346859 C A 1.560207 -4.9319e-05
2:201352021 G A 0.284652 1.2443e-05
2:201353083 T C 0.207291 -2.9677e-05
2:201355106 A G 0.454026 -2.9968e-06
2:201355533 G A 0.696645 -4.4618e-05
2:201373914 A C 1.525473 3.9306e-05
2:201375692 G A 0.135861 2.2741e-05
2:201377084 T C 0.022698 -1.2875e-05
2:201378086 A G 0.035779 2.8997e-06
2:201379864 A G 0.240282 2.7748e-05
2:201384378 G A 0.063514 -2.2539e-05
2:201387929 A G 0.020283 -3.0154e-05
2:201397724 A G 0.144128 1.5815e-05
2:201412655 G A 0.135714 1.4950e-06
2:201433816 T C 0.428245 -8.5145e-06
2:201436555 G A 0.329643 1.3509e-05
2:201437334 C T 1.565988 -9.0106e-06
2:201449374 C G 0.063690 -8.1179e-06
2:201459445 G A 0.132485 1.7632e-05
2:201460104 G A 0.339046 1.9897e-05
2:201462331 T C 0.071041 2.6170e-05
2:201466875 G T 0.024159 -6.6485e-06
2:201478720 C A 0.037213 -1.7426e-05
2:201481060 A G 0.086608 4.5974e-06
2:201492524 T A 0.034649 2.6663e-06
2:201500074 A G 0.328114 1.6205e-05
2:201505269 A C 0.577075 1.1548e-05
2:201506097 A G 0.023045 3.0410e-06
2:201526330 G A 0.291527 1.3401e-05
2:201528427 G A 0.782046 -2.5947e-05
2:201528745 A G 0.072950 -1.3516e-05
2:201534389 G A 0.126214 9.2668e-06
2:201535098 A G 0.037652 -2.2940e-05
2:201539206 C T 0.810600 -2.2518e-05
2:201540533 A G 0.841269 -2.0115e-05
2:201541621 T C 0.125140 8.9771e-06
2:201541827 A G 0.173817 5.3180e-05
2:201542014 G T 0.175732 4.8125e-05
2:201544272 G A 0.097505 1.7483e-05
2:201549704 A G 1.087066 6.7812e-07
2:201558699 A C 0.303270 4.7795e-05
2:201559027 G A 0.089640 3.1104e-05
2:201560740 G T 1.574316 4.6414e-05
2:201562981 G A 1.519059 7.2950e-05
2:201565685 C A 1.895958 3.9465e-06
2:201566159 C A 0.050099 2.2488e-05
2:201570419 T C 0.034558 -3.1096e-06
2:201571143 A G 0.325417 -2.3419e-05
2:201576135 G A 1.698492 -1.1808e-05
2:201576284 G A 1.818344 6.4214e-05
2:201580954 T C 0.207220 -1.4892e-05
2:201581139 A G 0.072106 4.9527e-06
2:201581384 G C 0.285279 -2.4786e-05
2:201582193 C T 1.835258 -4.5178e-05
2:201588745 T C 0.045383 1.0747e-05
2:201591835 A G 0.187550 8.4534e-06
2:201596926 G T 1.514710 -4.3886e-05
2:201601871 A G 1.370485 -4.3374e-05
2:201608131 T C 0.202007 1.0555e-05
2:201609827 T C 0.038557 2.0037e-05
2:201624818 T C 0.920578 -1.7695e-05
2:201631318 T C 0.106645 2.8878e-05
2:201632512 C G 1.812141 -3.4978e-05
2:201636641 C A 0.196285 1.1143e-05
2:201637798 A G 0.213322 4.3334e-07
2:201644232 C T 0.408757 7.6419e-06
2:201661062 C A 0.027336 5.6271e-06
2:201674818 A G 0.177975 -4.1771e-06
2:201675761 T C 0.079341 2.0736e-05
2:201676441 A G 1.145494 -5.0107e-06
2:201677791 C T 1.472991 -5.0282e-06
2:201699860 A G 1.458470 -1.2821e-05
2:201713035 C T 0.218350 1.9029e-05
2:201722156 G A 0.140434 1.3249e-05
2:201722827 A C 0.134832 -1.1510e-05
2:201722832 G A 0.021926 2.5947e-05
2:201724360 G A 0.384669 1.8306e-05
2:201724391 C T 0.031887 -3.4075e-05
2:201726353 T C 0.032870 2.1923e-06
2:201730822 A C 0.027551 -9.0809e-07
2:201739327 A G 0.723946 1.8522e-05
2:201742345 T C 0.437985 -1.5304e-05
2:201748415 A G 0.290157 6.3106e-06
2:201768238 T C 0.429744 -1.5094e-05
2:201781361 G T 0.154248 1.2936e-05
2:201793113 T C 0.333833 5.7561e-06
2:201793176 C T 0.154271 6.6621e-06
2:201803139 T C 0.159639 2.0772e-05
2:201804319 G C 0.122277 9.4397e-06
2:201829800 C T 0.052667 -1.2815e-05
2:201834976 A G 0.035133 -2.9043e-05
2:201841408 T C 0.021851 1.1189e-05
2:201863300 T C 0.095661 -4.5353e-06
2:201886002 T C 0.053072 -1.6977e-04
2:201888436 A G 0.077098 1.2336e-05
2:201942480 A G 0.334398 6.5184e-06
2:201978599 A G 0.351873 2.8487e-06
2:202013135 A G 0.041826 -4.7554e-06
2:202015879 A G 0.028813 -7.4521e-07
2:202021495 T C 0.397283 -1.3110e-05
2:202023160 A G 1.042624 -5.7397e-06
2:202025375 A G 0.047931 -4.3543e-06
2:202036478 A G 1.854305 1.1425e-05
2:202036771 C T 0.041485 -9.2359e-07
2:202044050 A G 0.073265 1.0113e-05
2:202044159 C A 0.061687 -1.2350e-05
2:202048123 T C 0.994855 2.6374e-05
2:202064736 T G 0.109608 -2.4438e-06
2:202074098 A G 0.138873 7.3126e-06
2:202074207 G A 0.085709 -2.0563e-05
2:202075866 C G 0.046925 -1.6820e-06
2:202080760 A G 0.030783 -1.6833e-05
2:202082459 A T 0.999380 2.2243e-05
2:202086665 A G 0.131570 3.2244e-05
2:202110959 A G 0.427832 6.8343e-07
2:202111020 A C 1.823177 1.0480e-05
2:202111380 G A 1.147961 1.8814e-05
2:202115791 T C 0.673548 -1.9974e-05
2:202122956 C T 0.092999 -7.8949e-06
2:202122995 G A 1.437586 6.5842e-06
2:202125738 G A 0.060155 -7.4090e-06
2:202127822 A G 0.036804 -1.6722e-05
2:202131587 G T 0.144238 -5.7755e-05
2:202136014 T G 0.106840 1.5229e-05
2:202142991 T C 0.104525 -3.7484e-05
2:202143928 C T 1.466146 -1.2704e-05
2:202149589 C G 0.271163 1.7111e-05
2:202149696 A G 0.091062 -3.0966e-05
2:202154750 A G 0.112530 1.3320e-05
2:202173812 A C 0.173872 4.3114e-06
2:202189374 A G 0.083213 1.4853e-05
2:202202791 G A 1.024461 -1.6263e-05
2:202203823 C T 0.174616 -3.0092e-06
2:202212882 A G 0.041443 7.3613e-06
2:202213854 T G 0.116382 2.0364e-05
2:202215492 G C 1.214416 -1.6836e-05
2:202217171 G A 0.052423 -2.2076e-05
2:202225422 G A 0.029677 -4.1571e-06
2:202245423 T A 0.112127 -1.8736e-06
2:202252539 A G 0.598465 6.9621e-06
2:202264156 T C 1.366382 -8.4425e-07
2:202276129 T G 0.033383 -1.2039e-05
2:202278771 A C 0.032345 -1.1494e-05
2:202323425 C T 0.042413 1.4401e-06
2:202326942 T C 0.157020 1.9400e-05
2:202327487 T C 0.029475 -1.6587e-05
2:202337236 G A 1.331327 1.0887e-06
2:202346327 C T 0.784153 -2.7630e-06
2:202351922 A C 0.032432 -2.0488e-05
2:202352480 A G 0.037041 -1.8461e-05
2:202356749 C T 0.048480 -2.5349e-06
2:202358395 C T 0.113455 -4.6887e-06
2:202363838 A C 0.034279 1.9137e-05
2:202369188 T C 0.108135 7.6358e-06
2:202372252 C T 0.059061 -4.7431e-06
2:202382090 A G 0.047055 -2.0560e-05
2:202382774 A G 1.603074 6.0360e-06
2:202383000 C T 0.907679 -1.0996e-06
2:202385323 G A 0.179686 -2.2647e-06
2:202396786 G T 1.339744 1.1229e-05
2:202400872 A G 0.036743 1.9769e-06
2:202410300 T A 0.823810 -2.9734e-05
2:202430584 A G 0.103925 7.2490e-06
2:202437531 C T 0.036191 -1.3733e-05
2:202450924 A G 0.224861 -1.1061e-04
2:202452199 A G 0.995566 3.5838e-05
2:202462032 A G 0.066728 1.5597e-05
2:202462206 T C 0.161139 -2.3387e-06
2:202469533 G T 1.895527 -1.5701e-06
2:202490812 A C 0.103334 2.8409e-07
2:202493504 A C 0.981119 3.3754e-05
2:202501448 C T 1.299009 1.0830e-05
2:202510930 T C 0.135604 -1.6047e-05
2:202512449 T C 0.028794 -2.8231e-05
2:202513883 C T 0.996621 3.3946e-05
2:202521426 C T 1.278583 2.0549e-05
2:202523056 C A 0.025321 -8.6113e-06
2:202523347 T C 0.865000 6.1358e-06
2:202523908 A G 0.097381 1.1211e-05
2:202526353 C T 0.173905 9.9942e-06
2:202529514 C T 0.266031 -5.1181e-06
2:202531547 C A 0.221164 -4.6788e-05
2:202540338 T G 0.839153 -1.5484e-05
2:202540662 A C 0.426852 -3.4811e-05
2:202540869 G T 0.309055 2.2515e-05
2:202542836 T C 0.840766 2.0819e-05
2:202543051 T C 0.106135 -1.1074e-05
2:202543807 T C 0.112653 -2.5940e-05
2:202544452 C T 0.533305 7.0126e-05
2:202545984 T G 0.111718 -1.5772e-05
2:202548604 T C 0.060045 5.0056e-06
2:202555132 C T 0.477146 -8.1972e-06
2:202555755 C T 0.077092 -1.2083e-06
2:202560099 A G 1.748143 7.7134e-06
2:202566411 C T 0.029394 -2.7453e-06
2:202589472 C T 0.034104 -1.8742e-05
2:202595867 C T 0.761442 1.8432e-05
2:202605108 A C 1.357424 2.2991e-06
2:202614632 G T 0.242729 4.1696e-05
2:202625615 T C 1.804595 -1.6020e-05
2:202626437 C T 0.062300 -8.4069e-06
2:202630513 C T 0.262334 7.7869e-05
2:202636137 A G 0.119495 -6.9864e-06
2:202639198 G A 1.676067 -6.0291e-05
2:202652720 A G 0.101679 6.3372e-05
2:202656143 T C 0.050612 -1.8055e-05
2:202664292 A G 0.036188 2.1154e-05
2:202671381 G C 0.582645 3.1085e-05
2:202671773 G T 0.034539 -5.3418e-05
2:202672943 G A 0.524272 1.8516e-05
2:202674436 G A 0.456668 -1.4389e-05
2:202691382 G A 0.198534 -5.8045e-05
2:202693975 T C 0.072879 -2.1991e-05
2:202695890 A G 0.044299 -6.9570e-06
2:202699201 T C 0.197820 8.1488e-06
2:202699680 T C 0.051057 3.0826e-05
2:202700399 T C 0.052530 -3.8237e-05
2:202704078 C A 0.370930 2.0428e-05
2:202710867 A G 0.119962 -2.7721e-05
2:202711751 C T 0.074219 -7.2188e-05
2:202713676 G T 0.067565 3.6069e-05
2:202713979 A C 0.288275 1.6288e-05
2:202715298 C T 0.071999 -5.6604e-06
2:202731681 A G 0.190507 -2.5363e-05
2:202737180 G A 0.053670 -3.5228e-05
2:202737189 C G 0.165771 -5.4492e-06
2:202739103 A G 1.975153 3.8851e-06
2:202741064 A G 1.274029 -2.2462e-05
2:202744442 G A 0.174505 8.8954e-06
2:202768699 C A 0.058986 1.0440e-05
2:202771800 G A 0.807847 -8.2455e-06
2:202783154 G T 0.148201 1.0763e-05
2:202785123 A G 0.033361 -5.3300e-06
2:202787367 A G 0.114821 5.0033e-05
2:202791535 A G 1.601552 1.7040e-05
2:202793266 A G 0.104866 1.0996e-05
2:202793520 A G 0.190527 1.9482e-06
2:202803881 G A 0.243570 -2.2973e-05
2:202804132 A G 0.054202 -2.6844e-05
2:202805491 T G 0.107862 -4.9045e-06
2:202806638 G A 0.681484 -1.6712e-05
2:202807196 T C 0.160668 1.0880e-05
2:202810409 G A 1.001616 2.5266e-05
2:202815530 A G 1.520186 -5.2519e-05
2:202817791 C T 0.881914 8.3601e-06
2:202821474 T C 1.070503 1.7774e-06
2:202822531 T C 0.106330 -2.0546e-05
2:202827853 C T 0.092519 3.6152e-06
2:202832094 T C 0.172632 -1.3729e-05
2:202832130 C T 1.549707 2.1786e-05
2:202833449 G A 1.785727 -2.3066e-05
2:202833838 C A 0.485884 -1.2197e-05
2:202834037 C T 0.203656 -8.4881e-06
2:202835148 C A 1.044419 -1.8388e-06
2:202837219 G T 0.243690 -3.3672e-05
2:202837865 T G 0.188690 1.5505e-06
2:202838353 A G 0.876214 2.3328e-06
2:202839257 A G 0.053443 -2.1657e-05
2:202839429 T C 1.141112 -2.0919e-05
2:202848214 C A 0.223196 -2.0220e-05
2:202851115 T C 0.626266 2.6301e-05
2:202851306 A G 0.035230 5.8196e-05
2:202852216 G A 0.348206 5.4971e-06
2:202856406 T C 0.340831 -3.8952e-05
2:202857337 C T 0.675421 1.5344e-05
2:202859663 A C 0.221628 -2.7094e-07
2:202859911 G C 0.601484 7.3531e-06
2:202861219 T C 0.116889 9.8012e-06
2:202861743 A G 1.337855 -4.7552e-05
2:202864487 T G 0.406452 -2.2511e-05
2:202867522 C T 0.583729 -2.2879e-05
2:202874850 G A 0.496352 1.2036e-05
2:202879443 A G 0.062365 -2.1052e-05
2:202879564 T C 0.038109 -5.3332e-05
2:202885001 T G 0.052303 -1.7579e-06
2:202886171 T C 0.022948 8.9036e-06
2:202901235 T C 0.644063 -1.7222e-05
2:202918855 T C 0.067439 -1.2601e-05
2:202939654 C T 1.126860 4.5601e-06
2:202939836 C G 0.126980 2.1365e-05
2:202944594 C A 0.354954 1.1155e-05
2:202944979 A C 0.023406 9.1008e-06
2:202949851 A G 1.611751 3.3348e-05
2:202951113 T C 0.682295 1.9036e-06
2:202955820 A G 0.894949 -4.0875e-07
2:202960276 G A 0.039482 3.7986e-05
2:202960847 A T 0.835761 1.2889e-05
2:202964517 C G 0.305095 -1.9215e-05
2:202966342 A G 0.057107 -2.7861e-06
2:202974360 G T 0.363464 1.4387e-05
2:202976608 A G 0.500302 4.1907e-05
2:202983085 C T 1.564125 -2.9123e-05
2:202991651 C T 0.232722 -1.5309e-05
2:203009542 G A 1.206746 5.2213e-05
2:203012606 C A 0.070434 2.1146e-05
2:203032382 C T 0.102026 -8.2488e-06
2:203051886 T C 1.772172 -6.3812e-06
2:203052947 A G 0.261601 -3.6199e-05
2:203053279 C T 0.077468 -4.5272e-05
2:203069265 T C 0.259303 -3.4149e-05
2:203079635 G A 0.217402 2.3197e-05
2:203085149 G A 0.063660 1.3602e-05
2:203085243 T C 1.063573 2.2273e-05
2:203086693 A G 0.227646 7.9795e-06
2:203093011 T C 0.162525 -1.2058e-10
2:203098559 T C 0.708168 -2.8356e-05
2:203110615 T C 0.805150 5.0164e-05
2:203113559 A G 0.099751 -5.4978e-06
2:203135035 G A 0.023321 -1.9136e-07
2:203137347 A G 0.226130 1.0360e-05
2:203157538 G A 0.020494 8.2912e-07
2:203164439 C T 0.025389 -7.6488e-06
2:203169512 G A 0.024769 3.7099e-05
2:203171167 G A 0.032328 1.4414e-05
2:203173497 T C 0.230749 1.7874e-05
2:203209945 T C 0.051375 -5.1015e-06
2:203226214 G T 0.021562 1.7138e-05
2:203234252 G A 0.190871 -4.6522e-05
2:203245215 G A 0.207265 2.5854e-05
2:203246304 A G 0.270903 -4.5455e-05
2:203246411 A G 0.462670 2.4798e-05
2:203284990 C T 0.106275 -5.4670e-06
2:203346495 G C 0.036379 2.0568e-05
2:203357922 C T 0.159428 4.0659e-05
2:203379805 G C 0.073820 -1.4189e-05
2:203419494 G C 0.039658 3.1590e-06
2:203425905 A C 0.055682 -1.7735e-05
2:203431804 G A 0.241285 -5.8760e-06
2:203433118 T A 0.118427 3.9967e-06
2:203438090 T C 0.557328 -2.0084e-05
2:203454507 T C 0.194896 2.6566e-05
2:203454731 G T 0.225890 2.7883e-05
2:203457727 C T 0.128833 5.6789e-06
2:203465357 T C 0.187047 4.1063e-06
2:203469588 A C 0.895478 2.7785e-05
2:203478163 C T 0.054121 2.3110e-05
2:203488449 A G 0.591273 2.6424e-05
2:203525968 G A 0.494420 2.5796e-06
2:203539303 T C 0.035529 1.9927e-05
2:203555519 T A 0.022098 -8.9541e-05
2:203555828 T C 0.344492 -4.8870e-05
2:203557151 C T 0.594515 3.3290e-05
2:203561822 G A 0.073489 -3.1007e-06
2:203565523 A C 0.041183 1.1672e-05
2:203592529 A C 0.080594 6.1810e-06
2:203602207 A C 1.080909 3.6168e-05
2:203625483 A G 0.103354 -1.4361e-05
2:203628851 C T 0.031624 3.8874e-05
2:203629844 T C 1.114467 4.3230e-05
2:203630562 T C 0.105697 2.1208e-05
2:203636012 A G 0.211177 3.5416e-05
2:203639883 T C 0.052397 -2.2502e-06
2:203661779 G A 1.719668 3.0355e-05
2:203685439 C T 0.267226 3.0152e-05
2:203686059 G A 0.026168 5.2163e-06
2:203689744 G A 0.215662 -7.2797e-07
2:203692473 C T 0.072590 -7.8093e-06
2:203693277 A G 0.091659 1.1282e-05
2:203703612 G A 0.231888 -6.4168e-05
2:203708307 G A 1.626026 -1.9042e-05
2:203711376 T C 0.027041 -1.3340e-05
2:203738181 A G 0.084401 1.4799e-05
2:203741982 G C 0.043955 -4.0731e-06
2:203773503 T G 0.044614 1.7796e-06
2:203796988 T C 0.063722 -2.7836e-05
2:203805342 G A 0.025113 6.0125e-06
2:203805464 C T 0.023286 2.0623e-05
2:203820923 C T 0.076189 8.3462e-06
2:203829673 G A 0.061700 -4.5437e-10
2:203835790 T C 0.068880 -4.4171e-06
2:203840822 C A 1.099329 2.1141e-05
2:203852628 C G 1.852295 1.6365e-05
2:203879503 G A 1.886925 2.0478e-05
2:203880992 C T 1.743800 -3.9523e-05
2:203932994 G A 0.060278 -2.0368e-05
2:203940916 G A 0.022416 1.5048e-05
2:203942247 G A 0.034857 -3.1318e-06
2:203970578 G A 0.058603 -3.2256e-05
2:203983146 C T 0.041913 -3.5745e-05
2:203990956 A C 0.033477 5.8476e-06
2:203991818 C T 1.935798 2.1109e-05
2:203992707 G T 0.110952 1.1859e-05
2:204056488 C T 0.171334 -6.3737e-05
2:204056647 T C 0.072307 -6.7980e-07
2:204062061 G A 1.914846 1.1127e-05
2:204073414 G A 0.112887 1.1178e-05
2:204075501 A G 0.029096 -1.9090e-05
2:204093040 C A 1.123565 1.9245e-05
2:204105857 T C 0.028365 1.3280e-05
2:204121063 G C 0.290404 5.9045e-05
2:204141695 G A 0.164943 2.6938e-05
2:204144238 A G 0.060389 -4.4958e-07
2:204148901 A G 0.129213 -1.5176e-05
2:204154552 T C 1.106827 2.0672e-05
2:204165171 C T 1.890382 1.3445e-06
2:204169274 A G 1.914232 1.2339e-05
2:204176813 G A 1.650872 1.1845e-05
2:204193749 T C 0.073508 -3.7805e-05
2:204198303 G T 0.259092 5.6235e-07
2:204219562 T A 0.033393 9.5979e-07
2:204236054 G A 0.029936 5.9932e-06
2:204250689 G T 0.021562 1.3363e-05
2:204272090 T C 1.106139 1.8480e-05
2:204275029 C T 0.022357 1.6345e-05
2:204277302 C T 0.031699 3.0002e-05
2:204279165 A C 1.655293 4.7308e-06
2:204280763 T C 0.035318 -7.4944e-06
2:204287133 A G 0.118917 -1.5730e-05
2:204290349 G A 0.045886 2.2099e-06
2:204292753 A G 0.023094 9.3430e-07
2:204295184 C G 0.026230 1.6146e-05
2:204304214 A G 0.229113 1.8113e-07
2:204309464 C T 0.107404 1.7317e-05
2:204351363 A G 0.048902 -4.6999e-05
2:204352589 T C 0.074485 8.3646e-06
2:204363305 T C 0.133975 -1.8461e-06
2:204388891 C A 0.027865 5.9510e-07
2:204401398 C T 0.179936 2.3535e-05
2:204405278 G A 0.025464 1.5732e-05
2:204410426 C T 1.426930 6.2902e-05
2:204433096 G T 0.065377 8.6366e-07
2:204434878 A G 0.576368 -6.9463e-05
2:204442633 G A 1.320447 -2.6086e-05
2:204450276 C T 0.092837 -3.8759e-05
2:204450735 C T 0.185002 -1.8660e-05
2:204454414 T G 0.287444 -4.0091e-06
2:204459647 A G 0.313904 -3.8387e-06
2:204462128 G T 0.180121 5.7414e-06
2:204471389 G A 0.642878 -2.7056e-05
2:204473708 C T 0.197560 2.4534e-05
2:204478776 A G 0.064965 1.0428e-05
2:204484325 G A 0.818867 5.5908e-05
2:204493282 G T 0.054150 -2.3525e-05
2:204494698 G A 0.928397 3.9083e-05
2:204513337 T C 0.032984 5.2245e-06
2:204524762 A G 0.052115 -6.4163e-06
2:204525230 T C 0.361361 2.4249e-05
2:204530025 C T 0.336125 4.3125e-05
2:204530524 A G 0.135228 -2.0816e-05
2:204531332 A G 0.030800 -2.7231e-05
2:204546960 A G 0.178300 1.8539e-05
2:204555946 C A 0.353431 -2.3750e-05
2:204557225 A C 0.029761 6.7687e-06
2:204558348 T C 0.036129 -1.9791e-05
2:204573392 G C 0.719320 1.0682e-06
2:204577959 C T 0.059464 5.5685e-06
2:204579038 G T 0.046234 -1.8735e-05
2:204582623 C T 0.072343 -5.3779e-05
2:204584319 C T 0.122196 -9.2738e-06
2:204586515 A G 0.085323 2.6047e-05
2:204593726 A G 1.832003 -5.5921e-06
2:204608664 G A 0.342405 -4.9699e-06
2:204624096 C T 0.075569 -1.8859e-06
2:204632071 T C 1.464276 1.3970e-05
2:204639439 A G 0.020640 1.7605e-05
2:204648116 T G 0.298256 4.5432e-05
2:204648565 G A 0.037483 4.9458e-05
2:204659985 C A 0.393008 -4.4272e-05
2:204662427 G A 0.023886 1.0169e-05
2:204668145 G A 0.030193 1.5036e-05
2:204672537 G A 0.140223 -8.4851e-06
2:204672708 A C 1.962877 1.3958e-05
2:204672739 T C 0.032140 2.0740e-05
2:204678255 C A 0.227883 -2.1640e-05
2:204684034 T C 0.048996 -6.3639e-06
2:204684835 C T 0.343425 -2.5296e-05
2:204693876 T G 1.035006 -1.3433e-05
2:204697332 T C 0.033747 -2.1976e-05
2:204705808 G C 0.043218 5.5994e-06
2:204721752 C T 1.177936 -3.2886e-06
2:204723141 A G 0.072070 -3.1069e-05
2:204730944 C T 0.149824 -9.0734e-06
2:204732714 G A 0.768735 -1.6850e-06
2:204734487 T C 0.758154 -7.5410e-07
2:204738919 A G 0.902593 -6.9233e-06
2:204746767 G A 0.301271 1.1233e-04
2:204752161 C T 0.373728 -2.1962e-05
2:204760006 C T 0.089848 7.8260e-06
2:204765979 T C 0.921432 -1.1985e-04
2:204802578 C T 1.609933 3.2482e-06
2:204805211 T C 0.240142 -2.6191e-06
2:204813637 T G 0.224381 -2.5441e-05
2:204814676 T C 1.603818 -6.6641e-06
2:204815902 G T 0.544406 1.9161e-07
2:204816575 C T 0.449290 -9.7308e-06
2:204822097 A G 0.044607 -5.7384e-06
2:204822265 G A 0.303378 3.3026e-07
2:204825584 G A 0.197203 2.3835e-05
2:204826646 C T 0.038531 -1.3865e-05
2:204834613 T C 1.529690 -1.4641e-06
2:204836598 C T 1.222397 2.5603e-06
2:204840505 T C 0.066221 1.4084e-05
2:204842468 C A 0.630515 9.0937e-06
2:204845813 G C 0.212647 -5.7865e-07
2:204849533 G A 0.488601 -4.5694e-05
2:204849727 T G 0.080850 -8.5029e-06
2:204857886 G C 0.109660 -2.1434e-05
2:204857949 A G 0.021692 1.5493e-05
2:204864305 A G 0.042793 -2.7746e-06
2:204869057 G T 0.607641 -5.0263e-07
2:204869737 G A 0.034688 -6.9624e-05
2:204879022 A G 0.126646 2.4932e-07
2:204884340 T C 0.162074 9.5301e-05
2:204886438 T G 0.100273 1.5558e-05
2:204888819 G A 0.427644 -3.4261e-06
2:204891956 T C 0.032069 -7.4296e-06
2:204893825 C T 0.121228 1.4204e-05
2:204907137 C T 0.063453 -4.0098e-05
2:204915728 T C 0.041553 1.9287e-05
2:204916454 T C 0.044017 -7.8565e-06
2:204930391 T C 0.056179 -8.7760e-06
2:204931383 G A 0.036749 2.1445e-05
2:204938772 G C 0.201946 -3.0335e-05
2:204943386 G A 0.682626 3.6263e-06
2:204951247 A C 0.065306 3.3167e-05
2:204953455 G A 0.127902 -1.6024e-06
2:204961632 T C 0.031121 -2.3533e-05
2:204962905 C T 0.127879 -2.7509e-06
2:204969670 C A 0.396955 9.4002e-07
2:204986334 T C 0.401288 -1.3980e-05
2:204986978 C A 0.128415 -1.2223e-06
2:204987846 T C 0.378204 -1.1371e-05
2:204999862 A C 0.709495 -2.3981e-05
2:205001297 C T 0.036785 -2.7835e-06
2:205008562 T C 0.756118 9.2927e-06
2:205008621 T C 1.767355 4.5898e-05
2:205008681 T C 0.480467 -3.3329e-06
2:205010191 A G 0.433113 -8.6292e-07
2:205016921 C T 0.548736 2.1819e-05
2:205020184 C T 0.622702 1.8034e-05
2:205020494 T C 0.160685 -3.6280e-05
2:205021339 G A 0.168374 1.6783e-05
2:205024829 C A 0.300570 -1.4173e-05
2:205032057 C T 1.613656 3.9596e-06
2:205034126 A G 0.259147 8.9129e-06
2:205036369 T C 0.081928 -2.3987e-05
2:205036413 G A 0.680101 -9.7248e-06
2:205038038 G A 0.036925 -1.0355e-05
2:205038382 G A 0.270342 -4.1376e-06
2:205039136 T G 1.737078 -1.1528e-05
2:205041492 A C 1.691900 -1.7535e-06
2:205050399 G C 0.090919 -4.1435e-06
2:205050903 T C 1.605197 6.5947e-06
2:205053197 T C 0.265103 -2.2227e-05
2:205061400 C G 0.089046 1.4777e-05
2:205062901 C T 0.443604 6.1787e-05
2:205062952 A G 0.147747 -1.5913e-05
2:205064237 A G 0.118934 -5.3036e-06
2:205066703 T C 1.004534 2.2943e-06
2:205070615 T G 0.120524 7.3040e-06
2:205072783 G A 0.499351 5.4751e-05
2:205079622 A G 0.076011 -5.7930e-06
2:205088050 G A 0.071866 -3.1678e-05
2:205089262 G A 0.049681 3.1853e-06
2:205090019 G A 0.273250 9.3460e-06
2:205090645 T C 0.201946 7.8140e-06
2:205091424 T C 0.036470 -1.3155e-05
2:205092782 T C 0.026953 -4.5227e-06
2:205093360 T G 0.739149 -4.6847e-06
2:205093801 C T 0.046357 -8.6181e-06
2:205095348 C T 0.027573 -1.1527e-05
2:205096232 G T 1.300839 2.6366e-06
2:205113409 C T 0.300700 -3.1758e-05
2:205114662 A G 0.110481 1.9537e-05
2:205119404 A G 0.235274 -8.7414e-07
2:205123233 G A 0.390749 1.4751e-05
2:205123294 C T 0.928777 -3.7088e-06
2:205128021 A G 0.469544 -7.5032e-06
2:205132819 C T 1.592704 -6.8884e-05
2:205134612 T C 0.404212 -2.2529e-05
2:205143013 A G 0.059032 -1.1445e-05
2:205146040 G C 0.290414 2.8634e-05
2:205149366 A G 0.816669 1.4269e-05
2:205153119 C T 0.318302 -1.3649e-05
2:205157308 G A 0.089478 6.4956e-06
2:205159447 T G 0.119719 1.1410e-05
2:205161476 C T 0.155495 -1.8863e-05
2:205169549 A C 0.075923 1.0382e-05
2:205172413 C T 1.297538 2.8546e-05
2:205173282 A G 0.160577 1.3677e-05
2:205173286 C T 0.044630 1.3445e-05
2:205177507 A C 0.585333 3.7900e-05
2:205181193 G C 0.224371 -1.4555e-05
2:205188855 A C 0.343791 8.2237e-06
2:205200265 T C 1.281063 3.5149e-05
2:205209435 G A 0.323086 3.2629e-07
2:205211249 G A 0.154547 1.8397e-05
2:205211730 G T 0.144959 2.4300e-05
2:205223647 T C 0.897458 8.5156e-06
2:205224086 T C 0.094411 1.4017e-05
2:205224715 A G 0.133553 -6.5200e-05
2:205225459 G A 0.993356 -4.6977e-06
2:205227582 A G 0.046581 -6.0880e-06
2:205228339 C G 0.029988 2.2835e-06
2:205232072 G A 0.137357 6.5140e-06
2:205232155 A G 0.023266 -6.4779e-07
2:205239061 T G 0.053371 -2.0197e-05
2:205239583 T C 0.726851 -1.5551e-05
2:205240006 T C 1.780900 2.4465e-05
2:205240915 T C 1.488263 -2.8221e-06
2:205245469 T C 0.373646 7.9810e-06
2:205246071 C G 0.232015 -1.6492e-05
2:205253921 C A 0.754853 8.9018e-06
2:205258852 G A 1.682127 -2.7770e-05
2:205262097 A G 0.119482 7.3619e-05
2:205262693 T C 0.053024 -3.9169e-05
2:205265699 G A 0.225663 3.1213e-05
2:205268542 C T 0.066101 -5.8925e-05
2:205271576 A C 0.077738 2.9474e-07
2:205272469 G A 0.025304 -2.0947e-05
2:205272475 A G 1.653206 4.5211e-05
2:205279360 A C 0.027716 -3.1730e-06
2:205290701 A G 0.103441 8.1309e-07
2:205299722 A G 0.031264 -2.9991e-06
2:205299817 T G 0.142625 -2.1767e-05
2:205307882 A G 1.503515 -3.8413e-05
2:205309131 C T 0.024522 -6.3160e-07
2:205319568 G A 0.136211 4.9775e-05
2:205322416 T C 0.070801 1.1200e-05
2:205331294 A G 0.067903 1.1194e-05
2:205336453 G A 0.092483 -2.1241e-05
2:205354279 T C 0.710492 2.0874e-05
2:205355768 C T 0.185353 1.0383e-05
2:205356730 T G 0.085803 -4.6637e-06
2:205360430 G A 0.029612 -8.8752e-06
2:205362217 T C 1.059941 -1.1897e-05
2:205363596 G A 1.763311 -4.4165e-06
2:205364522 T C 0.057386 5.6634e-06
2:205368458 C T 0.072138 -1.1955e-05
2:205372172 A G 0.058065 2.7124e-08
2:205372268 T C 0.089721 1.1687e-05
2:205378570 G A 1.815267 -1.3442e-06
2:205378741 T C 0.042416 2.6129e-05
2:205387220 T G 1.546957 4.5694e-05
2:205388424 A C 0.404544 -1.1610e-04
2:205390946 C A 0.097440 -1.5591e-06
2:205391366 T C 0.048730 -2.0261e-06
2:205391934 T C 1.455957 3.9843e-05
2:205394417 A G 0.112841 1.1316e-06
2:205394481 T C 0.066182 3.5496e-05
2:205394939 C T 0.053270 5.4270e-06
2:205395520 T G 0.274668 -4.1261e-05
2:205396400 C T 0.064537 -2.1146e-05
2:205399222 T C 0.039262 -2.9117e-05
2:205408048 G C 0.028550 4.8592e-06
2:205411589 A G 0.051596 -1.3318e-05
2:205419833 T C 0.038586 1.7923e-05
2:205422942 T C 1.510062 4.7539e-05
2:205425339 G A 0.091101 -6.6354e-07
2:205425896 C G 0.052913 7.6812e-07
2:205438485 G A 1.813047 6.4206e-06
2:205444472 T C 0.054011 8.8561e-06
2:205455638 A G 0.089413 4.6801e-05
2:205466544 G A 0.029780 -7.3474e-07
2:205472248 A C 0.055393 -2.3488e-05
2:205484076 C T 1.563894 2.7253e-05
2:205485491 T G 0.049126 -2.8920e-05
2:205494173 C G 0.214510 -3.8270e-05
2:205499484 G A 1.402732 3.4110e-05
2:205507559 A G 0.103305 -1.3611e-05
2:205520534 T C 0.043413 1.0160e-05
2:205525273 T G 1.617009 2.2899e-05
2:205533687 G A 0.058061 -2.0704e-05
2:205534079 G A 0.118924 -9.6795e-06
2:205536575 G A 0.111608 -7.9863e-06
2:205541304 A G 0.090042 4.9127e-06
2:205556738 A G 0.114857 -4.0778e-05
2:205561123 C A 0.258056 1.1569e-04
2:205570463 C T 0.055130 5.1776e-06
2:205574004 T C 1.664891 3.9458e-06
2:205580748 T C 0.170633 -1.0812e-05
2:205580966 A G 0.043439 -2.2281e-06
2:205589322 T C 0.288836 -2.0804e-05
2:205590646 G A 0.067231 -2.0411e-05
2:205592875 T C 0.054916 -1.3040e-05
2:205592878 A G 0.039680 5.1090e-05
2:205594037 T C 0.392865 -1.1751e-05
2:205606490 G A 0.028683 -2.7786e-06
2:205616495 C T 0.028060 5.0269e-06
2:205620551 G A 0.084508 -2.7238e-05
2:205623306 A C 1.486426 1.0401e-05
2:205623839 C T 0.090766 -9.0837e-06
2:205626483 G T 0.051255 -1.8465e-05
2:205645815 T C 1.878846 1.0449e-05
2:205662854 A G 0.222664 1.5493e-06
2:205664144 A G 0.030004 -1.9797e-06
2:205680939 T C 0.210235 3.6450e-06
2:205685137 G A 0.053352 -2.5253e-05
2:205687710 A G 0.105778 6.2707e-06
2:205689816 G A 0.074222 -4.5324e-05
2:205694022 C A 0.059597 -5.4648e-06
2:205695252 G A 0.034042 -2.7453e-06
2:205700834 C T 0.212702 -8.3984e-06
2:205705167 G T 0.032358 4.9199e-06
2:205712724 G A 0.041303 -3.3654e-05
2:205724785 T C 0.043062 -1.6595e-05
2:205733292 A G 0.277749 -6.1289e-05
2:205734087 G C 0.133592 1.1019e-05
2:205743207 A G 0.142031 9.5978e-06
2:205747506 A G 0.034893 -1.2185e-05
2:205755291 T C 0.046490 -6.6348e-06
2:205763334 T C 1.964916 -3.2934e-06
2:205766693 G A 0.531312 5.1228e-05
2:205768769 G A 0.132284 -1.5297e-05
2:205772012 T C 0.187872 1.7263e-05
2:205777539 C A 0.096378 -7.5675e-06
2:205780498 C T 0.783724 7.3903e-06
2:205784480 G A 0.108859 7.8401e-06
2:205785271 T C 0.102838 -7.6415e-06
2:205786640 T G 0.554092 1.1609e-05
2:205786734 A G 0.032948 -1.3669e-05
2:205789882 G A 0.028294 6.0740e-06
2:205791510 G A 0.548895 2.2438e-05
2:205793172 T A 0.366577 4.3852e-05
2:205799241 C T 0.094463 5.4276e-06
2:205799804 C T 0.745784 -1.4245e-05
2:205805004 G A 0.047788 -1.3887e-05
2:205806424 G A 0.515005 -1.4718e-05
2:205809480 C T 0.457259 1.7814e-05
2:205811323 A G 0.077332 5.3848e-06
2:205813964 T C 0.066591 -8.1391e-07
2:205828756 C A 1.219622 -2.5153e-05
2:205835803 T C 0.098131 -1.5328e-05
2:205840622 C T 0.046896 -1.8388e-05
2:205841156 A G 0.234478 5.8535e-06
2:205841191 A G 1.296681 1.1364e-05
2:205841897 A G 0.144085 -2.9556e-06
2:205842969 T C 1.621053 -4.5406e-06
2:205852771 A G 0.035159 -3.1409e-05
2:205864832 A C 1.774224 -8.0062e-06
2:205869215 G A 0.105908 5.7295e-06
2:205876928 C T 0.027888 1.9876e-05
2:205879501 T C 0.743281 -2.5545e-05
2:205891427 A G 1.065004 1.5621e-05
2:205891549 G A 0.064907 -2.9872e-05
2:205896386 A G 0.059139 -2.6267e-05
2:205905458 C T 1.000886 -3.3439e-05
2:205906945 G A 0.502496 -3.1179e-05
2:205909703 T G 0.577614 1.8025e-05
2:205909784 A G 0.022425 -1.2542e-05
2:205912403 C T 1.209557 -3.8158e-05
2:205916078 G A 0.102828 2.2261e-06
2:205916687 T C 0.446950 -7.6603e-06
2:205917945 C G 0.058717 -1.5056e-05
2:205920955 C A 0.022373 1.6490e-05
2:205924277 C T 0.227795 1.5461e-05
2:205929857 G A 0.481668 1.9306e-05
2:205930765 C T 0.680818 8.3108e-06
2:205935681 T G 0.851026 2.6970e-05
2:205937541 T C 0.831383 3.1968e-05
2:205943203 A G 0.163431 4.3095e-06
2:205954308 C A 0.413684 3.4717e-05
2:205955471 T C 1.549392 1.5897e-05
2:205956238 C T 0.038336 5.7905e-07
2:205956971 C T 0.070688 -2.7444e-05
2:205957500 A G 0.081266 -1.0210e-05
2:205957557 G T 0.839935 3.2881e-05
2:205966840 T C 0.446363 -5.0955e-05
2:205969220 A G 1.250182 3.7921e-05
2:205970803 G A 0.064829 1.0144e-05
2:205974842 T C 0.440975 -9.7104e-06
2:205981092 C T 0.718353 3.5564e-05
2:205986321 G A 0.451709 -1.8403e-05
2:205988943 C T 0.062482 -2.9849e-05
2:205990353 T C 0.664021 5.8735e-05
2:205990677 C T 0.864003 4.2150e-05
2:206001200 G A 0.150347 2.4990e-06
2:206002739 C T 0.036691 -4.9479e-06
2:206004697 G C 0.103892 -1.9671e-05
2:206006641 T C 1.530176 2.1533e-05
2:206022696 T C 0.085738 9.4128e-08
2:206024231 T C 1.324966 1.7294e-05
2:206024353 C T 1.515356 1.8988e-05
2:206027314 G A 0.083298 -2.3289e-05
2:206028701 C T 0.044351 -2.2467e-05
2:206032038 G T 0.780826 3.1736e-05
2:206033642 A G 0.396134 1.7473e-05
2:206034476 G T 0.100143 -1.3308e-05
2:206038725 G A 0.745261 -1.3148e-05
2:206047952 A G 0.097995 5.5316e-06
2:206048969 T C 0.132881 -2.6419e-05
2:206057649 C T 0.188336 -7.4181e-05
2:206058166 C A 0.054955 2.7469e-05
2:206062549 C T 1.352925 -2.1874e-05
2:206075108 G A 0.248530 -3.5376e-06
2:206081610 A G 1.488383 -1.4376e-05
2:206084552 G A 0.050869 -9.3216e-06
2:206085253 T C 0.183847 1.4900e-05
2:206086171 A G 1.156621 3.7368e-06
2:206088211 A G 0.373173 -1.7862e-05
2:206104554 A G 0.031683 -6.3541e-06
2:206107996 A C 0.213257 -1.7102e-05
2:206114499 T G 0.022662 1.0121e-05
2:206116391 T C 0.080071 -1.3941e-06
2:206117273 T C 0.137902 -1.2865e-05
2:206117986 C T 0.172610 1.7242e-05
2:206118422 G T 0.105570 -2.0852e-05
2:206119830 C T 0.101851 -2.2822e-05
2:206120784 A G 0.070029 -1.5831e-06
2:206139804 A G 1.277125 -3.5462e-06
2:206141835 T C 0.332363 -3.6034e-05
2:206146564 T C 0.295727 3.5595e-05
2:206150594 G A 1.793147 1.2518e-05
2:206155107 G A 0.464588 1.1345e-05
2:206173502 T C 0.199008 9.8464e-06
2:206179382 C T 0.080256 1.5772e-05
2:206183012 G A 0.025243 9.7731e-06
2:206199569 T C 0.068850 -2.3689e-05
2:206201605 C T 1.786769 9.2755e-06
2:206208049 C T 1.401015 -2.4716e-05
2:206209201 G A 0.051170 5.7849e-07
2:206220293 A G 1.460245 -2.5474e-05
2:206228193 A G 0.040440 -1.3169e-05
2:206228270 T G 0.051544 4.4179e-06
2:206229000 G A 0.268436 4.9935e-05
2:206229110 T C 1.718717 1.5942e-05
2:206246473 A C 0.537019 2.8003e-05
2:206247450 C T 1.371728 -7.9234e-06
2:206248341 G A 0.100484 -1.3567e-05
2:206248616 T G 1.718217 1.4756e-05
2:206251867 C T 1.734670 1.9717e-05
2:206254399 T C 0.048652 1.9987e-06
2:206262570 A G 0.284588 1.4249e-06
2:206267685 C T 0.065754 -1.8958e-06
2:206269781 C T 0.036791 -1.1599e-05
2:206270851 T C 0.066380 -8.2296e-06
2:206271954 G A 0.150162 2.9428e-06
2:206273288 A G 0.071152 6.3048e-05
2:206274515 T C 0.031897 6.8256e-06
2:206278900 A G 1.908367 -7.3734e-05
2:206288377 T C 0.022201 -6.5784e-06
2:206289009 C T 0.179299 -1.0305e-05
2:206297301 G A 0.043702 1.1612e-06
2:206301214 C T 0.062287 2.5086e-05
2:206303785 C T 0.065102 6.4719e-06
2:206305156 T C 0.134926 -9.9920e-06
2:206306315 T C 0.251006 5.3051e-06
2:206313471 A G 0.036723 2.2759e-06
2:206314671 G A 0.330620 2.6285e-05
2:206318302 C T 0.035165 -7.8432e-06
2:206318593 G C 0.137685 -5.5995e-06
2:206319485 G A 0.132975 4.3470e-06
2:206335141 G A 0.021695 -1.0905e-05
2:206340902 T C 0.068052 6.2258e-06
2:206342082 T C 0.124662 -2.4354e-06
2:206344298 T A 1.107800 4.7521e-05
2:206345419 G T 0.596498 -1.0691e-04
2:206347416 G C 0.508235 -1.3253e-05
2:206348590 T C 0.071395 -3.6967e-05
2:206349511 T C 1.559071 1.0349e-05
2:206356460 A G 0.071872 -7.0893e-06
2:206356524 G A 0.438115 3.4089e-05
2:206359207 G A 0.266317 1.1292e-05
2:206360193 A G 0.036759 -2.6643e-05
2:206364737 C T 0.792614 -1.7546e-05
2:206364791 G C 1.160302 2.7464e-05
2:206367628 T C 0.115967 3.6558e-05
2:206374660 C G 0.026538 -4.1204e-05
2:206393694 C T 0.046808 -2.0077e-05
2:206400627 A T 0.049220 -1.9524e-05
2:206400954 T G 0.331113 -2.6920e-05
2:206403189 A G 0.036788 -1.8137e-05
2:206408458 G A 0.068555 3.7780e-06
2:206410355 G A 0.036967 -8.4417e-06
2:206416405 T C 0.097466 -2.2573e-06
2:206417900 G T 0.262159 -1.3510e-05
2:206419749 T C 1.224056 3.4084e-05
2:206434789 T C 0.037661 -1.4352e-05
2:206436228 A G 0.336553 -2.3622e-05
2:206438261 A G 1.103357 3.7961e-06
2:206441345 C T 0.326128 -7.6067e-06
2:206447340 C T 0.037859 -3.5051e-05
2:206448562 T C 0.086472 1.9630e-06
2:206451465 A G 0.759056 -8.0439e-06
2:206455136 A G 0.340945 1.9886e-06
2:206464465 T C 1.188414 1.2286e-05
2:206471542 T C 0.055166 -1.5015e-05
2:206474012 C T 0.923009 -3.5168e-05
2:206475138 T C 0.020036 3.8598e-05
2:206475363 C T 0.214069 4.4638e-05
2:206478258 A G 0.150061 -7.5687e-06
2:206487606 T G 0.607310 1.9137e-06
2:206489129 T C 0.043413 -2.8720e-05
2:206490310 G A 0.215221 -3.3356e-05
2:206495274 A C 0.922931 8.4867e-07
2:206497639 A G 1.224455 -5.2575e-07
2:206497721 A G 0.355613 -1.2809e-05
2:206500542 G A 1.124111 2.7640e-06
2:206502472 G A 1.202751 3.5232e-06
2:206508139 C T 0.117418 -8.2365e-05
2:206508387 A G 0.041511 2.1672e-05
2:206510949 A G 1.160422 7.5514e-05
2:206517804 G A 0.038242 -1.8803e-05
2:206519097 C A 0.124831 -8.6864e-06
2:206521133 A C 0.032900 7.1131e-06
2:206522975 C G 0.105334 -3.3502e-05
2:206525155 A G 0.025567 1.7320e-05
2:206526711 G A 0.028592 2.2101e-06
2:206527875 C G 0.023230 8.4777e-06
2:206527886 A C 0.800761 2.2589e-05
2:206535171 A C 0.121095 -2.8347e-05
2:206536329 G A 0.869326 -8.9307e-06
2:206536651 G A 1.054981 -1.0839e-05
2:206542550 A G 0.079643 -4.0520e-05
2:206544665 C T 0.979671 3.5154e-05
2:206545937 G A 0.034821 1.6882e-06
2:206550278 A C 1.848284 -2.8033e-05
2:206554544 A G 1.321837 -1.4763e-05
2:206556701 T C 0.659906 -4.2920e-06
2:206563023 A G 1.426829 -3.8805e-06
2:206567061 G A 0.125266 8.9723e-06
2:206569455 C T 0.041829 -2.1692e-05
2:206571135 G A 0.348245 4.8868e-05
2:206576448 T C 0.125626 1.1401e-06
2:206577114 A G 0.755119 -1.9049e-05
2:206577217 G C 0.040901 -1.2148e-05
2:206582462 A G 0.922535 3.5539e-06
2:206587671 A G 0.155459 -1.0345e-05
2:206590879 T C 0.115577 -1.6581e-06
2:206599428 T C 1.194542 -1.8790e-05
2:206599767 A G 0.635468 4.9467e-06
2:206600089 C T 0.020251 1.1222e-05
2:206601409 G A 0.030511 7.1444e-06
2:206601716 C A 1.314358 -1.3301e-05
2:206602516 A G 0.065364 -2.8810e-05
2:206602960 C T 0.060703 1.9080e-05
2:206604091 G A 0.608239 -4.8555e-05
2:206605892 C T 0.941010 -1.5726e-05
2:206606898 C T 0.227724 2.0260e-05
2:206609957 G A 0.021919 5.7396e-06
2:206609988 A G 0.883192 3.4580e-06
2:206612807 A T 0.058694 -4.0173e-05
2:206615066 G A 1.329627 -1.0540e-04
2:206615261 G T 0.123893 1.4187e-06
2:206619768 A G 0.037385 1.7581e-05
2:206620032 G C 1.835511 -3.9607e-05
2:206621403 C T 1.298071 -7.2675e-05
2:206623242 C G 0.047538 4.3064e-06
2:206627311 A G 1.239114 -4.5529e-05
2:206629229 T C 0.040355 -7.4544e-05
2:206629341 G A 1.953698 -2.2228e-05
2:206631618 A C 0.046668 7.1995e-06
2:206633843 A C 0.630580 -2.2202e-05
2:206639831 A G 0.226542 -4.6119e-05
2:206641984 T C 0.769329 1.3869e-05
2:206642220 T C 0.253441 3.1187e-05
2:206643432 G C 1.683224 3.4843e-05
2:206651315 T C 0.160367 7.2604e-06
2:206652300 G C 0.932240 4.8094e-05
2:206652963 C T 0.513814 1.3154e-05
2:206653706 C T 0.050690 2.6280e-05
2:206659474 A G 0.047386 8.1440e-06
2:206661702 G A 0.083788 -7.7467e-05
2:206663942 A G 0.250701 7.1944e-07
2:206665902 A G 0.044981 1.4074e-06
2:206667368 A G 0.437122 3.6131e-05
2:206668450 T C 1.916203 -5.8126e-05
2:206669214 G A 1.874153 1.9302e-05
2:206671765 T C 1.532981 -3.1560e-05
2:206672769 A C 0.030339 1.3444e-05
2:206673842 A C 1.572359 -2.2808e-05
2:206674607 A G 0.133251 2.0403e-05
2:206676605 G C 0.140405 -1.8736e-05
2:206680397 A C 1.590078 -4.5066e-06
2:206683366 C T 0.031644 -1.4436e-05
2:206684280 C T 0.063719 -2.9571e-05
2:206693111 G A 0.040122 -5.2548e-05
2:206694017 C T 0.072986 -1.2864e-05
2:206694181 C A 0.195535 -3.7889e-05
2:206695666 G A 0.053660 -1.1623e-05
2:206698554 T C 0.145390 1.6950e-05
2:206699696 T C 0.845012 8.9628e-06
2:206706184 T G 0.266528 -8.1973e-06
2:206713025 C T 0.094554 -3.0086e-05
2:206715655 T C 0.021900 2.8204e-05
2:206716491 T G 1.114006 9.6337e-06
2:206718037 T C 0.039128 1.2492e-05
2:206720023 A C 0.405598 3.3289e-05
2:206725525 T C 1.880641 1.5605e-05
2:206735520 A G 0.753285 -8.2102e-06
2:206736522 C T 1.603763 7.6361e-06
2:206738007 C T 1.216948 4.6484e-06
2:206738110 C T 0.463481 9.4513e-06
2:206739516 A G 0.075423 -5.1560e-06
2:206741801 C T 1.567955 9.1772e-06
2:206742471 T C 0.055695 -7.9135e-06
2:206742953 T C 0.052031 -6.6482e-06
2:206743729 T G 0.160435 1.8321e-05
2:206747856 A G 0.025606 -2.7307e-05
2:206748062 A G 0.636419 -4.1724e-06
2:206748376 T G 0.078799 -1.1791e-05
2:206748426 C A 1.187508 -2.7048e-06
2:206750234 A C 0.022786 1.0697e-05
2:206756776 G A 0.026278 -2.6298e-07
2:206758468 T C 0.097531 -1.6042e-05
2:206764809 A G 0.041449 -2.2075e-06
2:206767605 T C 0.464958 -2.2359e-05
2:206771825 C T 1.121764 1.2098e-05
2:206773299 T C 0.060587 3.4309e-05
2:206775235 C T 0.074135 -1.8699e-05
2:206775890 T C 0.050317 -2.4135e-05
2:206777728 A G 0.023227 2.0097e-06
2:206778549 C A 0.044280 -4.7849e-05
2:206787601 A G 0.399116 7.1879e-06
2:206789543 A G 1.064329 3.6686e-06
2:206793692 T C 0.058688 -5.6429e-05
2:206794799 G C 0.044844 6.1757e-06
2:206795746 C T 0.199923 9.1004e-06
2:206800945 A C 0.139668 3.2588e-06
2:206800999 C G 0.145137 -1.0972e-05
2:206801317 G C 1.379447 2.3799e-05
2:206801364 A C 0.486569 -2.2629e-05
2:206801570 G T 1.125032 5.5214e-05
2:206802278 C G 0.061667 2.5372e-05
2:206808059 G A 0.641985 -4.4109e-05
2:206809159 T G 1.519761 -6.8662e-05
2:206809815 C T 0.138512 -2.4842e-05
2:206810894 C T 0.381037 -3.9226e-05
2:206811645 T C 0.170581 1.1163e-05
2:206812263 T C 0.443984 -1.4773e-05
2:206812889 C G 0.792244 -5.1685e-05
2:206814901 T C 0.128940 -1.3064e-05
2:206820634 C T 0.283143 -7.2841e-05
2:206821108 C T 0.546016 1.4931e-05
2:206821290 T G 0.580698 4.0247e-06
2:206822425 A G 0.171211 2.8441e-05
2:206824722 C A 0.395306 -4.6408e-06
2:206825452 A G 0.051164 3.5549e-05
2:206828211 T C 1.128278 -2.0550e-05
2:206833918 A G 0.948203 -4.2580e-05
2:206836612 A G 0.409919 -2.1191e-05
2:206844645 C T 0.070123 5.7537e-06
2:206844998 C T 0.141232 -5.5016e-05
2:206848621 A G 1.505424 -1.4261e-04
2:206850129 A G 0.095177 -2.2074e-05
2:206864864 A G 0.560405 1.3306e-05
2:206873717 G A 0.033932 2.0650e-05
2:206876028 G A 0.226643 2.1550e-05
2:206887188 T C 0.022867 -1.9257e-05
2:206905421 G A 0.705899 -1.6063e-05
2:206911228 A G 0.739078 -3.7426e-05
2:206914392 C T 0.249309 -2.6955e-05
2:206920990 T C 0.020702 -8.7967e-06
2:206921451 A G 1.571246 -3.7349e-05
2:206949887 A G 1.219301 3.5889e-05
2:206957461 C A 0.175950 -2.6332e-05
2:206958722 T C 0.769358 -5.9717e-07
2:206965048 A G 0.062356 -9.9829e-06
2:206989879 T C 0.832103 -6.9485e-06
2:206998804 G A 0.035078 3.7126e-05
2:207002761 A G 0.065777 -4.1854e-06
2:207019118 A G 0.046104 -1.7580e-06
2:207030489 T C 0.160376 3.2368e-05
2:207041053 C T 0.859313 5.0815e-06
2:207041441 A G 0.664060 2.7714e-05
2:207041933 C T 0.272188 -2.2174e-05
2:207049543 G A 0.049807 -1.7559e-05
2:207055356 G A 0.142998 1.1158e-05
2:207058820 G A 0.162658 -9.1343e-06
2:207060010 A G 0.341983 5.2190e-06
2:207078300 G A 0.551742 1.2886e-05
2:207090524 A C 0.227558 1.9614e-05
2:207101467 G A 1.092487 -6.6469e-07
2:207103927 C T 1.117418 1.3585e-05
2:207105485 G C 0.255132 -9.0727e-06
2:207112625 T C 0.043793 -1.3210e-05
2:207112636 A C 0.061495 9.8034e-06
2:207113467 A G 0.021059 2.5371e-05
2:207122311 A G 0.376779 1.6111e-05
2:207128546 G A 0.486978 1.2258e-05
2:207129831 C T 1.113253 4.9648e-05
2:207162033 G A 0.055627 2.1587e-05
2:207168168 C T 0.081116 -1.3451e-05
2:207188593 C T 1.244304 4.9939e-05
2:207208641 A G 0.039576 1.9259e-05
2:207233632 A G 0.553949 2.0184e-05
2:207246168 G A 0.305199 7.7053e-06
2:207253049 A G 0.089825 -8.5888e-06
2:207255236 T C 0.037171 2.8048e-05
2:207260994 A G 0.025016 4.3129e-05
2:207263336 T C 0.043510 2.0904e-05
2:207263858 A C 0.117213 3.4226e-06
2:207267616 T C 1.270468 4.5525e-05
2:207270774 G T 0.076361 1.9216e-06
2:207273975 G A 0.501844 1.8135e-05
2:207285464 A G 0.048700 3.1965e-05
2:207287458 C T 0.051946 2.3851e-05
2:207294516 G C 0.626909 1.5466e-05
2:207296780 A G 0.043290 1.6243e-05
2:207297687 A G 0.031861 2.8534e-06
2:207299965 T C 0.021779 4.8524e-06
2:207304600 T C 0.830750 -5.7542e-05
2:207308961 G A 0.187907 -1.6205e-05
2:207313775 G A 0.822479 1.9335e-05
2:207316711 A G 0.048736 3.7492e-05
2:207316796 T C 0.159101 -4.8953e-06
2:207328595 G A 0.258446 -1.2469e-05
2:207353692 A G 0.030241 -2.0516e-05
2:207353794 C G 0.140171 -1.4031e-05
2:207354317 A G 0.037655 1.2210e-05
2:207365028 G A 0.650973 3.6029e-05
2:207391856 G A 0.054981 -2.6311e-05
2:207403730 A C 0.213695 -2.3542e-05
2:207427673 A G 1.581337 -1.0912e-05
2:207427735 G A 0.137292 -9.9034e-06
2:207431295 T C 0.152554 -5.7779e-06
2:207439638 T A 0.071379 -1.5870e-05
2:207439771 A G 0.948252 1.4960e-05
2:207449961 G A 0.256385 -1.0464e-06
2:207451594 C A 0.126639 -7.1017e-06
2:207453311 G A 0.103428 -1.6206e-05
2:207465830 G A 1.076391 -5.6440e-06
2:207483092 A G 0.031205 -1.1204e-05
2:207497869 T C 0.094684 -2.7229e-05
2:207498609 C T 1.541829 4.8362e-06
2:207501993 G A 0.027771 2.1648e-05
2:207502855 T G 0.030222 -1.6998e-05
2:207503668 A G 0.862286 -1.1371e-05
2:207508564 C G 0.158533 -1.7911e-05
2:207509600 A G 0.025499 3.1787e-05
2:207512319 C T 1.252850 -1.6524e-05
2:207527396 G A 0.105149 -1.2384e-05
2:207527840 T G 0.725530 -1.5140e-05
2:207529887 C T 0.285282 -2.7952e-05
2:207533388 C T 0.069289 -3.6005e-05
2:207538622 G A 0.133624 -4.2540e-06
2:207539622 A G 0.031812 -3.5505e-05
2:207542159 A G 0.203221 1.9081e-05
2:207547679 T G 0.331568 -4.7017e-05
2:207554427 T G 0.064904 -2.6380e-05
2:207555327 A C 0.045156 4.9214e-06
2:207557965 A G 0.032270 1.8919e-05
2:207569623 C A 0.073336 1.2689e-05
2:207570529 C G 0.193094 -2.2903e-05
2:207575797 C T 0.101627 -1.1851e-05
2:207575920 A G 0.572155 -7.2025e-05
2:207577281 C T 1.182750 4.3706e-05
2:207577451 A G 0.270079 1.2038e-05
2:207581835 C T 0.082106 -5.2886e-05
2:207585986 T G 0.419922 -2.7627e-05
2:207586840 A G 0.029842 -3.4051e-05
2:207602049 A G 0.289979 -1.2434e-05
2:207603221 C T 0.199277 1.4465e-05
2:207605410 T C 0.028631 -3.1817e-05
2:207609996 A G 0.032124 8.2017e-06
2:207618183 T C 1.188829 3.3320e-06
2:207628183 C G 0.022120 -3.5921e-05
2:207633002 G A 0.337988 -1.8190e-05
2:207634236 G T 0.356690 1.9657e-05
2:207645516 T C 0.061310 2.5495e-05
2:207649313 C A 0.138503 -1.0658e-05
2:207654127 T C 0.028865 -3.0659e-05
2:207654791 G A 0.082639 -2.7055e-05
2:207662640 A G 0.049947 1.3008e-05
2:207681005 T G 0.177683 -3.3314e-05
2:207687061 T C 0.022124 -5.9468e-05
2:207696167 G A 0.108949 3.2611e-05
2:207707558 C A 0.167631 3.9072e-06
2:207711276 T C 0.058944 -4.2640e-05
2:207714008 T C 0.058740 4.0878e-05
2:207714481 T C 0.048840 4.6135e-05
2:207717431 T C 1.339932 -2.4334e-05
2:207717630 G A 0.173937 -2.9352e-05
2:207717783 C T 0.632660 -3.8546e-05
2:207721220 T C 1.381638 -5.9540e-05
2:207722425 G A 1.023983 -9.1226e-06
2:207723349 C T 0.448774 -6.4212e-06
2:207723830 A C 0.094944 -2.9785e-06
2:207723962 G A 0.580948 3.4299e-05
2:207726613 C T 0.691478 2.2563e-05
2:207730737 T C 0.274762 2.1223e-05
2:207735353 A G 0.062576 -7.5584e-06
2:207736932 G A 0.148464 6.0621e-06
2:207737913 C T 0.317237 2.2693e-05
2:207743274 C T 0.752967 2.0347e-06
2:207749505 C T 0.576316 -8.3417e-06
2:207754837 C T 0.055117 1.1025e-05
2:207761094 T C 1.424424 8.0908e-05
2:207782707 T C 0.258773 -5.3429e-06
2:207799408 G C 0.130200 -1.8154e-05
2:207802116 C T 1.329416 8.2283e-05
2:207805840 C T 0.164904 2.2017e-05
2:207809544 G A 0.044062 1.8682e-05
2:207816642 G A 0.026045 -9.5048e-06
2:207820276 A G 0.987546 8.8452e-05
2:207824384 G T 0.991558 7.8153e-05
2:207827220 A G 0.089260 -1.6802e-05
2:207828958 G C 0.161746 2.7724e-05
2:207831244 A C 0.157510 -1.8190e-05
2:207831791 A G 1.358144 8.9957e-05
2:207833983 G A 0.614600 4.8690e-05
2:207840332 C G 0.451910 2.3747e-05
2:207844829 G A 0.026729 1.3115e-05
2:207849378 C T 0.261883 1.9398e-05
2:207852055 G A 0.035334 1.3049e-05
2:207852940 C T 0.048480 -3.2649e-05
2:207853826 G A 0.038236 2.0494e-05
2:207857593 T C 0.290771 -3.5461e-05
2:207861406 G A 1.605525 4.0032e-05
2:207864911 C T 0.046681 5.3924e-06
2:207872075 C A 0.654651 -1.0416e-05
2:207872525 G C 0.040424 -1.5849e-05
2:207875129 C G 0.061271 -4.8281e-06
2:207877465 A G 0.291547 -1.3863e-05
2:207878285 A G 0.037178 -2.2743e-05
2:207881497 T C 0.236397 9.7838e-06
2:207888200 T C 0.056127 3.2557e-05
2:207888269 A G 0.036571 4.8432e-05
2:207894728 G A 0.253723 5.5154e-05
2:207902848 T C 0.814063 9.2554e-05
2:207903328 T C 0.275191 -5.1092e-05
2:207907514 C T 0.679747 -4.1318e-05
2:207914962 A G 1.695593 2.9643e-05
2:207915864 T C 0.055140 5.6518e-07
2:207922555 A T 0.029920 -4.5310e-05
2:207923802 G T 0.165096 4.0141e-06
2:207926192 T C 0.043906 6.6845e-06
2:207928063 C T 0.241061 -3.8517e-07
2:207931865 C T 0.215893 -1.0537e-05
2:207935609 T G 0.034454 1.0514e-05
2:207946434 G A 0.077098 2.6893e-05
2:207947710 A G 0.031465 -5.5257e-05
2:207947776 T C 0.035561 1.1636e-05
2:207948857 A G 0.222433 1.1659e-04
2:207950148 A G 0.055770 -3.7284e-05
2:207951413 A G 0.040368 1.2882e-05
2:207963297 G A 1.653683 1.9026e-05
2:207965455 G C 0.040226 2.1637e-05
2:207968218 C T 0.715156 4.0165e-06
2:207969399 G A 0.101299 2.9667e-06
2:207973529 T C 0.606122 2.9415e-05
2:207973815 C T 0.065877 2.4163e-07
2:207981241 G T 0.355411 1.9600e-05
2:207982585 A C 0.300606 -2.6586e-06
2:207990793 T C 1.304196 -5.7701e-05
2:207992155 A G 0.673947 -1.0279e-04
2:207998083 G A 0.025879 -9.2069e-06
2:208002228 T C 0.099027 -5.1001e-06
2:208011105 T C 0.277586 1.0948e-04
2:208014310 C T 0.064722 -1.3802e-05
2:208014898 C T 1.936450 -9.6272e-07
2:208018221 T C 0.061158 3.7406e-05
2:208019144 C A 0.044783 7.8210e-06
2:208022301 C T 0.070834 -5.1411e-05
2:208025957 A C 0.599751 5.1188e-05
2:208028086 C T 0.351341 -1.3494e-06
2:208041975 C T 0.038479 -6.6630e-06
2:208046551 T C 0.178232 9.6603e-06
2:208048241 C T 0.035659 -2.5939e-05
2:208059440 C T 1.299947 -4.4971e-05
2:208063963 T C 0.031715 1.4355e-05
2:208065463 C A 0.029849 3.0501e-05
2:208071669 G A 0.025535 1.2356e-05
2:208088987 A G 1.270439 -3.6869e-05
2:208090100 G A 0.022289 -1.0644e-05
2:208090279 C T 0.807779 8.6067e-05
2:208093369 T C 0.055465 -4.8918e-06
2:208096911 C T 0.686684 -7.3292e-06
2:208097209 T C 0.089065 -6.2530e-06
2:208098822 A G 0.103516 -2.9755e-05
2:208100161 T C 0.748786 -5.5317e-06
2:208100921 C T 0.021929 3.6083e-05
2:208108528 C T 0.033283 8.2388e-07
2:208114599 C T 0.223699 -8.1798e-06
2:208114630 C A 0.243353 4.6435e-06
2:208116806 A G 0.071739 -4.0073e-05
2:208116942 G A 1.777031 -1.5419e-05
2:208119043 A G 1.039044 1.2432e-06
2:208119683 T C 0.409656 1.9719e-05
2:208129356 A G 1.039485 -1.7609e-05
2:208137628 A C 0.176872 8.7059e-06
2:208150499 T C 0.727341 -3.7102e-05
2:208152843 A G 0.232933 5.5782e-05
2:208152889 G C 0.029342 -2.5133e-06
2:208157326 G A 0.125630 -3.2966e-05
2:208172810 C T 0.068799 -2.3687e-05
2:208174631 C T 0.517667 1.1495e-04
2:208176993 G C 0.072164 -2.5482e-06
2:208177259 T C 0.020342 2.3899e-05
2:208180517 A C 0.066156 -8.0373e-06
2:208180635 G A 0.048554 2.7591e-05
2:208182936 A G 0.043809 -4.0706e-06
2:208187711 A G 0.116184 -1.7122e-04
2:208191797 T C 0.545902 -3.7637e-05
2:208194696 T C 0.022169 -1.7234e-05
2:208198503 C T 0.090023 3.8325e-05
2:208200249 C T 0.077033 1.1541e-05
2:208205524 G A 1.976490 7.4361e-06
2:208207317 G A 0.389509 -2.6665e-05
2:208221168 A G 1.324008 3.1459e-05
2:208222261 G A 0.805452 8.8645e-05
2:208229241 G A 0.035435 4.0495e-06
2:208230554 A G 0.069655 3.2196e-05
2:208237338 A G 0.045127 -1.3864e-06
2:208252832 G A 0.135987 2.7061e-05
2:208263699 C A 0.460742 9.9539e-05
2:208270827 C T 0.201907 -1.4919e-05
2:208277545 C T 0.146065 2.6315e-07
2:208280861 A G 0.393287 -5.0418e-05
2:208298672 C T 0.307873 2.1866e-05
2:208300736 G A 0.027405 -1.9677e-05
2:208309509 T G 0.374990 -7.3070e-05
2:208311351 C T 0.142758 -2.0406e-04
2:208334096 T C 1.643339 -2.4522e-05
2:208345140 C T 1.345304 -3.1466e-05
2:208345241 C T 1.210404 -6.0726e-05
2:208347250 C T 0.042212 -1.0159e-04
2:208348246 G A 0.574524 4.7784e-05
2:208363690 C A 0.078776 -1.9189e-05
2:208364018 C T 0.050414 3.5959e-05
2:208373295 A G 0.390901 -4.0866e-05
2:208375454 T C 0.055890 4.5460e-05
2:208385320 T A 0.054725 -4.8732e-05
2:208391978 G A 1.048580 -2.8921e-05
2:208404579 T C 0.064517 -2.1407e-05
2:208428935 C T 0.066536 4.0753e-05
2:208431372 G A 0.120381 3.5180e-06
2:208439118 G A 0.026243 -1.9640e-05
2:208440836 C G 0.141417 1.0657e-05
2:208465546 G A 0.041167 -1.0670e-04
2:208466453 A C 0.033662 1.8199e-05
2:208468811 T C 0.358329 -3.6649e-05
2:208473184 A G 0.622225 -7.5304e-07
2:208477852 A G 1.640833 3.2412e-05
2:208496715 A G 0.721505 -1.5110e-05
2:208505879 C T 0.263727 1.8234e-05
2:208509582 C T 0.914184 5.6199e-05
2:208520043 A G 0.748205 -1.9821e-06
2:208524200 G A 0.721813 1.2831e-07
2:208525599 T C 0.571697 -1.0070e-05
2:208533068 T G 1.878337 -2.6967e-05
2:208535465 T C 0.103048 4.1204e-06
2:208536536 A C 0.945077 -4.2049e-05
2:208538525 C G 1.448339 -8.2511e-06
2:208543171 A G 0.026577 -3.5292e-06
2:208548378 T C 0.829218 -1.5341e-05
2:208549235 A G 0.777369 -1.1993e-05
2:208550342 T C 0.405193 -4.4673e-06
2:208557774 G A 1.343227 1.6975e-05
2:208558420 T G 1.969135 1.6880e-06
2:208558866 A C 0.061482 7.6627e-06
2:208560001 C T 0.066559 5.7503e-05
2:208560343 T G 0.819068 2.0031e-05
2:208562736 T C 0.020329 -8.1464e-06
2:208566377 C T 0.143034 -3.8425e-05
2:208568658 A G 0.048337 2.0979e-05
2:208574232 T C 0.021575 -2.3393e-05
2:208592189 A C 0.051024 -8.0838e-06
2:208603318 C T 0.115181 -2.0595e-05
2:208611277 A G 1.018144 2.5816e-05
2:208622396 A G 0.026921 -9.5605e-06
2:208627843 T C 0.045305 -2.3454e-05
2:208630866 G A 0.026872 -6.8438e-06
2:208632817 A G 0.153716 -1.1208e-05
2:208635550 A G 0.086229 -1.0581e-05
2:208639183 A G 0.029803 -1.0241e-05
2:208641908 C A 0.928897 2.1201e-05
2:208648156 G C 0.198352 5.2916e-05
2:208649423 A G 0.844736 1.6785e-05
2:208651612 T C 0.850432 -5.7935e-05
2:208651792 C T 0.766833 5.3879e-05
2:208653869 A G 0.046659 -3.0314e-05
2:208666115 C T 0.190264 1.9315e-05
2:208670533 C A 0.096648 -5.4682e-06
2:208671911 C A 0.194045 4.1341e-07
2:208675588 C T 0.040041 -1.1345e-05
2:208679366 T C 0.233284 -2.2024e-05
2:208681153 A G 0.063823 1.5488e-05
2:208682101 C A 0.472475 5.0316e-05
2:208688530 C T 0.034773 -2.1732e-05
2:208689783 C T 0.506245 2.3760e-05
2:208691531 T C 0.438271 6.6052e-06
2:208691978 T C 0.119755 1.3843e-05
2:208692284 A G 0.066643 5.3325e-06
2:208707067 A G 0.042118 -2.7334e-05
2:208708498 A C 0.584752 1.7781e-05
2:208709689 T G 1.306335 1.2338e-05
2:208716764 T C 0.063608 -1.3450e-06
2:208725062 T C 0.068688 -5.4053e-06
2:208735542 A G 0.598631 1.7335e-05
2:208744168 G T 0.051683 -1.2055e-05
2:208746126 T C 0.586498 -8.7739e-06
2:208749007 C T 0.559045 3.2124e-05
2:208750472 T C 0.028115 -6.5630e-06
2:208761235 T G 0.550525 8.7814e-06
2:208767645 A G 0.101747 -2.5690e-06
2:208774345 A C 1.261042 -1.0449e-05
2:208784603 A G 0.043342 -1.0560e-05
2:208790198 T G 0.037252 1.9404e-05
2:208793333 T G 1.236471 -2.4720e-05
2:208817202 C T 0.547188 -2.5951e-05
2:208817834 C T 0.717126 -2.2232e-06
2:208822924 G T 1.273010 -2.5956e-05
2:208827057 C T 1.294319 -6.9673e-06
2:208834227 C T 1.813865 4.4631e-06
2:208834491 T C 0.246696 -1.1914e-05
2:208841964 G A 1.407423 -5.8491e-06
2:208842276 G C 0.039761 -7.1417e-06
2:208849068 A C 0.037583 -1.2378e-05
2:208851847 T C 0.045951 -4.5411e-05
2:208853299 C T 0.622079 4.8892e-05
2:208854398 T C 0.072869 5.5209e-06
2:208856593 C T 0.024895 -1.6288e-06
2:208866349 C T 0.052255 4.1779e-06
2:208869437 A G 1.397150 -3.7265e-06
2:208875355 T C 0.093168 2.9318e-05
2:208885654 G A 0.257865 -3.5877e-05
2:208894343 C T 0.099400 1.8327e-06
2:208903994 T C 0.274477 -4.1505e-05
2:208907728 T C 0.251996 -2.0668e-05
2:208914389 T C 0.035324 -1.7835e-05
2:208914812 T C 0.561330 3.0161e-05
2:208927716 A C 0.081454 -1.3504e-05
2:208932056 G A 1.467902 1.6438e-05
2:208939442 C T 0.039229 -1.8922e-05
2:208940911 G T 0.050797 -1.1541e-05
2:208942145 C G 0.028862 -8.6586e-06
2:208950904 T C 0.035561 2.2196e-05
2:208951713 A G 0.203192 -1.0151e-05
2:208952810 T C 0.091454 4.4667e-06
2:208953958 C T 1.489701 7.6440e-06
2:208955426 T C 0.090224 4.6650e-06
2:208959669 T G 1.280202 3.2901e-05
2:208962070 A T 0.721158 1.5554e-05
2:208968897 A G 0.466441 -9.0186e-06
2:208970802 T G 0.705662 4.5262e-07
2:208978842 A C 0.058568 5.1391e-07
2:208982076 G A 0.166663 -7.5818e-05
2:208983701 T C 0.106853 -9.6839e-07
2:208983856 T C 0.036003 8.8941e-06
2:208989581 A G 0.747241 2.5682e-05
2:208994274 T C 0.034984 -2.1031e-05
2:208997773 G A 0.728143 -5.7647e-06
2:208999302 C T 0.028041 -3.7270e-06
2:209007559 G T 1.494937 7.1162e-06
2:209010825 T C 0.136033 -1.7466e-06
2:209013743 C T 0.275165 -4.9430e-05
2:209014071 C T 1.852000 5.6645e-05
2:209014435 T G 1.421620 1.2855e-04
2:209021232 G A 0.082038 -8.6634e-06
2:209027065 G A 0.476916 -1.7386e-05
2:209029587 C T 1.672873 5.7969e-06
2:209031341 A G 1.412022 3.9468e-05
2:209031841 G A 0.462115 2.8294e-06
2:209034815 C T 0.110244 -2.6405e-06
2:209035224 A G 0.178274 5.7548e-06
2:209036712 C T 1.864149 1.8378e-05
2:209036888 G A 0.134604 -1.4235e-05
2:209039464 T G 0.087387 -1.1571e-05
2:209040718 G A 0.510961 1.4986e-07
2:209042963 A G 0.343989 4.7163e-06
2:209044479 A G 1.270471 2.0232e-05
2:209045657 C T 0.631411 -1.3060e-05
2:209047810 G A 0.020757 1.4188e-05
2:209049437 G T 0.078802 6.0430e-06
2:209049887 A G 0.037327 1.0725e-05
2:209053080 C A 0.349387 -3.7599e-05
2:209065435 G A 1.874198 1.4303e-05
2:209065866 T G 1.881005 1.1258e-05
2:209068851 G C 0.053520 3.3297e-07
2:209074493 C T 0.059337 -3.3196e-05
2:209075793 C T 1.592824 1.1345e-05
2:209077174 G A 0.040992 -3.5793e-05
2:209093069 C T 1.745031 2.6708e-06
2:209093484 C G 0.082567 -2.4009e-06
2:209094050 A C 0.058535 -1.6352e-05
2:209099400 C T 0.311508 3.5654e-05
2:209108301 C T 0.027969 -3.3298e-08
2:209108317 T C 0.109803 2.3904e-06
2:209109387 T C 0.023325 -1.1967e-05
2:209110996 T G 0.038327 3.2135e-05
2:209114170 T C 0.027018 1.3185e-05
2:209116753 A G 0.343217 -5.0689e-06
2:209128892 A G 1.744385 4.6166e-05
2:209131796 C T 0.848147 -2.0757e-05
2:209150150 A G 0.024172 3.1717e-07
2:209179939 G A 0.056289 4.1080e-05
2:209183908 T C 0.032591 -6.4761e-07
2:209186173 A G 0.399847 1.8903e-05
2:209189442 C T 1.680711 2.3173e-05
2:209190632 G T 0.288668 -9.3694e-06
2:209191082 A C 1.968921 3.0535e-05
2:209212769 A G 0.073375 -9.3287e-06
2:209218370 T C 0.024951 -1.2370e-05
2:209222202 T C 0.231723 -3.8004e-05
2:209233095 C T 0.212985 2.4199e-07
2:209236372 A G 0.858401 1.0437e-05
2:209240174 C G 0.267034 -7.3293e-07
2:209244861 C T 0.066945 7.4963e-06
2:209253879 G A 0.150983 -1.2465e-05
2:209262050 A G 1.751094 1.9487e-05
2:209286233 G A 0.177086 6.4490e-07
2:209288815 A C 0.070938 -1.4487e-05
2:209300791 T C 0.049466 -1.0792e-05
2:209301684 A G 0.056416 4.0370e-05
2:209302328 A C 0.046886 -1.4127e-05
2:209306396 T G 0.101802 -2.5677e-05
2:209307104 T C 0.037077 1.7333e-05
2:209315021 C A 0.493080 -1.2622e-05
2:209315095 T C 0.027184 -2.2965e-06
2:209324865 G A 0.164888 -3.0413e-05
2:209333195 A C 0.037009 2.6432e-05
2:209340163 A C 0.031699 -4.4358e-06
2:209340303 A G 0.037947 -5.4591e-06
2:209344013 A G 0.045383 1.2263e-05
2:209352738 A G 0.021672 2.2660e-05
2:209355664 G A 0.028489 -1.7802e-05
2:209356873 T G 0.079396 3.0099e-05
2:209361153 T C 1.410590 -2.8182e-05
2:209376287 C A 0.032893 -1.1918e-05
2:209378325 A T 1.465516 -7.7435e-05
2:209379964 T G 0.109031 -7.9896e-06
2:209395350 T C 0.060970 8.3959e-07
2:209397331 A G 0.183483 4.3409e-05
2:209406202 C T 0.035808 -4.3133e-06
2:209414183 C T 0.119794 -1.8368e-05
2:209422461 A G 0.050950 4.8820e-06
2:209429834 G A 0.062515 1.7404e-05
2:209431959 A G 0.035685 1.7391e-05
2:209433346 T C 0.055789 1.1968e-05
2:209436386 C T 0.335674 1.2698e-05
2:209437627 T C 0.036561 -1.3241e-05
2:209439732 G A 0.190868 -6.3890e-05
2:209447610 C G 1.535130 -3.9991e-05
2:209458654 A C 0.163567 3.6094e-06
2:209458834 G A 0.059201 5.2392e-05
2:209458980 C T 0.069071 -6.9954e-05
2:209467044 T C 1.736598 -2.6482e-05
2:209469952 T G 0.536798 -2.3568e-05
2:209474223 A G 0.931533 9.5861e-07
2:209488889 A G 0.031806 2.3908e-05
2:209489914 A G 0.244761 6.9167e-05
2:209499158 C T 0.031059 2.6407e-05
2:209502945 G A 0.141385 -2.3039e-06
2:209503854 T C 0.507021 -4.4449e-05
2:209510934 A G 0.805406 1.5808e-05
2:209511062 T C 1.808980 -2.1350e-05
2:209515227 T G 0.110462 -6.6446e-06
2:209517915 G T 0.414797 -1.5901e-05
2:209518834 G A 0.028271 1.5370e-05
2:209521783 T C 0.061723 7.0355e-06
2:209521984 G A 0.428559 -1.5440e-05
2:209522643 C T 0.044023 -1.1904e-05
2:209529165 C A 0.047694 -9.1393e-06
2:209537276 G A 0.243391 -1.6010e-05
2:209538603 G A 0.724709 3.6961e-06
2:209539280 A G 0.033471 2.3572e-07
2:209559905 T C 0.338777 1.7244e-07
2:209567124 G T 0.045438 2.3941e-05
2:209569003 A T 0.181623 -3.5785e-05
2:209572263 A G 0.870982 1.6885e-05
2:209573819 G T 0.415638 -1.7821e-05
2:209577968 G C 0.089890 7.6240e-06
2:209584573 A G 0.038719 -3.0993e-05
2:209587459 G T 0.094785 3.7932e-05
2:209603996 T C 0.078990 1.9186e-05
2:209608575 G A 0.717785 -2.9706e-05
2:209637598 G A 0.219742 1.1076e-05
2:209641533 C T 0.114328 8.0973e-07
2:209645956 C G 1.627499 -2.3441e-05
2:209661366 A G 0.022753 2.5939e-05
2:209672155 G C 1.281689 -1.8468e-06
2:209674584 G A 0.023438 -1.6699e-06
2:209683782 T G 1.334619 -1.0153e-05
2:209686778 G T 0.730054 -1.2366e-07
2:209703230 T C 0.406666 5.6851e-06
2:209706043 A C 0.035292 8.2039e-06
2:209714328 C T 0.084226 -1.5201e-05
2:209726661 C T 0.046853 4.8761e-05
2:209736477 T C 0.037278 2.0294e-05
2:209738085 A G 1.479821 -5.1296e-05
2:209744370 G A 0.034659 9.2203e-06
2:209745990 C G 0.473478 -1.4148e-05
2:209773350 C A 0.537827 1.6523e-05
2:209802205 T C 0.036483 -4.2452e-05
2:209802430 T C 0.136344 -9.6365e-06
2:209810952 C T 0.085362 -4.5014e-05
2:209814683 T C 0.193786 -2.5431e-05
2:209817526 A G 0.119368 2.9195e-05
2:209835602 T C 0.531829 1.8882e-05
2:209868701 T C 0.995677 1.3140e-05
2:209872178 A G 0.052096 6.7528e-06
2:209873544 C T 0.065033 1.9193e-05
2:209878841 A C 0.466464 -1.0340e-05
2:209880452 C T 0.034055 2.1987e-05
2:209896600 G A 0.186018 2.0388e-05
2:209904114 T G 0.109887 -2.6244e-05
2:209906087 G A 0.020124 1.5835e-05
2:209912119 A G 0.631365 1.6784e-05
2:209922229 T C 0.025775 -2.9002e-05
2:209929185 C T 0.144965 -1.0286e-05
2:209933472 G A 0.025632 1.0161e-05
2:209935753 C T 0.466156 -1.3925e-05
2:209949182 G C 1.190803 9.9682e-06
2:209963585 C T 0.601640 2.2489e-05
2:209965827 G T 0.275340 -2.0494e-05
2:209968381 G A 0.036765 -3.1748e-05
2:209975446 G A 0.027775 -4.0190e-05
2:209978033 G A 0.590432 -1.0871e-05
2:209979376 T C 0.039966 -1.1525e-05
2:210000504 T C 0.053832 -1.2828e-06
2:210000798 G A 1.467081 1.4163e-07
2:210005980 A G 0.102789 2.3084e-05
2:210018246 A G 0.514233 -5.3942e-05
2:210020340 C G 1.715698 7.4095e-06
2:210021142 A G 0.189209 -2.4904e-05
2:210025550 A G 0.044224 3.6821e-05
2:210041387 C A 0.062073 6.4838e-06
2:210044808 G A 0.686895 -3.9113e-05
2:210046793 G A 0.248007 -3.5227e-05
2:210072378 C T 0.025158 3.5113e-05
2:210087640 C T 0.029664 2.2778e-06
2:210100384 C T 0.414005 -3.5991e-06
2:210116469 C T 0.027729 -1.0758e-05
2:210118505 G T 0.668663 5.8870e-05
2:210118698 G T 0.132884 1.7549e-05
2:210153220 G T 1.599679 6.3893e-06
2:210175781 C T 0.046185 -4.1158e-05
2:210188030 G A 0.057532 -3.0401e-08
2:210192689 C T 0.027388 -5.8503e-06
2:210196618 G T 0.033724 1.1056e-05
2:210207813 A G 1.598400 1.2891e-05
2:210215929 C T 0.362559 -8.7226e-05
2:210226321 T C 0.037025 3.9543e-06
2:210226442 T C 0.038385 1.1470e-05
2:210227600 T C 0.103675 5.1418e-06
2:210232466 C T 0.868982 1.7688e-05
2:210234774 C A 1.168527 -6.3091e-06
2:210247729 C T 0.587715 4.0832e-05
2:210254294 T G 0.194042 -5.8104e-05
2:210270553 C T 0.036347 -9.7028e-06
2:210286906 A G 0.064631 -8.8627e-06
2:210296736 A G 0.077553 7.2567e-05
2:210312788 T C 0.059243 2.8159e-06
2:210313271 A G 0.027732 -4.5298e-05
2:210315836 C G 0.129148 -1.9743e-05
2:210324282 A G 0.030326 1.6865e-05
2:210337627 G A 0.038547 2.2404e-05
2:210340967 A G 0.109764 -1.8196e-05
2:210343107 A G 0.125883 -5.8396e-05
2:210360867 C G 0.029021 -4.5131e-05
2:210361317 G A 0.027142 7.2060e-08
2:210370902 G C 0.195551 -8.7463e-07
2:210373406 A C 1.877714 2.3305e-06
2:210377845 C T 1.214147 -3.8052e-05
2:210392711 A G 1.819263 2.4819e-05
2:210408416 G A 0.192977 -5.8333e-06
2:210413450 A G 0.041962 3.5051e-05
2:210430954 C T 0.026901 -2.6735e-05
2:210459446 G A 0.112741 3.3565e-05
2:210460950 T C 0.028657 -4.2601e-06
2:210463061 A G 0.061622 -1.8471e-05
2:210465558 A G 1.527508 3.3473e-05
2:210468377 G A 0.066001 1.3157e-05
2:210468640 A G 1.906270 4.7661e-05
2:210476862 C T 0.037704 -3.9292e-06
2:210479305 A G 0.102127 1.9127e-05
2:210487117 C T 0.111153 -3.2623e-05
2:210490350 G A 0.030157 -7.2204e-06
2:210499092 G A 0.191786 4.3221e-05
2:210507362 C A 0.064774 -1.4042e-05
2:210508524 A G 1.287148 -1.8568e-05
2:210517915 C T 0.179475 -3.0175e-05
2:210545309 G A 0.043082 -2.8935e-05
2:210547346 T C 0.183529 -3.1808e-05
2:210557212 G A 0.029469 -1.7811e-05
2:210558162 A G 0.113646 -2.6682e-05
2:210559865 A G 0.072778 1.8933e-05
2:210560189 G A 0.069428 -1.5090e-05
2:210564805 G A 0.022150 -5.3080e-05
2:210582816 C T 0.222949 -6.9588e-06
2:210593576 T C 0.086498 -2.1926e-05
2:210596571 C T 0.035552 3.4470e-05
2:210599627 C T 0.041465 -2.9409e-05
2:210607997 T C 0.070983 5.8869e-05
2:210618038 A G 0.701121 6.1990e-05
2:210618278 A G 0.030076 -5.7021e-06
2:210619594 T C 1.162243 -2.9558e-05
2:210632900 T C 0.120307 -2.9316e-05
2:210657951 G A 0.027155 -5.0409e-05
2:210657967 A G 0.123221 -5.8555e-06
2:210671636 T C 0.135192 1.4315e-05
2:210672638 C T 1.199135 -1.7974e-05
2:210674052 T C 0.180403 -2.3403e-05
2:210682485 G A 0.107894 1.7989e-05
2:210689195 T G 0.067241 -5.9727e-06
2:210698785 T C 0.030839 5.9405e-06
2:210704227 G A 0.044705 -2.6794e-05
2:210705348 G C 0.232700 -3.1228e-05
2:210709873 G A 0.029277 -2.7979e-05
2:210715839 C A 0.025694 1.4615e-05
2:210716471 G A 0.056455 3.3684e-06
2:210720339 C T 0.244888 -2.1818e-05
2:210735067 G A 0.046707 -4.7561e-07
2:210742597 T C 0.059775 -3.6849e-06
2:210742763 T C 0.020949 -1.4587e-05
2:210745681 A C 1.978191 3.3899e-05
2:210755041 T C 0.045646 -2.3170e-05
2:210758852 T G 0.240710 6.1497e-06
2:210767401 G T 0.602614 3.7085e-05
2:210779657 T C 0.063670 -2.4431e-05
2:210796695 G A 0.030946 -6.5175e-06
2:210799863 A G 0.262746 -4.4137e-06
2:210801181 T C 0.216396 -4.2949e-05
2:210801263 G T 0.415781 2.5085e-04
2:210810599 G A 0.041456 9.7429e-06
2:210810644 A G 0.040823 1.2565e-05
2:210816548 C T 0.041722 1.5054e-05
2:210818971 A G 0.040985 1.6930e-05
2:210834023 G A 0.025136 1.0983e-05
2:210834736 A G 0.037583 -2.3355e-05
2:210841966 C A 0.042397 3.6426e-05
2:210845218 A G 0.033221 -1.9064e-05
2:210856658 A G 1.006943 -1.0465e-05
2:210861361 G A 0.048730 2.8882e-05
2:210868224 G A 0.068750 7.5018e-05
2:210870168 T C 0.035347 -1.2563e-05
2:210871009 A G 0.083236 5.8716e-05
2:210874838 A G 0.095619 -6.5439e-05
2:210875407 G A 0.192604 2.2563e-05
2:210878117 T C 0.893819 -1.5815e-05
2:210897931 T C 0.171798 -6.3677e-06
2:210898710 C T 0.897503 6.5634e-06
2:210936790 C T 1.186252 6.3959e-06
2:210941688 A G 0.087900 2.4962e-06
2:210946626 T C 0.024626 -2.7789e-05
2:210951018 C T 0.064683 3.3919e-06
2:210975269 T G 0.058876 8.5133e-07
2:210978430 T C 0.065105 8.1895e-05
2:210979933 T C 0.026661 -7.6571e-07
2:211000909 A G 0.810755 -6.8841e-06
2:211024429 G A 0.095333 8.1863e-06
2:211038699 T C 0.046311 3.9178e-05
2:211060050 G T 0.716497 -9.3185e-06
2:211061110 A G 0.039161 -1.9979e-05
2:211077007 G A 0.079377 -7.5373e-06
2:211080124 A T 0.201157 2.1222e-05
2:211085491 A G 0.055961 3.6366e-06
2:211086151 A G 0.139308 -3.1715e-05
2:211098308 A G 0.195649 3.4317e-05
2:211116775 A C 0.046084 4.1839e-05
2:211147084 G A 0.939741 6.8287e-05
2:211153703 G C 0.202929 -2.4601e-05
2:211154625 T C 0.209904 4.4590e-06
2:211162360 G A 0.077127 7.1950e-06
2:211164911 C T 0.409591 3.4801e-05
2:211166663 T G 0.046195 1.8781e-06
2:211172214 C T 0.052615 -9.1577e-06
2:211179952 T A 0.022864 6.3953e-06
2:211189875 T C 0.605139 2.1568e-05
2:211229746 A G 0.883764 -3.6960e-05
2:211232032 A C 1.512234 -6.3610e-05
2:211241608 A G 0.709992 -8.9394e-06
2:211244451 C T 0.321833 -4.6865e-06
2:211247999 T C 0.268556 1.1462e-05
2:211253302 G A 0.898052 -2.8583e-05
2:211284152 T C 0.023094 5.6587e-06
2:211286896 A C 0.156423 -7.3090e-06
2:211297355 A G 0.217824 1.3987e-05
2:211298083 G A 0.083259 4.1011e-06
2:211300502 T C 0.089718 4.3468e-06
2:211302627 A C 0.527638 -9.0583e-06
2:211316713 G A 0.069587 -6.9398e-05
2:211323314 T G 0.063612 -3.4265e-06
2:211333956 T G 1.141531 -3.8218e-05
2:211336997 G A 0.074219 1.6676e-05
2:211346051 C T 1.036765 -5.1782e-05
2:211349092 G A 0.493434 -2.6311e-05
2:211351895 A C 0.035847 -6.5327e-06
2:211354869 G A 0.246413 5.9975e-05
2:211361498 C T 1.830208 -3.2184e-05
2:211383576 T C 0.051573 2.2111e-05
2:211389583 C G 0.185970 -2.6607e-05
2:211391710 A G 0.025717 5.1780e-06
2:211403113 C T 0.100020 3.7186e-06
2:211405037 C A 0.032851 -1.6416e-05
2:211408618 T C 0.740227 7.2608e-06
2:211414557 G T 0.042575 1.4624e-06
2:211427022 T C 0.160704 -2.4216e-05
2:211442212 A G 0.028576 1.0916e-05
2:211442306 T C 0.096385 1.7931e-05
2:211443503 C A 0.169971 2.8895e-05
2:211448624 A G 0.155361 3.6373e-05
2:211454133 A G 0.936677 -2.8485e-05
2:211463335 T C 0.744907 -4.1033e-05
2:211466096 C T 0.066559 -3.5208e-07
2:211470086 C T 0.185846 5.9113e-05
2:211476897 T C 0.057772 1.3916e-08
2:211478366 C A 0.077997 -7.1437e-06
2:211481033 G A 0.075566 -1.1280e-06
2:211485407 G T 0.798239 -4.2989e-05
2:211485471 T G 0.044581 1.9438e-05
2:211487394 G A 0.259189 8.8054e-05
2:211490893 G A 0.036853 3.1947e-05
2:211493107 A C 0.942675 -1.1668e-05
2:211495587 T C 0.732505 -5.4356e-05
2:211499979 C A 1.025347 -9.9723e-06
2:211506275 G A 0.033961 4.4290e-06
2:211508570 C G 0.111815 -2.5149e-07
2:211511778 A G 1.936921 2.9567e-05
2:211515613 C T 0.077520 -4.5299e-06
2:211516630 T C 0.130395 -2.3461e-05
2:211516870 C T 0.235832 1.1118e-04
2:211517441 T G 0.057834 2.1168e-05
2:211528874 G A 0.034646 3.5466e-07
2:211528908 G A 0.117113 4.6918e-06
2:211532703 T C 0.646533 2.6336e-05
2:211534457 A G 0.188342 8.6898e-05
2:211535931 C T 1.318542 -1.7977e-05
2:211536269 A G 0.672214 -3.9832e-05
2:211536523 T C 0.078312 1.8178e-06
2:211538455 G A 0.181192 -3.4523e-05
2:211539650 A G 0.027216 -9.1198e-06
2:211540507 A C 0.631433 3.3275e-05
2:211541721 G A 0.105580 -1.0965e-05
2:211547515 C T 0.024577 1.6636e-05
2:211554721 C T 0.567896 6.6109e-05
2:211557133 C T 0.104084 -2.4571e-05
2:211567425 T C 0.132771 3.2031e-05
2:211569399 C T 0.416183 2.6146e-05
2:211570448 T C 0.855506 6.0105e-05
2:211579905 A G 0.726611 3.7860e-05
2:211582869 G A 0.096826 1.1498e-05
2:211583332 A G 1.269725 1.7254e-04
2:211601726 A G 0.036921 -1.3499e-05
2:211610889 A C 0.046458 -2.3025e-05
2:211612953 A G 0.035853 6.7651e-06
2:211615121 G A 0.041375 1.2923e-05
2:211616894 G A 0.349894 4.4677e-05
2:211637929 A G 0.192185 -1.3836e-05
2:211649802 G A 0.082132 -5.1300e-05
2:211655014 G A 0.115665 -4.0624e-05
2:211657170 G A 0.079416 -1.9280e-05
2:211657696 G A 0.045497 9.7531e-06
2:211659882 C T 0.397130 -1.2348e-06
2:211670070 G A 0.595852 9.8113e-06
2:211671984 G A 1.503243 7.8371e-06
2:211672775 T C 0.036730 -1.9430e-05
2:211678757 C T 0.090013 -1.7256e-04
2:211679181 C T 0.289291 3.6142e-05
2:211680401 G A 0.036279 -1.1462e-05
2:211689628 T G 0.023052 9.2275e-06
2:211690150 G A 0.431734 1.8145e-05
2:211722822 A G 0.206308 1.7490e-05
2:211726427 A G 0.255528 3.4346e-05
2:211737275 G A 0.040842 4.2244e-06
2:211739710 C T 0.527830 1.6017e-05
2:211749990 G A 0.500058 3.2228e-05
2:211782674 A G 1.749542 1.4534e-05
2:211788464 A C 0.077780 -8.4398e-06
2:211797420 A G 0.075375 1.3317e-05
2:211804200 C T 0.051365 6.0120e-06
2:211808697 G A 0.669990 2.7592e-05
2:211821044 T C 0.275113 1.2778e-05
2:211821282 G A 1.270916 3.6161e-05
2:211839986 C T 0.466402 1.2416e-07
2:211842079 A G 0.031050 2.5142e-05
2:211852272 A G 0.065046 -4.5566e-05
2:211855721 A G 1.092850 3.7657e-05
2:211868920 A C 0.116515 -6.1489e-06
2:211872193 C T 0.137084 -1.9990e-04
2:211873239 C T 1.285801 -1.0513e-05
2:211874063 G A 0.216857 -3.3137e-05
2:211878120 G T 0.067202 3.0352e-05
2:211891780 G A 0.043715 1.7516e-05
2:211891850 C T 0.703815 3.0192e-05
2:211899362 T C 1.651622 5.3057e-05
2:211900425 T C 0.946626 1.0836e-05
2:211900434 G A 0.076550 -3.9021e-05
2:211909456 C T 0.641632 -1.9081e-05
2:211910311 G C 0.127756 2.4190e-05
2:211921724 G A 0.031033 6.4196e-06
2:211921888 G A 0.487163 -8.1259e-07
2:211927260 T C 0.020023 -1.7769e-05
2:211929051 C T 0.170153 -3.2147e-05
2:211936979 T C 0.380878 -2.7033e-07
2:211938762 G A 0.042783 1.0347e-05
2:211939129 A G 0.071168 1.6139e-05
2:211939757 T C 0.033461 2.6796e-05
2:211946057 G A 0.521926 1.1559e-05
2:211951124 G A 0.148136 -3.1388e-05
2:211956927 C A 0.085755 -4.0485e-05
2:211958122 T C 0.197285 3.8506e-05
2:211966316 A G 0.376389 4.2123e-07
2:211971957 G A 0.605723 -3.7915e-05
2:211972704 G A 0.042786 -2.9086e-05
2:211972716 T C 0.282153 -1.1558e-05
2:211977706 A G 1.935275 4.9329e-05
2:211989218 T C 0.580191 3.2999e-05
2:211990579 C T 0.373007 -2.8206e-05
2:211991736 G A 0.118762 2.1760e-05
2:211996449 C T 0.042381 1.9543e-05
2:211997681 A G 0.023630 -1.3986e-05
2:212007096 G T 0.043653 1.9605e-05
2:212017966 G C 0.032578 8.8999e-06
2:212021755 A G 0.270484 -4.1392e-05
2:212022486 G A 0.040329 2.4380e-05
2:212033662 G A 0.124383 -1.0405e-05
2:212037772 G A 0.064699 -5.4317e-05
2:212038877 A G 1.406494 -3.4238e-05
2:212053035 A G 0.067614 -5.6204e-06
2:212061368 T C 0.440212 2.2212e-05
2:212061885 T C 0.044121 -1.1476e-05
2:212065255 T G 0.174356 -1.0128e-04
2:212072920 G A 0.047321 -1.9284e-05
2:212077276 G A 0.587267 1.6515e-05
2:212097537 G T 0.090705 -1.4560e-05
2:212101436 T C 0.764317 1.6134e-05
2:212109834 A G 0.096670 -2.4729e-05
2:212115901 G A 0.041550 -1.4097e-05
2:212122230 C G 0.100666 1.6018e-05
2:212145608 T C 1.772932 2.6044e-06
2:212151198 T C 0.929205 -3.7274e-05
2:212152513 G C 0.143586 -4.3858e-06
2:212153230 A G 0.524065 1.4738e-05
2:212164265 T C 0.100247 1.5946e-05
2:212166000 A G 0.046195 -5.7294e-06
2:212179718 G A 0.509017 8.6338e-06
2:212194049 A G 0.033750 1.8086e-05
2:212194881 A C 0.066001 4.2991e-06
2:212198526 A G 0.163681 1.2096e-05
2:212200688 A C 0.032403 -2.3854e-05
2:212210170 A G 1.372478 1.4121e-05
2:212213204 G A 0.034052 -2.2645e-05
2:212214613 G A 0.081386 -3.3374e-07
2:212220319 C G 0.071506 -9.8963e-07
2:212222547 G A 0.021348 -2.4487e-05
2:212224474 A G 0.131277 8.1061e-06
2:212229201 G A 0.177365 1.9709e-05
2:212232053 C T 0.035552 -4.1377e-06
2:212236088 C T 0.690952 2.2981e-05
2:212247834 T C 1.897825 5.4235e-07
2:212251864 C T 0.688193 1.1362e-05
2:212255062 G A 0.041030 7.0095e-08
2:212257285 G A 1.174028 8.0661e-06
2:212266860 T C 1.155803 2.1886e-05
2:212273739 T G 0.134958 6.6346e-06
2:212274937 G A 0.592584 -5.6500e-06
2:212284353 T C 0.673587 1.5078e-06
2:212285755 T G 0.032338 -5.3523e-05
2:212296470 T C 0.060846 -7.8414e-05
2:212296903 C T 0.034734 -1.0860e-05
2:212297838 G A 0.177303 8.4678e-06
2:212301462 C T 0.145598 -3.9650e-06
2:212303073 C T 0.715799 -1.9231e-05
2:212308581 G C 0.039067 1.9015e-05
2:212308917 G A 1.505047 7.9858e-06
2:212311744 C A 0.337076 -9.0423e-06
2:212313828 A G 0.110627 -1.6090e-05
2:212328743 A G 1.581431 7.7192e-06
2:212329352 T C 1.287736 8.4045e-06
2:212329903 C T 0.031809 -6.0172e-05
2:212330388 G A 0.071259 -2.1277e-05
2:212334445 A G 0.050180 3.1579e-05
2:212336730 T G 0.661980 -3.1486e-05
2:212347855 T G 1.628463 3.9406e-05
2:212351521 G A 0.086978 6.4248e-06
2:212352865 C T 0.039739 2.9274e-05
2:212354995 G A 0.327569 -1.9756e-05
2:212357308 A G 0.520793 -4.0940e-06
2:212357781 A G 0.183181 -1.0396e-06
2:212367741 T C 0.631865 -1.8397e-05
2:212368252 T C 0.031040 3.6519e-05
2:212370790 A G 0.142979 4.5887e-06
2:212376501 T C 0.069727 1.7289e-05
2:212376745 G A 1.150584 -6.9393e-06
2:212378242 T C 0.159497 -3.1563e-05
2:212379238 A G 0.363828 -4.4908e-05
2:212380226 T C 0.461186 4.4961e-05
2:212380385 A G 0.355398 -4.4707e-05
2:212380586 C T 0.858401 1.7079e-05
2:212385664 C T 0.118508 -1.9482e-06
2:212390899 C T 0.118895 2.2255e-08
2:212393907 G T 1.397042 -2.7556e-05
2:212397409 A G 0.146023 6.8621e-06
2:212397801 C T 0.765733 -5.3132e-06
2:212398390 A G 0.454919 -4.6966e-06
2:212401020 T C 0.053709 3.7578e-05
2:212402956 G A 0.655715 7.5075e-07
2:212406723 A G 0.397253 -4.1774e-05
2:212409128 C T 0.037788 -1.6860e-05
2:212409676 G A 0.732391 -1.7991e-05
2:212409848 A C 1.118469 -1.7055e-05
2:212411658 C T 0.300784 4.4484e-06
2:212412738 G A 1.773097 2.1009e-05
2:212412968 C T 0.036714 -1.4829e-05
2:212415948 G A 0.398490 5.2018e-06
2:212419469 A G 0.077776 -6.8794e-06
2:212426466 C A 0.293257 3.8277e-05
2:212427941 C T 0.049671 -2.1162e-05
2:212429649 G T 0.461917 3.3982e-05
2:212432770 C T 0.125873 -4.6870e-06
2:212435213 T C 1.609316 -5.4337e-05
2:212435494 T C 0.080084 -3.4923e-06
2:212436253 T C 0.081006 -3.1137e-05
2:212453484 C T 1.691140 -6.5381e-05
2:212463224 C G 1.799262 -7.0138e-05
2:212463770 G A 1.796815 -6.4488e-05
2:212465243 T C 0.177660 2.3039e-05
2:212465584 C G 0.065806 6.0668e-06
2:212470227 T A 0.456866 -2.3659e-05
2:212471756 G T 1.791290 -8.1993e-05
2:212480293 A G 1.802479 -3.1830e-05
2:212486350 C T 1.772607 -7.7735e-05
2:212492126 C T 0.434444 -3.6494e-06
2:212495963 C T 0.085570 8.5514e-06
2:212501363 G A 0.138016 3.5812e-05
2:212505476 G A 1.977506 -5.0506e-05
2:212508067 C T 0.387899 4.0651e-05
2:212508093 C T 0.156738 -7.5948e-06
2:212512446 C G 0.321879 -1.2643e-05
2:212516273 C G 0.158286 -1.0518e-05
2:212522450 T C 0.068760 -7.0573e-05
2:212525039 C T 0.209768 -1.3536e-05
2:212527729 C T 1.570905 -1.5929e-06
2:212528105 A G 1.138938 3.1444e-05
2:212535078 C T 0.330977 1.1278e-06
2:212535359 C T 0.056341 1.3935e-05
2:212539997 C A 1.114016 7.5175e-06
2:212545527 C T 0.026879 -2.9334e-05
2:212548054 T C 0.024775 1.2963e-05
2:212552396 C T 0.036821 3.2094e-05
2:212555195 A G 0.169747 -2.5281e-05
2:212557915 G A 0.054660 2.1682e-05
2:212558805 G T 0.364993 3.8615e-06
2:212562506 A G 0.378398 4.2480e-05
2:212564895 C T 0.952540 -1.2087e-05
2:212567389 C A 0.216312 -1.9758e-05
2:212571235 G T 0.971963 -1.8010e-05
2:212571813 C T 1.233216 -9.7755e-06
2:212577611 A C 0.111338 2.4550e-05
2:212579488 C G 0.268800 2.9768e-05
2:212579954 G T 0.321389 2.7649e-05
2:212581988 A G 0.178251 1.8613e-05
2:212583540 A C 1.481434 6.2238e-06
2:212585498 G A 0.155767 -4.1855e-05
2:212587321 A G 1.190631 1.2418e-05
2:212595435 C T 0.620530 -5.7816e-06
2:212605856 G A 0.647958 1.4149e-05
2:212606923 C T 0.219077 -3.8556e-05
2:212609742 G A 0.031215 5.2638e-06
2:212621443 G A 0.982109 -9.2498e-06
2:212621502 C T 0.030245 1.8424e-05
2:212622704 C G 0.028317 -2.9520e-05
2:212629290 C T 0.233833 1.3834e-05
2:212636222 C T 0.226130 4.5404e-05
2:212641056 C T 0.030154 4.7977e-06
2:212649531 C T 0.561788 -3.0358e-05
2:212665192 G C 0.030478 2.5585e-05
2:212667637 C G 0.040313 -1.3657e-05
2:212670425 G A 1.811275 -1.2716e-05
2:212671857 T C 0.115350 8.3335e-07
2:212680327 G A 0.040589 -1.6104e-05
2:212684995 G T 0.315601 -2.1127e-05
2:212693699 C T 0.034078 2.6969e-05
2:212694047 C T 0.075806 1.1043e-05
2:212695168 T C 0.094674 -2.2237e-05
2:212699376 A G 0.128837 -1.7885e-05
2:212702045 C G 0.061281 -1.8253e-05
2:212703078 G A 0.444324 6.9978e-07
2:212710385 C T 0.614863 2.8148e-05
2:212718138 T C 0.242054 -2.4759e-07
2:212718375 T C 0.119849 -1.7964e-05
2:212722568 A C 0.056919 -4.1709e-06
2:212726383 A G 0.441773 1.6613e-06
2:212732254 C T 0.121482 2.8487e-06
2:212745203 C A 0.082483 -2.0818e-05
2:212751587 T C 0.039696 2.1629e-06
2:212752193 T C 0.565975 2.5074e-05
2:212761152 G A 0.183655 1.6966e-05
2:212761575 G A 0.039518 1.2926e-06
2:212761578 G A 0.186654 -1.5629e-05
2:212769377 A G 0.061405 -1.1077e-05
2:212769813 T C 0.325488 -2.4999e-05
2:212770008 C T 0.027658 1.2111e-05
2:212779825 T C 0.061392 -1.7703e-05
2:212781778 T G 0.089783 2.4089e-05
2:212781803 T G 0.103539 -1.7327e-05
2:212781914 T C 0.979957 1.6127e-05
2:212782803 C T 0.069500 2.8667e-05
2:212789585 T G 0.114198 -3.7248e-05
2:212790609 A G 0.077465 -3.7846e-05
2:212793357 C T 0.077867 -4.1525e-06
2:212793431 G A 0.050421 1.3392e-05
2:212795212 A C 0.078205 -2.1315e-05
2:212795244 A C 0.104740 4.2674e-05
2:212798420 T C 0.732898 2.7034e-05
2:212811801 T G 1.762678 2.2833e-05
2:212813983 G A 0.046302 -1.5652e-05
2:212817095 C T 0.544630 -2.3270e-05
2:212822242 T C 0.305075 -3.0037e-06
2:212828771 C A 0.053024 9.1592e-06
2:212832222 A G 0.393725 5.6301e-07
2:212845716 A C 1.636159 4.6406e-05
2:212846076 A G 0.060814 -1.5078e-05
2:212850737 G C 0.036298 1.3393e-05
2:212853880 C T 1.652148 -1.3144e-05
2:212860841 A G 0.251318 -2.8452e-05
2:212866526 C T 0.110796 -1.1955e-06
2:212866757 G A 0.035681 -6.6674e-06
2:212867025 G A 0.275253 -6.1996e-06
2:212894198 C T 0.044413 -1.0670e-05
2:212895680 T C 0.168673 9.3299e-06
2:212896459 A G 0.075771 2.7861e-05
2:212896904 T C 0.226744 -3.9093e-05
2:212902859 A G 0.047308 -5.9430e-07
2:212906355 A G 0.266606 -5.7650e-06
2:212909135 G T 0.137873 4.6679e-06
2:212909462 T C 0.088991 -9.8098e-07
2:212933592 A G 0.102536 2.9102e-05
2:212938165 T G 1.836816 -3.1328e-06
2:212945711 A G 1.227847 -4.3980e-06
2:212945959 C T 0.412372 -1.2701e-05
2:212948147 A G 0.183185 2.0194e-05
2:212951797 C G 1.869891 -4.8423e-06
2:212959927 C T 1.660750 -1.4269e-05
2:212959967 A G 0.056815 -9.1236e-06
2:212974278 G A 0.103733 -9.6349e-05
2:212987749 T C 0.063420 3.2621e-06
2:212989308 C T 1.177167 -5.5503e-05
2:213006392 G T 0.123478 1.4265e-05
2:213006622 T C 1.285818 -5.4327e-05
2:213018659 G A 0.082113 2.7833e-05
2:213024352 A G 0.573635 -1.6084e-05
2:213024601 G A 0.046769 1.3502e-05
2:213028129 G C 1.807026 -8.9834e-05
2:213030170 T C 0.466019 -4.7468e-05
2:213033301 C A 1.285162 7.4912e-06
2:213033861 G A 0.103720 3.6390e-05
2:213036190 C A 0.181325 -8.9947e-05
2:213040853 G A 0.298733 2.6189e-05
2:213041364 T G 0.032578 -4.6649e-06
2:213047537 T C 1.909870 -9.0083e-06
2:213048051 C T 0.129382 -3.5778e-05
2:213057992 T C 0.449868 -8.4279e-06
2:213060282 T C 0.045091 1.0303e-06
2:213063222 C T 0.041352 2.1044e-05
2:213063602 T C 0.026103 1.2899e-05
2:213070808 T C 1.899818 -1.3076e-05
2:213074215 T C 0.424716 -9.6421e-06
2:213079635 T C 0.137003 5.9927e-06
2:213087563 G A 0.913525 3.5874e-05
2:213093680 T G 1.080513 5.9781e-05
2:213114263 T C 0.024678 1.2825e-05
2:213131751 T C 0.067760 6.3198e-07
2:213151776 T C 0.085531 -1.4318e-05
2:213154017 C T 0.076777 -1.2902e-05
2:213168282 A G 0.298282 -2.3282e-06
2:213171295 G T 1.802164 5.3959e-06
2:213173057 A G 0.092493 -1.1057e-04
2:213176711 G A 0.034153 -2.1145e-05
2:213191242 A G 0.022610 1.5554e-05
2:213192268 A G 1.542585 6.8804e-06
2:213200404 A G 0.046474 -4.3655e-05
2:213201725 C T 0.601111 -1.1637e-05
2:213204955 T C 0.813456 4.1578e-05
2:213206302 T C 1.415015 2.8636e-05
2:213215895 A G 0.239497 3.8061e-05
2:213234346 T C 0.047178 1.7699e-05
2:213246373 C T 0.060369 2.9291e-05
2:213249549 T C 0.409539 -5.7150e-05
2:213251217 G A 0.097449 -1.4355e-05
2:213253406 A C 1.078176 -4.6522e-05
2:213257658 T C 0.047973 5.7202e-06
2:213260640 G C 0.042394 -7.1406e-06
2:213267246 A C 0.045399 3.0151e-05
2:213271755 C G 0.065332 -1.1588e-05
2:213275232 T C 0.023548 5.5587e-06
2:213279126 T C 0.068701 -2.4215e-05
2:213287978 T C 0.031322 9.6057e-07
2:213288148 C T 0.026992 6.7693e-06
2:213291322 A C 0.291855 1.2777e-05
```
