## Supplemental_Data_Files for "Common genetic variation associated with Mendelian disease severity revealed through cryptic phenotype analysis": SupplementalDataFile_9.txt (part 4 of 21)

```
2:213291354 C T 0.197554 6.1608e-06
2:213292049 C T 0.031309 3.2428e-06
2:213293294 C T 0.078500 2.3414e-05
2:213296335 C T 0.066169 -3.3943e-05
2:213296863 C T 0.193042 1.6532e-05
2:213298393 A G 1.056335 -2.7159e-05
2:213299544 T G 0.029225 -3.6565e-06
2:213301372 A G 0.044539 -3.1505e-05
2:213301908 G C 0.033860 2.8157e-05
2:213311546 A G 0.460654 1.5886e-05
2:213313003 G A 0.127662 -1.1456e-05
2:213316881 G A 0.314303 5.7533e-05
2:213317246 C T 0.578159 -5.0554e-05
2:213328749 T C 0.802225 -1.2224e-05
2:213333476 A G 0.046195 3.3016e-06
2:213341614 T C 0.381167 8.5927e-05
2:213344123 T C 0.025016 -9.0013e-06
2:213346989 C T 0.453825 -8.6368e-05
2:213348367 A C 0.060002 2.5308e-05
2:213352418 T C 0.049119 -7.7981e-05
2:213373918 G A 0.030443 2.2133e-05
2:213382264 C T 0.138149 -2.2408e-05
2:213396644 C T 0.031225 -1.3858e-05
2:213400968 C T 0.065786 2.8362e-05
2:213403521 C G 0.077358 -5.7405e-05
2:213409098 C T 0.053566 3.7475e-05
2:213409337 G A 0.877580 8.2628e-05
2:213416594 T C 0.035159 4.8064e-05
2:213416765 G T 0.496319 7.6008e-08
2:213423503 T C 0.435658 -1.3547e-05
2:213443438 T C 0.079182 1.0672e-05
2:213452139 A G 0.079205 2.6680e-05
2:213456326 C G 0.755878 1.2640e-05
2:213457697 A G 0.177157 2.4875e-05
2:213469330 A G 0.059055 1.1619e-06
2:213476310 C T 0.021211 9.7906e-07
2:213477547 G A 0.068805 -1.2320e-05
2:213481872 T G 0.169072 -1.3461e-05
2:213499899 C T 0.052514 -4.2437e-07
2:213502063 A C 0.090448 1.4394e-05
2:213510374 A G 0.433990 9.0380e-06
2:213511696 A G 0.190085 -9.6164e-07
2:213517452 T C 0.059405 1.7833e-05
2:213521462 C T 0.039096 -1.1243e-05
2:213531302 C T 0.078114 1.6673e-05
2:213531592 A C 0.036879 -4.9149e-05
2:213532030 T C 0.717951 8.2966e-06
2:213535240 C A 0.068773 -1.6006e-05
2:213542758 A G 0.493888 1.9837e-05
2:213546176 C T 0.024194 -3.4325e-06
2:213547467 T C 0.020968 -1.4541e-06
2:213547665 G A 0.224621 -1.3940e-05
2:213550376 T C 0.041560 2.6776e-05
2:213551269 C T 0.059201 2.2607e-06
2:213552914 C A 0.137412 -1.1014e-04
2:213552997 A G 0.072544 1.7874e-05
2:213557218 A G 0.327020 1.6735e-05
2:213558906 G T 0.313975 -2.0427e-05
2:213559229 C T 0.370290 2.0416e-05
2:213561811 C T 0.221508 -2.7533e-06
2:213564655 A G 0.164352 2.4560e-05
2:213564717 C T 0.131771 -3.9975e-06
2:213568173 G A 0.037282 9.8107e-06
2:213569169 T C 0.250428 -7.3860e-05
2:213575506 A G 0.828822 -2.3918e-05
2:213576272 A G 0.098384 6.2443e-05
2:213579190 T C 0.068578 1.8114e-05
2:213582322 T G 0.156163 -6.8151e-07
2:213588174 T G 0.046136 -2.7765e-06
2:213597627 G A 0.322635 -2.4501e-05
2:213599887 T C 1.262217 2.3791e-05
2:213611291 A C 0.153352 1.6304e-05
2:213630721 A G 0.037041 -2.9824e-05
2:213631850 C T 0.221135 -1.2483e-05
2:213633949 G T 0.130657 8.0540e-06
2:213635638 C T 0.032020 -3.1005e-06
2:213644103 C T 0.051076 -1.6305e-05
2:213646473 T G 1.322917 3.1404e-05
2:213659782 G C 0.459885 -6.0662e-05
2:213662854 T G 0.025045 -2.6608e-05
2:213663855 G A 0.043040 1.3875e-05
2:213665269 G A 0.044150 -5.3571e-06
2:213666391 T C 0.028102 2.6012e-06
2:213670074 C T 0.046337 1.0935e-05
2:213674786 C T 0.325761 3.1508e-05
2:213677675 T C 0.031764 -4.3342e-05
2:213681716 C T 1.468944 -1.0104e-05
2:213685075 C T 0.169250 2.1628e-05
2:213692344 C G 0.033497 9.4235e-06
2:213696790 G C 0.225510 -2.1179e-05
2:213698649 G A 0.135906 -2.9154e-05
2:213705087 T C 0.048045 3.8909e-05
2:213707759 G A 1.556237 -2.0012e-05
2:213710637 C G 0.144124 -1.9496e-06
2:213717776 C A 0.043036 -1.3892e-05
2:213719976 C T 0.616201 2.4365e-06
2:213723345 A C 0.226448 -7.6093e-07
2:213733676 C A 0.035694 -5.9875e-06
2:213756968 T C 0.663534 -1.7522e-05
2:213757061 T G 0.028492 8.1750e-06
2:213758256 T C 0.061119 2.4697e-05
2:213763008 G A 0.057230 3.5159e-05
2:213766025 C T 0.643923 1.5382e-05
2:213767601 T C 0.077640 -5.3856e-05
2:213769423 T C 0.814641 7.1639e-06
2:213772396 T C 0.042926 -2.0420e-05
2:213773376 C T 0.189121 -2.4443e-05
2:213787793 C T 0.261659 6.9190e-06
2:213788891 G A 0.187067 6.5374e-06
2:213795860 A C 0.074203 5.2330e-06
2:213797552 A G 0.643157 -7.1217e-07
2:213800366 G A 0.391090 1.1605e-05
2:213802928 T C 0.036869 -1.7568e-05
2:213818731 C T 0.639642 -2.7369e-05
2:213824045 G A 0.530251 -5.1352e-06
2:213825499 A C 0.340396 2.1105e-05
2:213827083 T C 0.030001 -2.0137e-06
2:213837306 C A 1.916868 -4.7540e-06
2:213838959 A G 1.832509 1.9526e-06
2:213840796 T C 0.564225 -1.3469e-05
2:213849874 A C 0.034409 2.1803e-05
2:213850964 G A 0.831191 -3.0333e-06
2:213852490 G A 0.031095 3.0829e-05
2:213852781 C T 0.029044 -1.3020e-05
2:213860804 A G 0.058363 -2.1086e-05
2:213861301 G T 1.182561 -2.3475e-05
2:213861604 G A 0.167575 6.5219e-06
2:213862696 A G 0.033812 1.0501e-05
2:213869354 T C 0.508939 2.2078e-06
2:213878295 C T 0.027362 -8.4741e-06
2:213901736 T C 1.284990 -2.3488e-05
2:213910238 A G 0.078676 -3.0228e-05
2:213910484 T C 0.063365 -7.9107e-06
2:213911435 C T 0.063943 3.5907e-05
2:213919289 T G 1.155413 -1.2204e-05
2:213920231 G A 0.165962 -4.7439e-06
2:213925356 C T 0.040115 -2.2572e-05
2:213931662 A G 0.833814 3.0080e-05
2:213945791 A C 0.034107 1.1501e-05
2:213946269 C T 0.035292 -4.7583e-06
2:213950981 T C 0.024947 3.3915e-05
2:213958755 T C 1.749419 -5.9618e-05
2:213975214 C T 0.037480 -4.9078e-05
2:213983363 A G 0.026428 -1.4491e-05
2:213989131 A G 0.033276 -4.5318e-05
2:213995346 A G 1.054634 -3.4753e-05
2:213997434 A G 0.051060 -8.5457e-06
2:213998988 C T 0.734524 1.2880e-05
2:214003165 A G 0.070370 -2.8121e-05
2:214006439 C T 0.490165 -1.3736e-04
2:214013606 G A 0.061801 1.8969e-05
2:214014881 G C 0.036207 2.9207e-06
2:214017736 T C 1.206068 8.0858e-05
2:214020749 T C 0.113098 -3.0761e-06
2:214023183 C T 0.131774 -7.5407e-06
2:214024667 A G 0.035305 -4.4738e-05
2:214025362 A G 1.856177 -1.6743e-05
2:214026384 A G 0.042527 3.1354e-05
2:214033563 A G 1.048317 -1.0092e-04
2:214040425 T C 0.653417 7.7535e-05
2:214058496 A G 0.114987 -3.1042e-05
2:214067954 G A 0.273415 3.5679e-05
2:214071053 A G 0.037486 -4.4573e-05
2:214072521 T C 0.055101 -2.1517e-05
2:214082436 G A 0.454299 -2.3966e-05
2:214085672 C T 0.160500 1.7573e-05
2:214096833 G A 0.212004 3.5448e-06
2:214099810 T G 0.082954 3.2198e-06
2:214113722 C T 0.212193 2.5857e-06
2:214115067 C T 0.383520 1.1062e-06
2:214117454 A G 0.593110 1.3149e-05
2:214118975 T G 0.044663 7.2883e-06
2:214123731 C T 0.097787 -2.2278e-05
2:214145157 C T 0.361916 2.1407e-05
2:214155327 A G 0.097365 -9.1846e-06
2:214156679 A C 0.611497 4.0994e-06
2:214159322 G T 0.026781 7.7783e-06
2:214159348 C A 0.040115 4.8044e-06
2:214194940 T C 0.170782 3.7192e-05
2:214204026 A C 0.030235 -1.1236e-05
2:214208068 A G 0.036009 3.0699e-06
2:214217936 G C 0.127366 1.7607e-05
2:214242476 C G 0.023925 -1.3739e-05
2:214249122 G A 0.027843 6.7664e-06
2:214253875 C G 0.053572 -7.2530e-08
2:214258357 G T 0.026778 2.3109e-06
2:214261657 G A 0.690403 -4.8119e-06
2:214282216 A G 0.028291 -3.4193e-05
2:214284239 A G 0.048343 1.3298e-05
2:214334867 A G 0.062537 1.4051e-05
2:214340727 G A 0.153005 1.3480e-05
2:214346678 C T 0.046918 -8.9783e-06
2:214354811 A G 0.032072 -2.2603e-05
2:214358653 C T 0.794909 4.8711e-06
2:214360922 G A 0.025532 -8.3184e-07
2:214369408 T C 0.034886 3.2990e-05
2:214444345 G T 0.096580 -1.2936e-06
2:214446400 G T 0.030579 -1.1887e-05
2:214467992 C T 0.042192 -4.2654e-06
2:214483045 T C 0.091191 -1.7558e-05
2:214491910 A G 0.781718 -4.9501e-06
2:214505348 C T 0.037882 -3.5077e-05
2:214511256 A G 0.235812 8.4651e-06
2:214524325 G A 0.153080 7.2029e-06
2:214527050 G A 0.693068 -5.1637e-06
2:214535996 C T 0.049457 -1.0518e-05
2:214536286 T C 0.080591 3.9252e-05
2:214554297 A G 0.041034 -8.1501e-06
2:214563734 C T 0.049918 -2.1717e-05
2:214569495 A G 0.744868 -2.1829e-06
2:214575128 A G 0.035834 -4.7342e-06
2:214575258 T G 0.495511 -4.2204e-06
2:214577970 T C 0.077293 2.5884e-05
2:214590367 A G 0.568675 2.1575e-05
2:214591298 A G 0.020364 -1.7960e-05
2:214594856 T C 0.366412 -2.2071e-05
2:214596585 C G 0.384254 3.1648e-05
2:214600292 G A 0.777963 -4.8694e-05
2:214602027 A G 0.544478 2.7150e-05
2:214618670 C T 0.854029 -4.8305e-05
2:214634493 T C 0.065803 -2.8093e-05
2:214640962 A C 0.557282 3.3955e-05
2:214644243 G A 0.661240 1.6442e-05
2:214646336 T C 0.037765 -1.2931e-05
2:214646413 T C 1.417631 -2.3238e-05
2:214647173 G A 0.062365 1.4958e-06
2:214647339 T C 0.039625 1.6266e-07
2:214652618 G T 0.126431 7.7784e-06
2:214658938 C A 0.029488 7.7548e-06
2:214696108 A C 0.778719 -4.7618e-05
2:214701790 T C 0.083535 4.8454e-06
2:214727221 C A 0.751590 -5.3413e-05
2:214729706 T C 0.058402 6.7517e-06
2:214735258 T G 0.065618 1.7864e-05
2:214736063 G A 1.398704 -3.7874e-05
2:214751909 G A 0.646783 1.8532e-05
2:214753432 T C 0.071204 -3.0093e-05
2:214764962 A G 0.031079 1.6700e-05
2:214766333 G A 0.111462 -5.3757e-06
2:214766607 A G 1.386383 -2.7017e-05
2:214785551 A G 1.914843 2.7450e-05
2:214792711 A C 1.921724 1.4904e-05
2:214794743 C A 0.520624 4.5665e-05
2:214802045 T G 0.075621 -2.6623e-05
2:214806597 C T 0.428287 2.3607e-05
2:214810700 T C 1.472839 -4.5965e-05
2:214813314 G A 0.091688 1.0110e-05
2:214838013 G T 0.201712 1.8855e-07
2:214838513 T G 0.488247 -1.2553e-05
2:214844566 A G 0.071863 1.6836e-05
2:214850522 C A 0.892531 6.3811e-06
2:214861884 C T 0.041680 1.8544e-05
2:214880852 G A 0.148091 -5.0039e-05
2:214884987 T C 0.802612 3.8516e-05
2:214887022 G A 1.026496 -7.7706e-05
2:214887360 A G 0.150382 -8.5743e-05
2:214895245 T G 0.885701 -2.0001e-05
2:214908264 T C 0.042981 -7.4007e-06
2:214914859 G A 1.421263 1.2004e-05
2:214934209 A G 0.071590 -9.8367e-06
2:214947117 C T 0.203461 1.1310e-05
2:214950322 T C 1.387363 7.6994e-05
2:214951458 G A 0.031543 -3.3244e-07
2:214964433 A G 0.125873 1.5761e-05
2:214966407 C T 0.638211 6.4965e-05
2:214972186 T C 0.280131 6.5873e-05
2:214974461 C T 0.031855 -2.7331e-05
2:214980182 G A 0.034844 -6.3315e-06
2:214980931 A G 0.243171 1.0526e-05
2:214989074 G A 0.048142 -1.6813e-05
2:214993266 G A 0.055497 1.7191e-05
2:215003311 C T 1.408851 4.3994e-05
2:215003979 A G 1.481940 1.2204e-05
2:215005050 A G 0.224501 2.4985e-07
2:215005266 C T 0.020663 -1.3179e-06
2:215010125 G A 0.060090 -1.0526e-05
2:215010542 G C 0.348413 5.4567e-05
2:215010606 G A 0.113695 -3.0797e-05
2:215018549 G T 1.061035 -5.7108e-05
2:215018724 C A 0.257560 8.6614e-06
2:215028474 T G 0.151791 2.0050e-05
2:215028517 C T 0.107317 7.5001e-06
2:215032142 A G 0.029436 2.5398e-05
2:215032580 A G 1.786697 -1.9024e-05
2:215041648 T C 0.654518 5.7533e-05
2:215051849 C T 0.810363 -1.5257e-04
2:215060404 G A 0.128580 -5.4635e-06
2:215060844 A G 0.059665 1.3539e-05
2:215064978 G A 0.027499 -2.7834e-05
2:215076683 A G 0.366704 4.1756e-05
2:215089911 A G 0.026564 1.0046e-05
2:215093437 G A 0.208006 -1.2492e-05
2:215095823 C T 0.027625 -8.8969e-06
2:215120541 C T 1.376237 -3.2784e-06
2:215135637 G A 0.026661 1.5290e-05
2:215144970 G A 0.033578 1.2269e-05
2:215148003 G A 0.263483 8.4820e-06
2:215154267 C T 0.085089 1.1554e-05
2:215173012 C T 0.359378 -3.0521e-05
2:215180818 A G 0.062690 3.2767e-05
2:215189950 C T 0.164726 2.9341e-05
2:215190637 A G 0.025460 -4.0767e-07
2:215197186 G A 0.040940 5.6763e-05
2:215202859 A G 1.329315 -2.2345e-05
2:215203283 A G 0.308672 1.3735e-05
2:215204857 A G 0.170406 -1.2019e-04
2:215211064 C A 0.066724 4.1974e-07
2:215241551 G A 0.365964 1.9668e-05
2:215241907 C T 1.332113 -1.4772e-05
2:215242288 G T 1.715374 1.5125e-05
2:215243598 T C 1.462537 -2.2072e-06
2:215245471 T C 0.028492 1.5511e-06
2:215247577 A G 0.052151 5.4703e-07
2:215248492 A G 1.798386 1.6439e-05
2:215248914 C T 0.070090 3.2818e-05
2:215250649 C G 0.023143 -2.0814e-06
2:215252810 G T 0.031971 -1.6955e-06
2:215254537 G T 0.832399 -2.8325e-05
2:215267040 T G 0.023139 1.1583e-05
2:215272625 C T 0.100306 3.9144e-05
2:215273057 G A 0.027908 2.6609e-06
2:215278734 C T 0.317624 1.7983e-05
2:215287357 C G 0.062521 1.2727e-04
2:215293696 C T 0.064443 2.4977e-05
2:215295525 A G 0.051664 -1.0687e-05
2:215303568 C T 0.345073 -3.7977e-05
2:215320238 T C 0.071499 2.0841e-06
2:215336692 A C 0.289862 -2.5161e-05
2:215343452 G T 0.475481 -3.0038e-05
2:215354942 G T 0.030300 -8.3755e-07
2:215358693 G A 0.098030 2.6812e-05
2:215361068 A C 0.023604 7.6480e-06
2:215365050 T C 0.143339 -5.2288e-06
2:215366571 A G 0.952507 4.7749e-05
2:215367340 C T 0.123961 -9.4310e-05
2:215375131 A G 1.723702 -1.1157e-05
2:215381233 C T 0.131375 -3.9417e-05
2:215387731 G A 1.080587 -5.1553e-06
2:215407090 G A 0.858109 -1.9363e-05
2:215409170 G A 0.609706 6.7493e-06
2:215409277 C T 0.195220 8.6664e-05
2:215425987 T C 0.448817 9.7745e-06
2:215433612 T G 0.056085 -1.1388e-05
2:215437771 A G 0.059636 -3.0235e-05
2:215453340 A G 0.079961 2.7250e-05
2:215455891 G A 1.722501 3.2244e-05
2:215460661 C T 0.675924 -9.2401e-06
2:215480156 A G 0.432860 1.0321e-05
2:215483527 A G 1.717162 2.8976e-05
2:215489121 A G 0.112108 -2.8404e-05
2:215495751 C A 0.438742 2.6769e-06
2:215501170 C T 1.720577 3.0294e-05
2:215510712 T C 0.065952 1.5594e-05
2:215514759 T C 0.120482 -2.8051e-05
2:215514980 A G 0.757384 -2.7206e-05
2:215518243 G A 0.129207 -1.4017e-05
2:215520736 C T 0.044179 2.6409e-06
2:215533575 G A 1.804215 4.6445e-06
2:215533634 C T 1.883783 1.7105e-05
2:215535608 A G 0.022494 4.9822e-07
2:215537606 T C 0.125049 -1.5843e-04
2:215542673 A C 0.176067 -1.1284e-05
2:215544960 A G 0.658838 -2.0339e-05
2:215558506 T C 0.117012 -2.3215e-05
2:215559106 C T 0.181549 -8.6075e-06
2:215562577 A G 1.517527 6.5629e-06
2:215562594 A G 0.050985 2.6538e-05
2:215564323 A G 1.613643 -4.1517e-06
2:215565107 A G 1.519504 9.8984e-06
2:215571829 T C 0.036840 -1.0283e-05
2:215572511 C T 1.776918 -2.0512e-06
2:215574029 C T 0.880674 -5.4773e-05
2:215574857 G A 1.035584 1.2967e-05
2:215579511 A G 0.056247 -1.8959e-05
2:215580025 T C 1.806286 1.4190e-05
2:215584193 G T 0.766560 -5.5805e-07
2:215592971 T G 0.023214 9.4038e-06
2:215595512 T C 0.594197 6.3646e-06
2:215607657 C T 0.049476 -2.6033e-05
2:215620272 G A 0.051865 1.3885e-05
2:215623084 C T 0.831045 -1.3528e-05
2:215629139 T C 0.027417 -4.8911e-06
2:215632255 T C 0.715172 -6.1874e-06
2:215634494 A G 1.605006 2.4518e-05
2:215635794 C T 0.448651 1.3556e-05
2:215637408 A G 0.092104 -1.8407e-06
2:215638598 C T 0.091286 -3.3080e-05
2:215638926 C T 0.032750 -1.8571e-05
2:215645464 G C 1.221472 -1.5123e-05
2:215653887 C T 1.515638 -6.1087e-06
2:215659943 C T 0.234563 3.5418e-05
2:215662102 C A 0.036834 5.1217e-06
2:215671029 T C 0.037791 1.6224e-05
2:215672546 T G 1.445029 -1.4632e-05
2:215674224 A G 0.714955 -3.0978e-05
2:215692552 G T 0.110339 4.7136e-05
2:215704700 C A 0.048110 -8.5496e-07
2:215708801 A G 0.053751 1.2961e-05
2:215713129 A C 0.131761 6.6566e-06
2:215748105 C T 0.508679 2.0502e-05
2:215763918 G A 1.082902 2.9335e-05
2:215772333 G A 0.074660 2.8726e-05
2:215772345 T C 0.074738 9.1962e-06
2:215775036 A G 0.108807 2.1740e-06
2:215781903 A G 0.027109 9.0410e-06
2:215790484 T C 0.043968 -1.2583e-05
2:215794771 G A 0.826397 6.4317e-06
2:215798231 G A 0.113357 2.6392e-05
2:215811401 A C 0.057704 1.1965e-05
2:215813331 T C 0.059642 2.3387e-05
2:215814777 A G 0.021549 -8.8025e-05
2:215816787 C A 0.027687 1.7371e-05
2:215821825 A G 0.140061 1.4778e-05
2:215836851 T C 0.028528 9.2988e-06
2:215841709 T C 0.064378 -8.5776e-06
2:215847629 A G 0.216088 7.2236e-06
2:215855780 A G 1.008066 2.5415e-05
2:215855943 T C 0.091730 -1.6538e-06
2:215858828 C T 1.814469 6.2995e-05
2:215876371 C T 0.173846 -5.9736e-05
2:215879438 C G 0.035370 1.5305e-06
2:215882749 T G 0.022185 -1.3744e-07
2:215888014 A C 0.169526 2.7110e-05
2:215893773 C T 0.877772 -1.9095e-06
2:215899425 G A 0.026759 -9.8017e-06
2:215900087 G A 0.431026 3.0931e-07
2:215909955 A G 0.020741 -2.1048e-05
2:215910489 G A 0.048395 1.1452e-05
2:215910724 G T 0.021124 -1.8976e-05
2:215923122 G A 1.200345 -6.5707e-05
2:215937338 A G 0.055452 -1.5562e-05
2:215945682 T G 0.606246 -4.2265e-05
2:215949200 T G 1.110858 7.3107e-05
2:215951405 A G 0.166280 2.6935e-05
2:215959325 T C 0.040927 -1.1926e-05
2:215964050 T C 1.036068 -5.0083e-05
2:215965443 C T 0.096878 1.1686e-05
2:215969227 T C 0.049674 -7.2518e-06
2:215969927 G A 0.202244 -2.2131e-05
2:215972892 G C 0.041654 -1.4045e-05
2:215980683 T C 0.341451 1.7020e-06
2:215985212 T C 0.405352 1.7211e-05
2:216002662 C G 0.042491 -2.5877e-05
2:216005163 A C 0.120128 7.3732e-06
2:216017356 G T 1.092454 -4.8615e-06
2:216022661 C T 0.299184 1.2116e-05
2:216023682 A G 0.194961 7.2314e-05
2:216023937 C T 0.320545 6.5841e-06
2:216039701 A G 1.908228 1.0892e-05
2:216040563 C T 0.085232 8.6967e-06
2:216046389 C T 0.033296 -8.7402e-06
2:216055783 C T 0.241347 1.8411e-05
2:216063138 G A 1.106752 -4.7395e-05
2:216091445 T C 0.039472 -2.4639e-05
2:216093297 G T 0.025678 -2.3678e-05
2:216101911 C T 1.306552 3.5217e-05
2:216105523 G T 0.047882 -4.1265e-05
2:216105638 A G 0.182247 7.9290e-05
2:216106731 G A 1.965516 -2.6837e-05
2:216106916 G A 1.197203 -3.6730e-05
2:216107350 G A 0.046922 1.4609e-05
2:216111428 A C 0.698778 1.8445e-05
2:216112998 A G 0.721518 1.9742e-05
2:216124632 G A 1.965270 -3.0917e-05
2:216125320 A C 0.036146 4.6932e-06
2:216127898 G A 0.078984 -2.0358e-06
2:216130934 T C 1.311982 -4.6539e-05
2:216137072 G A 1.203779 -2.8163e-05
2:216137978 C A 0.085323 2.1482e-05
2:216139373 A C 0.423353 9.5188e-06
2:216139578 G T 0.073937 2.9240e-05
2:216139605 A G 0.029849 -1.5277e-05
2:216139726 A C 0.028674 -1.9936e-05
2:216141357 C T 0.270491 -1.8494e-05
2:216143603 T C 0.632073 2.7992e-05
2:216148382 T C 0.037058 -2.9652e-05
2:216155860 T C 0.625389 -6.8164e-06
2:216161103 C T 0.251610 1.5369e-05
2:216171986 T G 0.107067 3.2056e-06
2:216190654 T C 0.955315 1.1994e-05
2:216197779 T G 0.399873 1.6232e-05
2:216197971 C T 1.042595 -1.4290e-05
2:216203672 C T 0.046084 1.7629e-05
2:216206053 G A 0.914515 -3.6842e-05
2:216210236 T C 0.316958 3.1661e-05
2:216212339 C T 0.643128 -3.3252e-05
2:216214492 G T 1.230389 7.6543e-06
2:216217813 C T 1.871378 -5.3502e-05
2:216220412 T G 0.046727 -1.3510e-07
2:216229850 T C 0.627658 -1.0547e-05
2:216233064 T C 0.023824 -1.5850e-05
2:216234981 C G 0.064904 4.8205e-06
2:216235388 G A 1.062112 2.9747e-05
2:216236147 C T 0.021504 1.3319e-06
2:216236712 C T 0.045429 -1.4045e-05
2:216242416 G C 0.080415 -1.5252e-05
2:216245392 T C 0.463397 -1.7485e-05
2:216245694 A C 0.049353 3.6863e-05
2:216248460 C A 0.507767 5.4690e-05
2:216249587 T C 1.757585 8.8005e-05
2:216251279 C T 0.031806 4.7760e-06
2:216256227 C G 0.831402 8.1237e-06
2:216256344 G C 0.128200 2.1442e-05
2:216256981 C T 0.178261 -7.5769e-05
2:216263706 A G 1.130979 -1.4225e-06
2:216268444 A G 0.470346 -2.6854e-05
2:216279273 G A 0.120819 -4.8993e-05
2:216281122 C T 1.962637 9.6623e-06
2:216281630 C G 0.444409 -1.0281e-05
2:216285375 C T 0.119748 -4.5199e-05
2:216287234 T C 0.028875 -6.2222e-06
2:216290202 C T 0.093126 8.8726e-06
2:216294957 G C 1.455152 -2.5124e-05
2:216304384 C T 1.476672 -3.5159e-05
2:216307103 A G 0.438664 -3.1187e-05
2:216308438 C T 0.078724 -3.0498e-06
2:216313886 A G 0.073086 1.0978e-06
2:216317657 C T 0.576199 -4.7966e-06
2:216319379 G A 0.036139 7.8244e-06
2:216323133 A G 0.262227 1.4886e-05
2:216329878 T C 0.107833 -3.1539e-06
2:216331182 G A 0.968025 -2.1154e-05
2:216343083 A G 0.031442 1.7798e-05
2:216343401 G A 0.331665 3.9234e-05
2:216349517 T C 1.518599 3.6545e-05
2:216356666 G A 0.404203 6.4056e-06
2:216378938 T G 0.036976 1.3192e-05
2:216380911 G A 0.121884 1.0529e-05
2:216382135 T C 0.458376 -3.5367e-06
2:216385015 A G 1.208590 -4.1625e-06
2:216388966 A G 0.737533 -1.2232e-05
2:216389877 C A 0.472086 7.3231e-06
2:216391491 C T 1.160993 -1.5323e-05
2:216413232 A G 0.036230 -7.8384e-06
2:216413660 G A 1.139687 -1.1786e-05
2:216424804 C T 0.043406 -3.4718e-05
2:216429439 T C 1.056792 3.6233e-05
2:216444017 T C 1.005606 1.5673e-05
2:216447176 A G 0.040151 -4.6967e-05
2:216448804 G A 0.058337 -4.7765e-06
2:216449856 G T 0.735098 -4.5281e-05
2:216449970 G A 0.714870 8.1959e-06
2:216450655 C T 0.714384 8.0931e-06
2:216450969 C T 1.118800 -8.0124e-06
2:216451090 G A 0.052183 7.9486e-07
2:216451846 G A 0.069561 5.8048e-06
2:216452525 A G 0.040339 3.6776e-06
2:216458974 C A 0.521124 2.8914e-06
2:216465582 G A 0.199631 -6.4874e-07
2:216469093 C T 0.081305 3.4383e-05
2:216474068 G A 0.233735 -9.9037e-06
2:216477511 G A 0.526178 3.5000e-06
2:216478592 C T 0.047668 -2.1126e-07
2:216479311 G A 0.066403 8.2824e-06
2:216486034 T C 0.056607 -3.2668e-05
2:216486126 G A 0.359907 -1.9161e-05
2:216486739 A G 0.855911 1.6198e-05
2:216487800 C T 0.043238 -6.5451e-06
2:216488033 G A 0.236270 2.1968e-05
2:216497932 G T 0.360738 -1.9116e-06
2:216505632 G A 0.134712 4.3225e-06
2:216506687 G A 0.058269 -2.1622e-05
2:216507455 T C 1.206155 1.9808e-05
2:216512080 C G 0.134283 -3.1676e-05
2:216512381 G A 1.858550 -1.4786e-05
2:216524826 A G 0.069412 2.6081e-05
2:216525024 C T 0.038934 9.0196e-06
2:216526011 G A 1.400204 1.3609e-06
2:216526710 A G 0.032078 -5.0541e-05
2:216527249 C A 0.138025 -2.7964e-05
2:216534235 G A 1.340023 9.0106e-06
2:216542261 T G 1.848339 -8.7122e-07
2:216552937 G A 0.482184 1.2388e-05
2:216555144 G A 0.586271 -8.7747e-06
2:216555274 G A 0.034889 -5.2057e-06
2:216555565 G C 1.456623 1.2781e-05
2:216557633 A C 0.065287 -1.9457e-06
2:216557733 A G 0.770267 2.1731e-07
2:216562321 A G 0.063904 -1.1975e-05
2:216564829 A C 1.599809 1.8107e-05
2:216570309 G T 0.052965 -6.5276e-07
2:216571759 C T 0.039495 9.5311e-07
2:216579239 G A 0.057308 3.0747e-05
2:216582873 T C 0.081876 1.8923e-05
2:216592127 T C 0.095908 1.5342e-05
2:216595928 A G 0.028567 -1.1812e-05
2:216596019 C G 0.255982 -8.0983e-06
2:216600921 G A 1.482132 1.9234e-05
2:216606809 C T 1.376636 1.3614e-05
2:216612976 T C 0.293481 -1.4058e-05
2:216617520 G A 0.138827 -1.0097e-05
2:216618382 G A 1.438456 1.9245e-05
2:216618831 T C 0.152564 -4.4865e-06
2:216620599 A G 0.068886 7.7539e-06
2:216625527 A C 0.118408 -3.3425e-06
2:216626492 T C 0.027158 -1.6093e-05
2:216629374 C T 1.237601 -4.1880e-06
2:216634361 C T 0.261065 -3.7057e-05
2:216635688 C T 0.055267 -1.3806e-05
2:216637127 A C 0.930783 1.1186e-05
2:216645242 T C 1.766843 1.3593e-05
2:216650175 C T 0.055705 -8.9158e-06
2:216655503 G A 0.749413 1.3408e-05
2:216656905 G A 0.291790 -1.5501e-05
2:216657553 G T 0.480824 4.8485e-06
2:216660756 C T 0.136257 -2.5357e-07
2:216661293 C T 0.029368 -1.4336e-05
2:216662655 C T 0.303095 -1.4934e-05
2:216672389 T C 0.397448 8.0239e-06
2:216676912 A G 1.206834 3.3783e-05
2:216705008 G A 0.089484 2.6258e-05
2:216710240 C A 0.045575 -1.6939e-05
2:216711860 C G 0.147059 1.7315e-05
2:216716948 G T 0.208612 -5.7520e-06
2:216719685 A G 0.068360 -2.6194e-05
2:216724090 T C 0.034211 9.4908e-06
2:216726320 A G 0.137324 -1.7881e-05
2:216728609 A G 0.295565 -2.8945e-05
2:216732445 T C 0.061625 -2.0098e-05
2:216734047 G A 0.022656 2.5801e-06
2:216734638 A C 0.658789 -1.6195e-05
2:216742657 T G 0.050531 9.3309e-06
2:216748034 T C 0.026814 -6.5835e-06
2:216748035 A G 0.126386 -3.5307e-06
2:216750036 G A 0.047662 -1.5166e-05
2:216750763 G A 0.307120 -1.7471e-05
2:216750822 T C 0.078004 -1.3048e-05
2:216753322 A G 0.348761 3.2350e-05
2:216754975 T G 0.079081 -1.5627e-05
2:216755425 G A 0.047447 2.5419e-06
2:216757167 G A 0.281842 4.1166e-06
2:216759949 C G 0.610407 -3.5797e-07
2:216762162 C T 0.350799 3.6172e-06
2:216766065 A C 1.966584 -3.5286e-05
2:216768839 T G 0.809999 -4.4433e-06
2:216769634 G A 0.044643 7.8479e-06
2:216776314 T C 0.069318 1.8625e-05
2:216776774 A C 1.293189 -2.1342e-06
2:216776900 G A 0.041725 3.3194e-05
2:216777029 G T 0.981655 -6.8531e-06
2:216777272 A G 0.033292 3.8096e-06
2:216779025 T G 0.079867 3.0603e-05
2:216779667 A G 1.111046 -1.6164e-05
2:216784771 T C 0.025678 1.0851e-05
2:216785688 G A 1.013779 -1.4728e-05
2:216786938 C T 1.297558 5.3982e-06
2:216793099 T C 0.205802 1.0548e-05
2:216795091 T C 1.495005 8.5198e-06
2:216797325 G T 0.632362 1.0610e-05
2:216798776 C T 0.044968 -1.4469e-06
2:216799077 A G 0.790998 -2.3079e-05
2:216799126 G T 0.051508 1.3673e-05
2:216800287 A C 0.093801 -1.9895e-06
2:216802129 C T 0.050489 1.9844e-05
2:216802161 T C 1.294260 -4.7962e-05
2:216806044 G C 0.707895 -2.9509e-05
2:216806264 C T 0.113542 1.0846e-05
2:216807502 A C 1.486023 -2.5076e-05
2:216810468 C A 0.773620 -2.9346e-05
2:216810612 T C 0.185463 3.6257e-06
2:216811025 T C 0.223676 7.2813e-06
2:216811307 T C 0.214637 6.2667e-06
2:216813140 C T 0.118778 -8.0379e-05
2:216817646 C T 1.313128 -9.7065e-05
2:216818551 G A 0.137974 -9.1658e-06
2:216818622 C T 1.103149 -2.1823e-05
2:216820325 T C 0.027356 2.0633e-05
2:216820354 T C 1.184295 -7.0699e-06
2:216820969 G A 0.094931 -1.9123e-06
2:216821632 C T 0.878853 -3.5847e-05
2:216821900 T C 0.077355 3.6900e-05
2:216823328 C A 1.820506 -3.2366e-05
2:216826579 G T 1.767128 -1.3030e-05
2:216829660 A G 0.601318 7.4670e-05
2:216830053 T C 0.080967 -2.8246e-05
2:216830114 G A 0.048898 -6.0703e-06
2:216831034 A G 1.807458 -1.9945e-05
2:216835468 A G 0.041170 1.2339e-05
2:216836800 A G 0.091516 -3.3280e-05
2:216840121 A G 0.584755 4.2490e-05
2:216841060 G T 0.907715 -6.8633e-05
2:216843865 C T 0.164268 -9.0392e-06
2:216844821 T C 0.087949 4.1157e-05
2:216845930 A G 0.199784 -6.5133e-06
2:216846068 C A 0.099683 -3.2461e-05
2:216846285 G A 1.904170 -5.0994e-05
2:216847565 T C 0.447174 -1.0639e-05
2:216850582 C T 0.344515 -1.3237e-05
2:216851614 A G 0.046743 9.2083e-07
2:216859679 A G 0.101675 2.6914e-05
2:216860102 T C 0.110423 -2.1700e-05
2:216861273 C T 1.211936 -8.2049e-06
2:216862623 A G 1.379284 -3.1556e-05
2:216864235 G A 1.216019 -2.5415e-05
2:216864594 C T 1.432844 -6.3850e-07
2:216864733 G C 0.838108 -2.2097e-05
2:216866131 T C 0.049307 -1.6585e-05
2:216866826 G A 1.120498 -2.0068e-05
2:216868598 G C 0.720778 7.4910e-06
2:216870809 A G 0.095573 -5.9563e-06
2:216871480 T C 1.676391 -1.0831e-05
2:216871530 C T 0.101796 -1.6551e-05
2:216873352 G A 0.531754 2.7258e-05
2:216874257 A G 0.058977 2.4078e-05
2:216876204 A G 1.368190 2.8904e-05
2:216876363 C T 0.541982 -8.8327e-06
2:216877611 G A 0.068497 -4.2018e-05
2:216891619 C T 0.345301 7.4693e-05
2:216894936 C T 0.211732 -1.7779e-05
2:216895736 G T 1.319425 2.5600e-06
2:216896945 G C 0.069941 -3.1441e-05
2:216898658 A G 1.422490 2.4272e-05
2:216899325 A G 0.546386 -1.2344e-05
2:216904019 T A 0.209606 -1.8460e-05
2:216904399 T C 0.209265 -2.0472e-05
2:216904597 G T 0.080815 3.0817e-05
2:216907427 A C 0.040381 -2.2714e-05
2:216913164 A G 0.058951 5.1161e-05
2:216915026 A G 0.125571 8.8652e-06
2:216919393 C T 0.133423 -3.2191e-05
2:216923679 T C 0.124984 -5.4836e-05
2:216933792 T C 1.485033 2.7195e-05
2:216935057 C G 0.097654 8.7902e-06
2:216949123 T C 0.081116 -4.4935e-05
2:216951143 A G 0.325680 2.5271e-05
2:216953694 T C 0.092224 3.0289e-05
2:216956668 C T 0.655978 1.3810e-06
2:216956929 T C 0.487237 8.2360e-05
2:216958402 G A 0.396325 -3.8403e-05
2:216965010 T C 0.028028 1.1429e-05
2:216973814 T C 0.533068 5.3123e-05
2:216979479 A G 0.025204 -2.5032e-05
2:216981186 A G 1.145254 -1.7536e-05
2:216982691 C T 0.112643 3.4946e-05
2:217002078 G C 0.061015 -3.2710e-05
2:217003425 A G 0.073709 5.9811e-06
2:217006941 C T 1.759887 2.0458e-05
2:217007547 G A 0.095674 6.7710e-05
2:217015284 C T 0.694428 4.3606e-05
2:217018256 C T 1.274104 1.0103e-04
2:217018422 A G 1.755151 3.5571e-05
2:217021812 T C 0.057302 -5.8265e-06
2:217027560 A G 1.194610 -1.3917e-05
2:217029119 A G 0.032893 -6.1416e-05
2:217033294 A G 0.758939 3.8321e-06
2:217036351 C T 0.034704 -1.1074e-05
2:217038327 T C 0.057471 1.9452e-05
2:217039887 G A 0.126091 3.4378e-05
2:217041960 C T 0.038207 -1.5241e-05
2:217043942 G A 1.866928 -2.9849e-05
2:217059254 A G 0.194896 7.5467e-06
2:217059809 A G 0.209070 -6.1706e-06
2:217070376 G A 0.217490 -7.2798e-06
2:217073193 C G 0.083187 -2.9332e-05
2:217080868 G C 0.060603 1.1913e-05
2:217097096 T C 0.086556 9.0221e-05
2:217098604 C T 0.057221 -2.1778e-05
2:217103149 G A 1.762412 9.6440e-05
2:217108221 C T 1.966769 1.2272e-05
2:217125605 G A 0.256323 -7.4674e-06
2:217140941 G A 0.036100 -7.4793e-06
2:217146914 A G 1.780053 5.8745e-05
2:217147791 T G 1.051385 1.1326e-04
2:217160522 C T 0.103977 2.9171e-05
2:217171643 C T 0.184743 2.2557e-05
2:217175649 T C 0.912324 6.1036e-05
2:217183485 G A 0.121657 4.5124e-06
2:217186742 A G 0.029544 -1.8232e-05
2:217187146 T C 0.039421 1.4259e-06
2:217194911 A C 0.654057 -1.0332e-05
2:217199884 T C 0.116337 4.3775e-06
2:217205084 A G 0.035104 2.6651e-06
2:217205856 T C 0.091104 -3.3909e-05
2:217206433 T C 0.022672 9.8149e-06
2:217208571 T C 0.893978 -5.7192e-06
2:217209739 C A 0.901879 -1.0247e-05
2:217209797 T C 0.080983 2.1810e-05
2:217213245 C T 0.024999 -6.9374e-06
2:217229816 A C 0.663304 2.0128e-05
2:217230478 C T 0.172392 6.7164e-06
2:217239643 A G 0.031929 -1.4398e-05
2:217240036 G T 0.159474 -1.0373e-05
2:217240391 T G 0.057172 8.0502e-07
2:217240630 C T 0.962459 5.5351e-06
2:217241528 C G 0.850267 -4.1905e-06
2:217244297 C T 0.035685 5.5647e-06
2:217250235 C A 0.159217 -1.2306e-06
2:217253226 T C 0.044159 -1.0960e-05
2:217253962 T C 0.035503 -4.1129e-05
2:217254670 A G 0.072950 1.2955e-05
2:217256027 C T 0.855645 1.5954e-06
2:217258397 A G 0.038427 -1.7782e-05
2:217261397 T C 1.303160 -4.5599e-05
2:217261649 T C 0.114490 -9.8093e-06
2:217262504 G T 0.660065 5.2522e-06
2:217263865 A C 0.022162 2.9815e-05
2:217279850 C T 0.025389 -3.3393e-05
2:217285104 G C 0.058827 2.1648e-05
2:217292333 T C 0.246251 -4.1816e-05
2:217294627 T A 0.027551 1.1340e-05
2:217295342 T C 0.023448 9.6180e-07
2:217304152 G T 1.314923 -2.8820e-05
2:217304298 T C 0.035928 -2.0779e-05
2:217311635 T C 0.041319 -1.7494e-05
2:217315664 T C 0.034269 1.8820e-05
2:217315787 C T 0.251727 -3.3767e-05
2:217318752 A G 0.080026 5.3879e-05
2:217343992 T C 0.604983 -3.5640e-05
2:217347193 A G 0.078211 -2.2023e-05
2:217349836 T C 0.616528 -1.5111e-05
2:217358023 A G 0.267417 -3.0046e-05
2:217364539 T C 1.646052 1.5781e-05
2:217375647 A G 1.733281 1.3321e-05
2:217379167 G A 0.063686 5.6787e-06
2:217400605 A G 0.033432 -5.3374e-05
2:217404445 T C 0.112380 2.0046e-05
2:217409475 A G 0.054306 -3.6580e-05
2:217410961 T C 0.122215 -7.8079e-06
2:217411246 C T 0.974413 4.8632e-05
2:217412652 G T 0.773828 1.1864e-05
2:217416862 G T 0.071191 -1.4890e-06
2:217418352 T C 0.152830 -1.2790e-05
2:217423295 G A 1.224871 -1.5103e-06
2:217423589 G T 0.177073 -1.2889e-05
2:217427350 A G 0.604668 -1.8202e-05
2:217427394 T C 0.155839 -3.3725e-05
2:217429969 A G 1.000243 1.9484e-05
2:217437729 C G 1.014837 1.6801e-05
2:217442931 C T 1.220080 2.0816e-05
2:217446590 G A 0.537694 -2.3638e-05
2:217452496 G C 0.041894 1.1451e-05
2:217453875 C T 0.525321 -5.7425e-05
2:217455821 G A 1.127869 1.3273e-04
2:217457217 C T 0.034737 -1.0359e-05
2:217461669 A G 0.031131 -2.7827e-05
2:217465478 G A 0.928371 8.9540e-05
2:217475535 G A 0.098933 -3.0630e-05
2:217475831 T C 0.084839 3.5275e-05
2:217477177 A C 0.180786 -6.0716e-06
2:217477217 C T 0.530913 -4.9895e-05
2:217478202 A G 0.104243 8.4932e-05
2:217481271 A G 0.260409 4.4571e-06
2:217484157 C T 0.388756 4.6729e-05
2:217484229 C T 0.690929 -5.8180e-05
2:217485416 A T 0.191315 3.3710e-05
2:217485550 T G 0.677790 -1.4028e-05
2:217486858 A C 0.140661 2.2163e-05
2:217493285 C T 0.182104 2.0702e-05
2:217494921 A G 0.839007 1.0106e-05
2:217511100 T C 0.134673 2.9328e-05
2:217515034 A G 0.052852 -4.0965e-06
2:217515294 G A 0.033763 2.0954e-05
2:217516007 C T 0.084304 1.8058e-05
2:217520828 G T 0.111530 -6.1878e-05
2:217521648 T C 0.118917 -7.1835e-06
2:217524323 A G 0.057399 -1.8505e-05
2:217524881 A G 0.034179 -2.1919e-05
2:217526553 A G 0.070551 -1.1347e-05
2:217536354 C A 0.540748 -1.5503e-06
2:217538596 C T 0.073151 1.2988e-05
2:217543728 A G 0.088773 7.8742e-06
2:217545414 A G 0.037876 -2.6128e-05
2:217545925 C A 0.139850 3.8368e-06
2:217549081 T C 0.073145 -8.8445e-06
2:217550529 G T 1.105217 2.6812e-05
2:217550570 G C 0.594583 1.6277e-05
2:217551961 T C 0.037080 -2.3061e-05
2:217554213 C T 1.734222 3.2860e-05
2:217555678 C T 1.506901 -1.8159e-05
2:217561467 G A 0.704250 1.5729e-04
2:217567487 C T 0.065734 4.1003e-05
2:217570995 C T 0.308396 1.0610e-04
2:217576692 T G 1.161168 -8.2756e-05
2:217579846 T G 0.063459 2.8857e-06
2:217580133 G C 0.045935 3.3370e-06
2:217584568 T C 0.109073 -5.5169e-06
2:217586700 T C 0.063407 -1.0142e-05
2:217592501 G A 0.103776 8.1530e-05
2:217597709 T C 0.050430 -5.3718e-05
2:217598245 G A 1.629343 1.6109e-05
2:217598506 G A 0.194720 1.3787e-04
2:217601034 T C 0.124383 2.3050e-05
2:217601444 T G 0.037019 1.8386e-05
2:217606808 C T 0.155303 2.0731e-05
2:217609894 T C 0.045896 -7.8924e-09
2:217616804 C T 1.702429 1.2103e-05
2:217618048 G A 0.240671 3.5805e-06
2:217630341 T C 1.327497 1.1416e-05
2:217642427 T C 0.318146 -2.4137e-05
2:217650962 C T 0.046542 -5.2052e-06
2:217652164 A G 0.049918 -2.1900e-06
2:217658580 C T 0.403696 -2.1575e-05
2:217662384 A G 1.011344 1.0875e-06
2:217674907 A G 0.186596 4.5228e-05
2:217676054 G A 0.021663 6.4185e-06
2:217681942 G T 0.249974 6.1232e-06
2:217684057 T C 0.045026 5.2627e-06
2:217699545 T C 0.029294 -3.6392e-05
2:217699628 T C 0.036869 -1.3771e-05
2:217701606 G A 0.093288 -3.0265e-05
2:217705850 T C 0.061891 1.0932e-05
2:217706287 A G 0.052287 1.0338e-05
2:217711655 T G 1.232288 -7.0028e-05
2:217714273 G T 0.166774 6.0198e-06
2:217719577 C T 0.082606 -2.8732e-06
2:217723391 G A 0.296464 -1.1026e-05
2:217728445 A C 0.120767 3.5393e-05
2:217733397 C A 0.358378 2.4106e-06
2:217733731 T C 0.525853 -1.6918e-05
2:217736943 T C 0.644394 -6.7059e-06
2:217751182 G A 1.037084 -8.8748e-07
2:217756348 G A 0.358557 -7.9655e-06
2:217761381 T G 1.540248 1.4208e-05
2:217763981 T G 0.076520 3.2334e-05
2:217766287 A C 0.057597 -1.0022e-05
2:217774931 A G 0.084761 2.2485e-05
2:217778696 T C 0.025431 -1.6616e-05
2:217783264 C A 0.038294 -1.3731e-05
2:217786398 A G 1.918127 2.6081e-05
2:217797525 A G 0.078056 -1.8361e-05
2:217797908 A G 0.158718 4.8750e-05
2:217803906 A G 0.070558 3.8778e-05
2:217806288 T C 0.049622 3.8823e-07
2:217808729 T C 0.783218 1.3477e-05
2:217814118 C T 0.060966 -9.3062e-06
2:217820429 T G 1.835800 1.9399e-05
2:217828741 C T 0.088838 1.6387e-05
2:217834515 T C 0.302647 -1.2261e-06
2:217838285 A C 0.060405 -9.8803e-06
2:217838507 C G 0.081951 1.6456e-05
2:217840620 C A 0.300255 -2.8266e-05
2:217849509 G A 0.051712 -7.4190e-06
2:217850417 C T 0.509036 4.9635e-06
2:217853158 C T 0.038385 -7.0311e-07
2:217856142 G A 0.900428 -1.9673e-05
2:217858428 C T 0.560645 -1.0899e-05
2:217863961 G T 0.213134 4.4915e-05
2:217874931 C T 0.081886 -2.3619e-05
2:217878209 C T 0.636841 2.2789e-05
2:217878812 G A 0.037645 1.8703e-05
2:217880212 C T 1.969032 -1.6992e-05
2:217888079 A G 0.022425 -1.4550e-05
2:217890643 G A 1.345862 -3.5629e-06
2:217891253 C T 0.026703 -7.4182e-06
2:217894756 C T 0.583492 -2.5986e-06
2:217894996 A G 0.036025 -2.1074e-05
2:217902505 T C 0.066387 9.7243e-06
2:217905071 A G 0.054887 1.9530e-07
2:217905832 G A 0.999260 -6.2616e-06
2:217908461 T C 0.021919 -1.1028e-05
2:217910274 A G 0.070032 -1.3162e-05
2:217910588 C T 0.491522 1.5231e-05
2:217911029 A G 0.020131 -9.4844e-06
2:217911696 A G 0.051953 -1.6252e-05
2:217911953 T G 0.051209 -1.3589e-05
2:217912437 T C 0.098852 -5.9229e-05
2:217924856 C G 0.032478 2.8255e-05
2:217925670 A G 0.028898 -2.9664e-05
2:217926096 T G 0.067951 5.2166e-05
2:217930492 C T 0.192942 -2.6223e-06
2:217936746 C A 0.486770 -2.6892e-05
2:217938346 A C 1.968879 -3.7791e-05
2:217938404 G A 0.051566 -1.4334e-06
2:217938434 A G 0.224128 2.3024e-05
2:217940231 G A 0.341808 -2.7218e-06
2:217943205 T C 0.447966 5.0635e-06
2:217944493 G T 0.087034 1.2347e-05
2:217946820 C G 0.471294 -1.0354e-04
2:217950825 G A 1.391609 -2.3515e-05
2:217954718 G T 0.846537 6.4930e-07
2:217954721 G A 0.055065 -1.5531e-05
2:217957699 T G 0.071866 -1.1814e-05
2:217960513 A G 0.096356 -2.7317e-05
2:217961514 T C 0.023717 -3.3332e-05
2:217961981 T C 0.076848 1.8824e-05
2:217962150 G C 0.948508 -1.4673e-05
2:217962805 A C 0.054880 -2.3070e-05
2:217963735 T C 0.103344 4.3335e-05
2:217967717 A C 1.552894 5.0369e-06
2:217968298 C T 0.024938 6.4045e-06
2:217969034 C A 0.047571 -6.5520e-06
2:217976591 C T 0.288184 2.2832e-05
2:217976869 C A 0.111692 -2.7909e-05
2:217977728 C T 0.909626 4.8789e-06
2:217978557 T C 1.711229 -1.2379e-05
2:217981113 T C 0.087021 4.3406e-05
2:217982529 T G 0.163226 -1.5944e-06
2:217984809 A G 1.889087 -1.3444e-06
2:217987293 C T 0.081542 2.6567e-05
2:217988868 T C 0.092642 7.2474e-06
2:217989362 T G 0.049814 -6.7806e-06
2:217991004 T C 1.977078 -1.3584e-05
2:218012424 C T 0.049603 -5.9654e-06
2:218016330 A G 1.303540 -2.0163e-05
2:218017675 C G 0.068870 3.5856e-06
2:218017794 C T 0.027148 -1.3075e-05
2:218022569 C A 0.294111 1.1876e-05
2:218023013 T C 1.386763 -8.0313e-06
2:218027795 C T 0.102902 2.5652e-05
2:218027973 A T 0.036285 -3.6046e-05
2:218030719 C T 0.398350 6.2202e-06
2:218041883 T C 0.066780 -2.7954e-05
2:218044981 C T 0.036863 2.1575e-05
2:218046715 C T 0.315884 2.0795e-06
2:218050665 G A 0.231739 1.9599e-05
2:218054791 T C 0.059019 3.6351e-05
2:218058630 T C 0.037366 -2.4973e-06
2:218060427 T C 0.030293 -1.8214e-05
2:218067808 A C 0.248390 1.5965e-05
2:218078613 G A 0.061434 2.6149e-05
2:218090930 A G 1.274866 -1.0803e-06
2:218096626 A G 0.064861 1.9245e-05
2:218109173 A T 0.071113 -2.0884e-05
2:218119600 G C 0.105759 -1.5864e-05
2:218123648 A G 1.492979 7.4783e-06
2:218134710 A C 0.048304 3.6642e-05
2:218140135 T C 0.190744 -7.3691e-05
2:218143272 A G 0.080704 -5.4638e-06
2:218144954 A G 0.283679 3.8705e-05
2:218149208 G A 0.390690 6.3187e-06
2:218153874 A C 0.061220 3.5960e-06
2:218154296 C T 1.632732 -4.0567e-07
2:218154609 T C 0.594960 -1.1226e-05
2:218155156 G A 0.357362 2.5304e-05
2:218155805 T C 0.069380 2.9078e-06
2:218159072 C T 0.252632 4.1792e-05
2:218164218 C T 0.564449 -4.4230e-05
2:218165243 T C 0.029638 -9.3918e-06
2:218174294 G C 0.276259 4.5186e-05
2:218183337 C G 0.050723 -5.3781e-07
2:218183881 C T 0.051391 6.1203e-06
2:218192275 T G 0.098842 -3.5477e-06
2:218194171 C T 0.076582 2.6819e-05
2:218201040 T C 1.757112 5.7158e-06
2:218208158 C T 0.026713 -1.4419e-05
2:218219516 A G 0.114402 1.4387e-05
2:218221469 A G 0.302125 2.5469e-05
2:218221625 C G 0.131342 5.6389e-06
2:218232518 C T 0.206753 1.7539e-05
2:218233058 G C 0.089955 -4.4801e-06
2:218234103 C A 0.103435 4.2417e-06
2:218236890 C G 0.527875 -4.0112e-05
2:218237437 A G 1.006768 -3.3395e-05
2:218239239 G A 0.196892 3.2018e-05
2:218239358 A G 0.082872 9.7787e-07
2:218245234 A G 0.279735 2.2054e-05
2:218245603 A G 0.028268 -4.8224e-05
2:218250738 A G 0.038911 2.9860e-05
2:218260986 G A 0.072223 3.3266e-05
2:218261369 G C 0.039680 -1.3138e-05
2:218262547 A G 0.052521 1.3516e-05
2:218264810 G T 0.124445 -9.1208e-06
2:218266288 T C 0.111481 -1.0374e-04
2:218269752 A G 0.151616 -1.8259e-06
2:218271898 C T 0.382910 1.0323e-04
2:218272689 G A 0.127025 -3.2719e-05
2:218277119 T C 0.205250 7.9801e-06
2:218283181 T C 0.084034 1.9754e-05
2:218300515 T C 0.075923 3.5505e-05
2:218300530 G T 0.234491 5.2626e-05
2:218301532 A G 0.095466 1.2773e-06
2:218310340 T C 1.164911 -8.6466e-05
2:218310661 A G 0.266148 1.0695e-05
2:218311446 G A 0.585164 7.6015e-05
2:218323657 T C 0.064952 2.7588e-05
2:218324481 G A 0.266008 4.0277e-05
2:218326443 C G 0.022068 -4.4704e-05
2:218356528 C T 0.300499 -7.1608e-07
2:218358312 C T 1.009458 3.7126e-05
2:218362830 T G 0.133472 2.4763e-05
2:218366953 G T 0.527291 2.9828e-05
2:218368996 T C 0.240811 3.1426e-05
2:218382456 T C 0.194126 -3.1947e-06
2:218388070 A G 0.131151 2.6873e-05
2:218393975 C T 0.808366 1.8125e-05
2:218396070 T C 0.045870 1.0408e-05
2:218403892 C T 0.034133 1.2030e-05
2:218404304 C T 0.040063 -2.2256e-05
2:218406505 G A 0.066643 4.4940e-05
2:218413172 G T 0.259410 2.1060e-05
2:218416322 C T 0.579123 6.4530e-06
2:218419812 A G 0.022146 -8.9696e-06
2:218427771 T C 0.087566 -6.4983e-05
2:218428411 C T 0.064650 -1.5488e-05
2:218429061 A C 0.069279 -1.9665e-05
2:218437453 A G 0.564585 -6.4400e-06
2:218438843 T C 0.249562 -1.4779e-05
2:218442499 G T 0.617064 -1.0450e-05
2:218453238 C T 0.050895 1.5334e-05
2:218460125 G A 0.048330 7.8747e-06
2:218462588 A C 0.045601 1.2767e-05
2:218463122 C T 0.080649 -7.9132e-07
2:218463361 A G 0.051304 4.8817e-06
2:218466221 C T 0.425378 -3.6890e-05
2:218474204 A G 0.131664 2.0367e-05
2:218474482 T C 0.028680 -4.2551e-06
2:218475096 T C 0.022283 -1.5859e-05
2:218478752 G C 0.047058 1.5234e-06
2:218488862 G A 0.072483 -1.7978e-05
2:218497672 T C 1.808678 4.5278e-05
2:218508585 T C 0.034032 -1.0860e-05
2:218523162 G A 0.024532 -8.8901e-05
2:218532424 G A 0.052625 -2.7770e-05
2:218535173 C T 0.090176 -1.3097e-05
2:218537009 T C 1.772993 5.8194e-05
2:218547335 T C 0.228922 3.2481e-05
2:218547863 C T 0.075108 1.2522e-05
2:218557078 T C 0.050807 1.3148e-05
2:218558507 A G 0.161567 -1.1986e-06
2:218569674 A G 0.068454 1.4328e-05
2:218570310 A C 1.779375 5.0273e-05
2:218571948 T C 0.055802 -9.0879e-05
2:218573367 C T 0.255492 2.6447e-05
2:218589336 G A 1.790712 4.3226e-05
2:218598949 A G 0.281254 2.2839e-05
2:218604356 A G 1.577202 8.1367e-06
2:218610584 A C 0.032702 -1.0007e-05
2:218614351 G A 0.027242 7.4624e-06
2:218617622 A G 0.078581 -2.2305e-06
2:218621116 C T 0.050768 -2.3617e-06
2:218628778 C T 0.086274 -3.0951e-06
2:218634992 G A 0.969161 -8.0394e-06
2:218635438 T C 0.064998 -1.8222e-05
2:218635840 T C 1.160435 6.1048e-06
2:218636348 G A 1.090766 4.8213e-06
2:218640837 C A 0.083846 -9.4593e-06
2:218648685 C T 0.087167 -6.6516e-06
2:218649449 T G 0.078809 -9.8834e-06
2:218650869 T C 0.022412 -7.4162e-06
2:218653857 C T 0.072119 9.1851e-06
2:218654159 T A 0.077731 -1.3440e-05
2:218655603 C G 0.105577 1.0594e-05
2:218655925 C A 0.079529 -1.0423e-05
2:218657728 C T 0.206237 -3.8829e-06
2:218659331 T C 0.071564 1.0666e-05
2:218659712 A G 0.077754 -1.2156e-05
2:218660997 G A 0.088770 -8.2373e-07
2:218663979 A G 0.089367 4.3021e-06
2:218665047 G T 1.114311 -6.9320e-07
2:218665582 T C 0.145303 -1.7484e-05
2:218669225 C T 0.233229 -4.0562e-05
2:218671381 T G 0.064463 -3.8394e-06
2:218672206 A G 0.045549 -5.8079e-07
2:218672848 A G 0.065381 3.3008e-05
2:218674614 T C 0.156750 3.3286e-05
2:218675144 A G 1.202796 2.7827e-05
2:218676267 A G 0.046565 -6.2224e-06
2:218676321 T C 0.064955 -4.2469e-07
2:218676970 C A 0.064706 -3.7775e-06
2:218677622 G A 0.632842 -1.0825e-05
2:218677711 A G 0.212319 8.1138e-06
2:218677800 G A 0.067107 2.4710e-05
2:218679238 A G 0.064728 -4.5641e-06
2:218682771 G A 0.811035 7.1237e-06
2:218683139 A G 0.158403 3.1431e-05
2:218683154 G A 1.210388 2.1610e-05
2:218683257 G A 0.811716 6.6466e-06
2:218686162 T C 0.046217 -5.1682e-06
2:218688143 T C 0.248348 -1.4100e-05
2:218689188 C T 0.065037 -2.9806e-06
2:218691321 C G 0.050843 -1.7667e-05
2:218694551 G A 0.492827 1.1396e-05
2:218695102 A G 0.708246 -3.1478e-05
2:218696949 A G 0.954640 -3.3630e-05
2:218699116 C T 0.209028 8.7660e-07
2:218704239 C T 0.048230 1.9967e-05
2:218712726 G A 0.616863 -1.8157e-05
2:218713282 A G 0.603785 -2.3340e-05
2:218713469 A G 0.033688 4.4982e-06
2:218716068 C T 0.090387 9.8214e-06
2:218720043 A G 0.116476 6.3057e-05
2:218721095 C A 0.524013 -3.3093e-05
2:218723084 C A 0.354129 -4.8016e-05
2:218727634 A G 0.058168 6.8057e-05
2:218728010 G A 0.029151 6.0455e-06
2:218729865 A C 1.052079 -4.2085e-05
2:218732864 G A 0.661584 -1.1825e-04
2:218741329 G A 0.090344 1.0604e-05
2:218742002 A G 1.066634 -3.6557e-05
2:218745134 T C 0.546367 -2.0873e-05
2:218745685 A G 1.259393 7.1094e-06
2:218748685 C T 0.165303 5.5928e-05
2:218750053 T C 0.038853 2.8223e-05
2:218753115 T A 0.070382 9.8744e-05
2:218753636 T C 0.606106 3.5394e-05
2:218758200 G T 0.046182 -1.4487e-05
2:218760206 T C 0.073619 6.2277e-06
2:218762616 T C 0.083564 -5.9931e-05
2:218763990 A G 0.202157 -8.2368e-06
2:218769437 T C 0.234475 3.5337e-05
2:218771607 T C 0.743083 4.2055e-05
2:218772689 G A 1.253152 -2.7359e-05
2:218773950 T C 0.025577 -3.8639e-07
2:218774908 A G 0.025197 3.0356e-06
2:218775108 G A 0.222144 -5.6221e-07
2:218776935 C T 0.021932 1.4203e-06
2:218778253 A G 0.722307 5.3858e-05
2:218779949 T C 0.561398 5.2417e-05
2:218781093 A C 1.177995 -1.0695e-04
2:218782820 T C 1.227782 -3.0399e-05
2:218782970 T C 0.054822 -2.5788e-05
2:218783196 A C 0.148240 -7.1459e-07
2:218783490 A G 0.065822 -1.1903e-05
2:218783532 C G 0.029141 -7.1995e-06
2:218783608 G A 0.117087 1.1971e-05
2:218784531 A T 0.043189 -1.0660e-05
2:218785667 C T 0.044143 1.6724e-05
2:218787712 T C 0.044023 2.2059e-05
2:218788237 A G 0.083369 4.6180e-05
2:218789430 C T 0.462884 4.6005e-05
2:218792117 T C 0.043731 1.7369e-05
2:218796452 A G 0.428400 7.5871e-06
2:218799764 A G 0.043023 2.7489e-05
2:218800953 T C 0.274071 -1.9989e-05
2:218801925 A C 0.138230 -2.4231e-05
2:218804676 C T 0.327439 3.2266e-06
2:218806161 G T 0.591351 1.7785e-05
2:218806782 C T 0.085625 1.3465e-05
2:218807195 G T 0.082486 -1.5248e-05
2:218808575 C T 0.463024 -1.1826e-05
2:218813754 C T 0.082535 -1.8128e-05
2:218815270 A G 0.081412 -1.5926e-05
2:218815695 C T 0.062605 6.2743e-05
2:218821278 C T 0.245842 1.7148e-05
2:218822874 T C 0.240740 -2.7293e-05
2:218826382 C T 0.420162 -2.0742e-05
2:218829678 A G 0.270751 -1.3857e-06
2:218830592 T C 0.226565 -6.4894e-06
2:218835903 G T 0.059421 -2.4703e-05
2:218845034 C T 0.571671 1.1277e-06
2:218845440 C T 0.048444 -2.9783e-05
2:218858067 G A 0.570194 1.9245e-05
2:218858277 T C 0.026635 -2.6976e-06
2:218858401 G A 0.046026 -7.6689e-06
2:218861131 A C 0.344061 -5.4415e-06
2:218864775 C A 0.029573 1.0816e-06
2:218866036 C T 0.767888 9.2611e-06
2:218866047 T C 0.398321 2.5280e-05
2:218867971 G A 0.062570 -5.7382e-06
2:218869388 G A 1.495527 2.3724e-06
2:218871661 G A 1.581808 -8.6195e-06
2:218874311 T C 0.093386 -2.4847e-05
2:218876567 A G 1.356499 1.2603e-05
2:218877398 A G 1.237322 -1.8073e-05
2:218879547 A C 0.615094 1.0144e-05
2:218879805 G T 0.564650 -2.6725e-05
2:218882977 T G 1.511997 1.3113e-05
2:218885231 G A 0.217668 4.0845e-05
2:218885500 C G 0.052209 -2.6042e-05
2:218889302 T C 0.143813 2.7816e-05
2:218891888 T C 0.549145 3.8324e-05
2:218894459 C T 1.739649 1.1491e-05
2:218895164 T C 0.272536 4.8715e-05
2:218906114 G A 0.550609 -5.6947e-05
2:218920510 A G 0.815371 -1.0953e-05
2:218927789 T C 0.056445 -8.1510e-06
2:218930120 A G 0.058694 3.3941e-06
2:218931549 A G 0.611773 -7.1773e-05
2:218935299 C T 0.224053 3.4410e-04
2:218937527 A G 0.048038 -7.4123e-05
2:218940259 T C 0.604658 -6.5853e-05
2:218940418 T C 0.267774 2.5417e-04
2:218945922 G C 0.155764 2.7689e-05
2:218955562 C T 0.056695 -1.4474e-05
2:218958610 G T 0.023535 6.7312e-06
2:218967044 A G 0.059350 5.5381e-05
2:218991005 A G 1.040940 3.2052e-06
2:218994403 T C 0.080545 -1.3616e-05
2:219000292 T C 0.080626 -1.0680e-05
2:219000460 T C 0.021867 1.8330e-05
2:219010146 T C 0.958564 1.0731e-05
2:219018013 T C 0.111205 6.0024e-05
2:219025056 G T 0.062482 2.3131e-05
2:219028932 A G 0.058071 -2.6203e-05
2:219029108 G C 0.111871 5.4998e-05
2:219029843 C A 0.058340 -2.9462e-05
2:219029932 T C 0.019998 -2.5493e-05
2:219032357 T C 0.059885 -2.0513e-05
2:219046437 C T 1.138999 -2.5289e-06
2:219050141 A G 0.173158 1.6050e-05
2:219051314 A G 0.990506 5.1051e-06
2:219062001 C T 0.158925 -1.8161e-05
2:219075843 G A 0.069909 -2.2394e-05
2:219076403 C T 0.163168 -8.0955e-06
2:219089070 G A 0.039830 -7.4280e-06
2:219095339 A C 0.031530 -4.5938e-07
2:219099807 G A 0.038369 6.4982e-06
2:219106172 A G 0.036908 -4.0276e-05
2:219107165 T C 0.076309 -1.8916e-05
2:219109882 G A 0.142073 -8.1449e-06
2:219110555 G A 1.009426 1.4506e-05
2:219128506 T C 1.934619 6.2035e-06
2:219136461 G A 0.026950 -1.3286e-05
2:219146423 A G 0.059123 3.1946e-05
2:219146724 A G 0.061849 -3.3029e-06
2:219151767 T C 0.807256 4.2679e-06
2:219157692 T C 1.186891 -5.9627e-06
2:219185545 G A 1.247945 2.6983e-06
2:219188669 C T 0.065692 -2.8720e-06
2:219193963 T C 1.009322 6.2881e-05
2:219206435 G C 0.287616 8.8698e-05
2:219208927 A G 0.021792 -1.5751e-05
2:219209248 A G 0.039580 -1.7746e-06
2:219210897 T C 0.097768 -5.3356e-07
2:219214640 C A 1.053615 -1.3675e-04
2:219219072 T C 0.579153 2.2423e-05
2:219220859 A G 0.069516 4.4819e-05
2:219222733 A G 0.237747 1.3220e-04
2:219231238 A G 0.099764 1.5464e-06
2:219232354 A C 1.159179 -4.5371e-05
2:219235224 T C 0.059077 -1.3588e-06
2:219237012 C T 0.089780 -3.3628e-05
2:219248035 C T 0.124646 -3.2493e-05
2:219249013 T C 0.555796 3.2606e-05
2:219252208 T C 0.114273 2.8183e-05
2:219257426 C T 0.021653 9.8157e-07
2:219258856 C T 0.021059 -1.3747e-06
2:219259135 T C 0.023802 -1.3832e-05
2:219259732 A G 0.034552 -1.4405e-05
2:219261176 T C 0.748526 8.3225e-07
2:219262887 G A 0.058454 -3.4546e-05
2:219267537 T C 0.023789 3.8559e-06
2:219267913 G A 1.198755 -5.8223e-05
2:219272294 T G 1.173399 -1.3287e-05
2:219279097 G A 1.133361 -7.9924e-06
2:219279230 A G 0.197921 -1.4660e-05
2:219282429 A G 0.681409 9.5963e-06
2:219310324 T C 0.054329 -7.7769e-06
2:219327500 A G 0.070178 1.2329e-05
2:219341618 G C 0.047814 -1.4091e-06
2:219356131 T C 0.065439 2.7987e-05
2:219364621 G C 0.025103 -1.0044e-06
2:219376791 A G 0.032449 -3.1206e-05
2:219388437 A G 0.063527 -7.5243e-06
2:219426464 G A 0.049976 -1.4259e-05
2:219431291 A G 0.532812 -1.8075e-05
2:219445165 C T 1.143547 -1.9336e-06
2:219454529 C T 0.066085 -2.8323e-05
2:219491630 T C 0.107794 2.0023e-05
2:219493479 C G 0.041618 1.2081e-05
2:219497928 C A 0.244554 -1.3990e-05
2:219501133 A G 1.141628 1.4844e-06
2:219508988 C T 1.211735 -1.3034e-05
2:219514759 G A 1.141541 5.7151e-07
2:219520135 A G 0.153803 -9.8196e-07
2:219523325 G C 0.047529 3.1425e-05
2:219533165 C T 0.065955 1.5600e-06
2:219544388 G A 0.106216 -3.6665e-05
2:219553423 G C 0.036285 -1.1079e-05
2:219555262 A G 0.893806 -5.9037e-06
2:219555573 A C 0.894537 -2.8635e-06
2:219555813 C T 0.055741 -2.2481e-06
2:219562675 A G 0.787548 1.6559e-05
2:219563602 A G 0.101870 -3.3017e-05
2:219575353 C G 0.101877 3.6873e-05
2:219590325 T C 0.237575 -1.3211e-05
2:219599757 G A 0.042498 -2.6606e-05
2:219602499 C G 0.970158 -1.6150e-05
2:219602819 A G 0.970145 -1.6143e-05
2:219615799 G A 0.061726 -1.3780e-05
2:219621034 G A 0.046737 -1.4522e-05
2:219654527 A C 0.104652 -3.8621e-05
2:219669002 G A 1.020267 -2.0233e-05
2:219669375 G T 0.109501 4.6728e-06
2:219671029 A G 0.091811 -3.4443e-05
2:219672837 G T 0.062979 -1.6055e-05
2:219678877 T C 0.040794 -1.2722e-05
2:219681601 G A 0.168111 -3.7570e-05
2:219682257 T C 0.308944 1.8603e-05
2:219685547 C G 0.046802 -9.8175e-06
2:219691801 A G 0.114912 -5.9129e-06
2:219693754 T C 0.060135 2.5263e-05
2:219694794 A G 0.067724 -1.8993e-05
2:219695487 C G 0.353633 1.6582e-05
2:219699177 C T 0.030342 -1.7045e-05
2:219706694 T C 0.348426 2.1432e-05
2:219719071 T C 0.081428 -1.1886e-05
2:219720288 T C 0.081279 -2.5086e-05
2:219720349 C T 0.462352 1.6175e-05
2:219721190 T C 0.382478 2.8196e-05
2:219726498 C T 0.413914 3.1155e-05
2:219732461 T C 0.344613 1.3108e-05
2:219736472 A G 0.061060 -4.4151e-05
2:219746561 C T 0.388149 4.5131e-05
2:219749923 A G 0.072934 -3.2727e-05
2:219754822 A G 0.026626 -1.9660e-05
2:219756383 T C 0.292861 4.1855e-05
2:219771539 A G 0.073823 1.3781e-06
2:219779911 A G 0.070334 3.4289e-05
2:219803614 G A 0.357031 1.7482e-05
2:219803902 T C 0.074479 -1.5769e-05
2:219809241 A G 0.095590 3.6820e-05
2:219812100 C T 0.111277 2.4646e-05
2:219821674 C G 0.356817 1.6399e-05
2:219826934 G A 0.141112 1.7193e-05
2:219828118 C T 0.077228 -1.5688e-06
2:219831670 G A 0.290011 2.9510e-05
2:219835012 A C 0.087628 -6.6594e-06
2:219835489 G A 0.263967 -6.8108e-05
2:219845141 T C 0.224102 4.9351e-06
2:219860185 T C 0.036788 1.8005e-05
2:219863656 G A 0.330886 -8.7431e-06
2:219871806 G A 0.061388 -1.2827e-05
2:219878756 A G 0.058717 -2.6330e-05
2:219879646 A G 0.064550 -1.3234e-05
2:219889278 A G 0.125182 -6.0433e-06
2:219892233 A T 0.346076 7.0895e-06
2:219895315 G A 0.201494 1.5393e-05
2:219895548 A C 0.200790 9.2320e-06
2:219896981 A C 0.243223 1.0396e-05
2:219900068 T C 0.197278 1.9489e-05
2:219903723 T C 1.534837 1.3877e-05
2:219905247 C T 0.201686 1.0618e-05
2:219906367 T C 0.101146 -2.6349e-06
2:219908369 G T 0.194474 1.3030e-05
2:219912295 C T 1.526804 1.6057e-05
2:219915015 C T 0.060262 -5.8332e-06
2:219928365 A G 0.025184 3.5847e-05
2:219934348 T G 0.193088 1.6161e-05
2:219938270 T C 0.684662 2.0746e-05
2:219940484 T C 1.972518 -4.8497e-06
2:219941678 C T 0.097901 1.2408e-05
2:219941939 T C 0.039102 2.8335e-05
2:219943846 A G 0.193406 1.8786e-05
2:219949184 T C 0.072969 -2.2885e-05
2:219962625 T C 0.088011 2.0781e-05
2:219964955 A G 0.023737 1.6589e-06
2:219965682 T C 0.068334 2.9691e-07
2:219970106 T C 0.027908 9.1166e-06
2:219978697 G A 0.038927 -2.2733e-05
2:219997213 T C 0.099332 -1.2511e-05
2:220015930 T C 0.245235 4.4662e-05
2:220025122 C T 1.291624 -1.5541e-05
2:220033956 C T 1.282147 -1.6587e-05
2:220037444 A G 0.272354 2.6137e-05
2:220037557 A G 0.042277 4.6084e-06
2:220037608 C A 0.068286 -3.9520e-06
2:220037666 G A 1.208460 -8.2904e-06
2:220037756 G A 1.224579 -4.4888e-06
2:220045035 A G 0.638860 1.9804e-05
2:220045902 T C 0.055481 1.6683e-06
2:220046840 A G 0.280585 2.8509e-05
2:220046975 A C 1.245716 -1.6700e-05
2:220050527 T G 1.843619 1.9177e-05
2:220052089 G A 1.249896 -9.7306e-06
2:220068335 T C 0.117950 -1.7405e-05
2:220068488 G A 0.119982 -5.7517e-06
2:220072039 A C 0.023626 3.7258e-05
2:220072431 A C 0.090127 -2.9678e-06
2:220081416 A G 0.030261 2.5131e-05
2:220086280 T C 1.805390 1.0446e-05
2:220087441 C T 0.174973 -1.5469e-05
2:220090147 C T 0.032851 -2.3898e-05
2:220094307 A G 0.173999 -1.6768e-05
2:220094551 A G 0.302391 -2.3744e-05
2:220100787 T C 0.239075 1.2620e-05
2:220107149 G A 0.062450 -7.7979e-06
2:220107997 A G 0.024097 -6.8621e-06
2:220109607 G T 0.099647 2.8452e-05
2:220113159 T C 0.048282 7.3869e-06
2:220113728 A G 0.372819 1.5018e-06
2:220117428 T C 0.072710 3.7615e-07
2:220126645 G A 0.330892 1.2161e-05
2:220128392 C T 0.052754 2.6129e-05
2:220128508 T G 0.044189 4.0598e-05
2:220137991 G A 1.813761 2.3687e-05
2:220152359 C T 0.366558 -2.7021e-05
2:220156103 C T 0.051920 -1.3497e-05
2:220160077 C T 0.356560 9.3629e-06
2:220165527 T C 0.029634 2.8828e-05
2:220166611 G A 0.091672 1.4985e-05
2:220168299 C T 0.022341 -2.2885e-05
2:220171765 T C 0.204763 -2.9632e-05
2:220174523 G A 0.226637 -2.7323e-05
2:220176442 C T 1.937985 -2.3636e-06
2:220178332 T C 0.048525 -5.6033e-06
2:220190728 A G 0.044396 -3.7274e-05
2:220193434 G A 0.319918 -2.5362e-05
2:220193917 T C 0.020605 -3.4982e-06
2:220194993 G A 0.222677 -2.8382e-05
2:220197388 A C 0.541832 -5.3575e-05
2:220215933 C A 0.441328 -4.3833e-06
2:220217618 T G 0.263691 4.3857e-07
2:220217785 T C 0.126383 -1.8971e-06
2:220227886 A G 0.262496 -6.1828e-06
2:220228371 G A 1.111952 1.2429e-05
2:220238496 A G 1.731538 -9.8268e-06
2:220247013 T C 0.044396 -2.5180e-05
2:220248445 A G 0.642226 -2.3934e-05
2:220250232 C G 0.036522 -1.8901e-06
2:220251685 G T 0.061047 -4.5676e-06
2:220253952 G A 0.023402 1.5319e-05
2:220256076 T C 0.034678 1.8232e-05
2:220259392 G A 0.035490 1.8912e-05
2:220263983 C T 0.115668 2.5779e-05
2:220267068 A G 0.041547 3.2036e-06
2:220267763 C T 0.026395 -2.4545e-05
2:220284876 T C 0.036931 -2.7222e-05
2:220285182 A C 0.092626 -1.8660e-05
2:220286694 T C 0.068922 -1.3631e-05
2:220289229 C G 0.080565 -1.3681e-05
2:220291841 C T 0.066507 -2.4411e-05
2:220297038 A G 1.295519 -1.9569e-07
2:220297176 A G 0.025340 1.1713e-05
2:220299018 C T 0.774428 -2.1053e-05
2:220301208 T C 0.032474 -2.6217e-05
2:220302285 G A 0.837618 1.2394e-05
2:220303879 G A 0.091351 -4.0883e-05
2:220305778 T G 0.035298 -1.0701e-05
2:220308137 G A 0.051482 3.6650e-05
2:220308949 C T 0.059697 -3.1212e-05
2:220309685 A G 0.032767 1.9898e-05
2:220310627 A G 0.111131 2.5318e-05
2:220315013 A G 0.020316 -1.1727e-05
2:220316039 A G 0.149733 -4.1424e-05
2:220317457 T C 0.046081 -2.7064e-05
2:220319481 A G 0.078990 -4.3737e-05
2:220320044 A G 1.073294 1.5433e-06
2:220334821 A G 0.989182 -7.8325e-06
2:220335248 A G 0.090520 -5.7878e-06
2:220337690 A G 0.026116 -6.8728e-06
2:220339466 T C 1.313050 3.4705e-05
2:220348751 T C 0.479788 -4.3540e-05
2:220353532 A C 0.286561 -5.0908e-05
2:220354108 G A 0.648049 -3.0613e-05
2:220355529 G A 0.649068 -2.8191e-05
2:220362557 T C 0.682432 -3.3008e-05
2:220366272 T C 0.030498 -3.1970e-06
2:220379560 G C 1.274824 3.1774e-05
2:220380542 T C 0.024392 -3.2441e-06
2:220384126 G A 1.074034 -5.4754e-05
2:220385450 C A 0.453104 -1.4006e-05
2:220391173 A G 0.424557 -4.6257e-05
2:220396215 C G 0.035094 -3.4117e-05
2:220402665 A C 0.411697 -3.5069e-06
2:220404484 C G 0.051294 -2.7619e-05
2:220404726 A G 0.960154 4.5979e-05
2:220406144 G A 0.550161 5.9106e-05
2:220407736 G A 1.065261 -4.9182e-05
2:220410188 A G 0.370443 1.2044e-06
2:220412282 G T 0.043741 -3.4253e-05
2:220413324 T C 0.100864 4.1575e-05
2:220417266 T C 0.938391 4.8441e-05
2:220417364 T G 0.024967 1.2814e-05
2:220418556 G C 0.342412 -7.0307e-06
2:220419887 A G 0.063161 5.0197e-08
2:220420785 A G 0.569360 5.2699e-05
2:220420990 T C 0.025246 -3.0579e-06
2:220421417 G C 1.452656 -3.7809e-05
2:220422583 A G 0.025006 9.3304e-07
2:220423363 A G 0.092798 2.7767e-05
2:220425602 A G 0.027817 -3.5703e-06
2:220427395 A G 0.521442 2.1274e-05
2:220427680 T C 1.237520 -2.4334e-05
2:220428570 G A 0.096742 2.8749e-05
2:220430678 C T 0.498004 7.3295e-06
2:220432957 A G 0.095203 -1.3595e-05
2:220433113 C T 0.486400 -1.6223e-05
2:220433286 T C 0.050872 3.2408e-05
2:220435034 G A 1.821918 6.7743e-06
2:220438162 A G 0.951089 1.1882e-05
2:220439916 A G 0.049976 -2.4470e-05
2:220442618 C T 0.083862 -3.6405e-05
2:220443330 A G 0.986738 -1.6104e-05
2:220453909 C A 0.123276 2.4693e-05
2:220462640 T G 1.949576 -4.2710e-05
2:220476443 T C 1.947807 -4.0019e-05
2:220477008 T C 1.932127 -8.3848e-07
2:220480363 T G 0.058759 2.1238e-05
2:220483204 T C 0.053569 2.0003e-05
2:220488040 C T 0.552534 -4.8177e-05
2:220489794 T C 0.077682 -1.4342e-05
2:220496429 A G 0.087819 -4.7342e-05
2:220498350 C G 0.390090 2.1940e-05
2:220500426 G A 1.973066 -2.1847e-05
2:220502367 C A 1.542712 -5.1612e-06
2:220509083 T C 1.686557 -4.0260e-05
2:220510036 A G 0.049707 3.9132e-06
2:220512823 T C 1.502486 -1.4410e-05
2:220513872 A C 0.137435 -3.2735e-05
2:220522973 A G 0.107953 -7.5631e-06
2:220524548 C T 1.382985 -2.4381e-06
2:220534468 T C 0.574975 -5.4688e-06
2:220535148 A G 1.260228 2.5430e-05
2:220541246 T C 0.035902 2.0379e-05
2:220545506 A C 0.036337 -1.8220e-05
2:220547215 A G 0.030910 -1.8053e-06
2:220547348 C G 0.038693 8.1913e-05
2:220549446 G C 0.152895 -1.8282e-06
2:220553739 A G 0.042017 9.1109e-06
2:220555862 T C 0.284130 -1.2590e-05
2:220556378 G A 1.361377 -5.9601e-05
2:220556448 T C 0.033598 2.0649e-05
2:220556512 A G 0.039982 -1.3415e-05
2:220563983 T G 0.022912 -1.7298e-05
2:220567392 T C 0.057561 -1.4859e-05
2:220569145 C A 1.051953 -3.3741e-05
2:220569671 G T 0.280306 -9.5987e-06
2:220573195 C T 0.567419 -1.9470e-05
2:220575527 T C 1.360225 -5.3260e-05
2:220583415 A G 0.116954 -2.3237e-05
2:220588411 T C 0.040118 1.1818e-06
2:220590182 A G 0.626850 -2.3815e-05
2:220592930 A G 0.085031 5.3003e-05
2:220598915 T C 0.513879 -2.9539e-05
2:220603363 C A 0.066978 4.4651e-06
2:220603899 T C 1.185765 3.0937e-05
2:220604060 G A 0.039761 -3.5284e-05
2:220604512 T C 1.172237 2.6705e-05
2:220606931 C T 1.557880 2.3618e-05
2:220609472 C T 0.140956 -1.9689e-06
2:220613144 A G 0.225173 -2.3760e-06
2:220619811 G A 1.576514 1.6675e-05
2:220621141 G A 0.028359 2.4388e-05
2:220625929 A G 1.197739 2.0212e-05
2:220629306 G A 0.059363 -2.0630e-05
2:220638506 G A 0.136695 3.7563e-05
2:220639332 G T 0.052936 1.4807e-05
2:220648394 A C 0.411934 -2.2911e-05
2:220649891 C A 1.821570 8.5995e-06
2:220652942 C T 0.130245 1.0556e-05
2:220653301 C T 0.071544 -1.8860e-05
2:220658022 G T 1.028709 -9.0605e-06
2:220660639 C T 0.041401 -8.2381e-07
2:220665100 T C 0.938394 -2.3805e-05
2:220665739 G T 0.183636 2.5635e-05
2:220667582 A G 1.855645 1.5961e-05
2:220668738 T C 0.879914 2.2058e-05
2:220686023 A G 1.162678 -4.9766e-07
2:220689631 A G 0.090409 -3.0461e-08
2:220691522 A C 0.079114 -2.1915e-05
2:220692981 G A 0.232534 -2.1796e-05
2:220693819 A G 0.108871 -2.3402e-05
2:220694810 T C 0.027573 6.7648e-06
2:220695472 C G 0.496459 3.1386e-05
2:220695737 A G 0.048116 -2.9826e-05
2:220696155 C T 0.148419 -3.5878e-07
2:220696298 C T 0.691393 3.7758e-05
2:220698160 G A 0.475130 7.3472e-06
2:220702082 C T 0.600510 -2.4942e-06
2:220711361 G A 0.177018 -2.9267e-05
2:220712045 C T 0.668900 -1.6727e-06
2:220714502 G A 1.344794 1.4510e-05
2:220715212 A G 0.429887 3.8591e-05
2:220717767 G T 0.386532 1.1282e-05
2:220718240 A G 0.095096 -1.3907e-05
2:220718405 T C 0.048197 2.2677e-05
2:220718723 A G 0.027979 -4.0761e-05
2:220721779 T G 0.057519 1.9743e-05
2:220724521 G A 0.185788 -3.7256e-06
2:220726301 G A 1.802112 -2.7471e-05
2:220728031 C T 0.156796 1.0628e-05
2:220732142 T C 1.430452 -2.0892e-05
2:220733584 A G 1.369287 -2.2200e-05
2:220735571 C T 1.517975 -2.3464e-05
2:220738372 C G 0.039102 6.8448e-06
2:220742685 C T 1.363523 -8.4587e-06
2:220744911 A G 0.124072 -1.0614e-05
2:220753358 T G 0.108128 -3.8205e-07
2:220753783 C T 1.333580 -7.2579e-06
2:220759623 T C 0.025788 6.1035e-06
2:220769969 A G 0.032864 1.9815e-05
2:220771575 T C 0.559937 -6.9004e-06
2:220777562 C G 0.568052 -1.0990e-05
2:220778334 T C 0.594346 -2.3803e-05
2:220779637 T C 0.129982 -1.9308e-05
2:220784191 G A 0.681760 6.3498e-05
2:220786741 C T 0.742006 -2.0210e-05
2:220786974 G T 0.418001 -1.8131e-05
2:220787598 A G 0.472206 1.1082e-05
2:220792112 A G 0.293582 -3.3002e-05
2:220792320 C T 1.236066 1.6897e-05
2:220792476 C T 0.282442 1.6069e-05
2:220812182 C T 1.808561 -4.6296e-06
2:220822826 A G 0.675774 2.2585e-05
2:220823837 A G 0.423262 7.5969e-06
2:220833892 A G 0.162356 2.9706e-05
2:220837962 C A 0.103578 -6.1255e-06
2:220840672 T C 1.094262 -3.0248e-05
2:220840785 A G 0.097443 4.4762e-05
2:220841109 T C 0.508446 4.1079e-06
2:220849198 C T 0.629875 -3.8003e-05
2:220854992 C T 0.557565 -3.9539e-05
2:220858807 A C 0.042514 -1.0659e-05
2:220861593 T C 1.116610 -2.2055e-05
2:220861711 C T 0.115253 -4.5952e-06
2:220861977 A G 0.112578 2.8501e-06
2:220862409 G A 0.999055 2.1657e-05
2:220867113 G A 0.286791 6.0237e-06
2:220869286 G T 0.027109 -1.2935e-05
2:220877302 G T 0.664083 8.1298e-06
2:220878691 A G 0.087910 2.5383e-06
2:220883012 A G 0.160269 1.9887e-05
2:220885866 T C 0.123367 9.0813e-06
2:220892607 C T 0.026509 -9.1636e-06
2:220893017 T C 0.036795 -7.9315e-06
2:220893404 A C 0.553420 -2.2460e-05
2:220893525 G C 0.027034 -1.6832e-06
2:220894925 G A 0.051992 7.5071e-06
2:220899320 C T 0.404472 6.0965e-05
2:220903715 C T 1.672168 5.4347e-05
2:220907827 T C 0.371433 4.4778e-06
2:220912449 T G 0.026970 -6.5408e-06
2:220916773 G A 0.950829 1.7583e-06
2:220928471 G A 1.383413 3.3028e-05
2:220936733 A G 0.066033 4.6180e-06
2:220944474 A G 0.029563 1.8412e-05
2:220949035 G T 0.050998 1.8396e-05
2:220950273 T C 0.127710 -4.6664e-05
2:220954007 G A 0.276038 2.2495e-05
2:220961346 T C 1.231213 1.2748e-04
2:220968209 T C 0.103412 3.8040e-06
2:220970849 G A 1.361556 6.0579e-05
2:220973765 T C 0.521695 2.5737e-05
2:220981981 T C 0.058779 -1.2418e-05
2:220987805 C T 0.069315 1.3294e-05
2:220994339 T C 0.064053 1.0091e-05
2:220999334 A G 0.341052 1.0016e-05
2:220999979 C T 1.829341 9.0451e-06
2:221014968 G T 0.729198 5.5483e-06
2:221015100 G T 0.376250 2.8110e-05
2:221016421 T C 0.835732 -3.1820e-05
2:221016520 C T 0.038567 5.3088e-06
2:221019458 A G 1.085823 1.0847e-05
2:221019604 T C 0.063475 7.4320e-06
2:221020225 G A 0.026262 3.4636e-06
2:221020767 G A 0.285461 -1.1335e-05
2:221023267 T C 0.102753 -2.5583e-05
2:221028768 T C 0.177728 -1.6812e-05
2:221028875 A G 0.224751 2.3064e-05
2:221033386 G T 1.245608 1.3256e-06
2:221035322 A G 0.178361 -2.0077e-05
2:221041270 A G 0.024581 -1.6099e-05
2:221053047 C T 0.055825 -2.7128e-05
2:221053277 G A 0.201452 -1.8787e-05
2:221058583 C T 1.908176 6.9386e-06
2:221060026 G A 0.181338 2.7470e-05
2:221066196 A C 1.909847 2.1447e-05
2:221066916 G A 0.048597 1.1980e-05
2:221074529 A G 0.383773 9.7284e-06
2:221075546 T C 0.067650 -3.0841e-05
2:221077544 T C 1.216376 -8.4577e-06
2:221086523 T G 0.092269 -5.6377e-06
2:221086653 A G 0.148704 -9.7196e-06
2:221094353 T C 0.045110 3.9566e-05
2:221106546 A G 0.030907 1.7682e-05
2:221107064 C T 0.148964 -1.7205e-05
2:221115414 T C 0.411490 -2.3208e-05
2:221124709 A G 0.049827 1.2594e-05
2:221126731 C T 0.183029 -2.2245e-06
2:221132199 A G 0.026113 -2.9191e-05
2:221136667 G A 0.073794 -6.8387e-05
2:221149512 A G 0.128106 -9.3475e-06
2:221158354 T C 0.454016 2.8735e-06
2:221160172 G A 0.386643 1.2782e-05
2:221165448 T G 0.041069 3.3280e-06
2:221166863 A G 0.572015 -4.6442e-05
2:221173798 T G 0.113013 -1.9015e-05
2:221182005 G C 0.052712 -1.6525e-05
2:221187246 C T 0.040949 1.5866e-06
2:221191887 C T 1.203367 -1.0672e-05
2:221198901 C T 0.065919 -2.3972e-05
2:221203998 G A 0.086569 -7.8490e-07
2:221216128 A G 0.025911 3.2446e-05
2:221220210 C T 0.758390 -4.9301e-05
2:221221114 G T 0.357404 1.1598e-05
2:221230167 T C 0.769144 1.6428e-05
2:221232625 G A 0.636851 -2.6352e-05
2:221234133 T C 1.618073 -1.1638e-05
2:221234617 G T 0.051755 2.0567e-05
2:221242822 T C 0.164112 6.7371e-07
2:221257005 A C 0.469551 -4.5562e-05
2:221261270 A G 0.840942 -7.4932e-06
2:221279541 A G 0.353152 2.8432e-05
2:221287091 T C 0.083924 2.5880e-06
2:221296950 A G 0.255985 -2.8253e-05
2:221297217 A G 0.056786 2.8487e-05
2:221297935 A G 0.470168 6.2889e-06
2:221312123 A T 0.878382 -3.3703e-05
2:221312618 C G 0.464880 -3.6543e-06
2:221315486 C T 0.113208 1.3716e-05
2:221325529 A C 0.232161 1.8879e-05
2:221325944 A G 0.045734 8.5196e-06
2:221326273 G A 0.311291 5.4677e-05
2:221341460 T C 0.150178 2.5566e-06
2:221344483 C T 1.589523 -7.0531e-05
2:221347221 G A 0.045370 8.9284e-07
2:221347380 G C 0.741126 -8.4611e-06
2:221350413 A C 0.030907 -6.0256e-06
2:221360139 C T 0.036613 -4.1416e-06
2:221362838 C T 1.254268 -3.0044e-05
2:221365221 T G 0.072645 4.0667e-05
2:221367986 T C 0.226640 -6.9616e-05
2:221369130 T C 0.098176 7.1516e-06
2:221371309 T C 0.114772 1.4213e-05
2:221376871 T C 0.387707 2.9682e-05
2:221385684 A G 0.124257 2.3628e-05
2:221387249 G A 0.033682 -9.2859e-06
2:221388129 C T 0.147357 8.1151e-06
2:221388928 C T 0.147682 2.0329e-05
2:221389424 G A 0.041069 -1.7567e-05
2:221395535 A G 0.027729 3.3024e-05
2:221397008 C T 1.657601 4.0980e-05
2:221400525 A G 0.095603 -5.7120e-05
2:221409333 A G 0.053952 -4.5859e-06
2:221409658 A G 0.176946 -3.7067e-05
2:221420097 G A 0.169383 3.0039e-06
2:221424650 A C 0.057396 8.1974e-06
2:221429175 C T 0.197119 -6.3721e-05
2:221432992 A G 0.088835 4.2036e-05
2:221434576 A G 0.221800 -4.3105e-05
2:221437082 A G 0.146448 3.4960e-06
2:221442957 C T 0.052664 -1.1781e-05
2:221448460 G C 0.479006 -9.4484e-06
2:221453118 T G 0.061823 -5.8374e-06
2:221453481 G A 0.072758 1.7007e-05
2:221455604 C T 0.072278 5.9005e-07
2:221475506 G A 0.065069 -6.5169e-05
2:221478541 G A 0.094226 -1.8049e-05
2:221482643 C T 0.193020 -3.1424e-05
2:221485590 C G 1.781855 6.9438e-08
2:221487992 A G 0.056166 7.6072e-07
2:221489332 T G 0.074537 -3.3731e-06
2:221489559 G A 1.098634 2.7270e-05
2:221490303 G A 0.225987 -1.2433e-05
2:221490835 T C 0.028765 4.4340e-05
2:221494875 C T 0.098988 4.1490e-05
2:221500717 C A 1.273883 2.2376e-06
2:221501600 G A 0.186930 3.2407e-05
2:221502606 G T 0.084813 -5.7447e-06
2:221504479 G A 0.037616 1.0664e-06
2:221511559 A G 0.052332 1.1081e-05
2:221514156 A C 0.758705 -1.9630e-06
2:221519979 C T 0.045675 -1.5502e-05
2:221532215 C T 0.047084 -1.5741e-05
2:221540944 A G 1.607109 1.7968e-05
2:221541332 G A 0.405624 -1.8270e-05
2:221543902 C T 0.709404 9.3424e-07
2:221551341 G T 0.062433 3.0757e-06
2:221557173 C T 0.086358 -9.9713e-06
2:221557785 C T 0.051820 2.5921e-05
2:221561705 A C 0.356171 3.2085e-05
2:221567918 T C 0.168468 1.3613e-05
2:221574691 G T 0.088059 -1.2852e-05
2:221575501 A G 0.137350 -3.8577e-05
2:221606833 G A 0.056146 -5.8501e-05
2:221610016 C T 0.627133 6.5803e-06
2:221617030 A G 0.076358 2.8240e-05
2:221626421 A C 1.262480 -2.0011e-05
2:221631927 A C 0.060372 -1.3138e-05
2:221636640 A G 0.033526 -1.9728e-05
2:221638254 A G 0.062407 -4.7225e-05
2:221639454 C T 0.107109 1.3455e-05
2:221640809 A G 0.107869 9.5214e-06
2:221641905 A G 0.101104 -1.2014e-05
2:221642978 A G 0.129937 3.3237e-06
2:221643134 T G 0.033958 -8.2271e-05
2:221643640 C T 0.241321 7.6517e-06
2:221644928 C T 0.522776 -8.5752e-06
2:221646444 T C 0.033052 1.0971e-05
2:221647324 A G 0.098955 -2.7985e-05
2:221648888 T C 1.510734 1.9755e-05
2:221659649 G C 0.944123 2.0847e-05
2:221665022 T C 0.064930 -1.8248e-05
2:221665362 G T 0.070558 1.4871e-05
2:221671733 G A 0.949966 -6.5328e-06
2:221678972 A G 0.507839 2.0874e-05
2:221679348 G T 0.040443 3.3373e-06
2:221679980 G T 0.683058 1.6218e-05
2:221689091 T C 1.036165 4.0235e-06
2:221689092 A G 0.356645 2.7003e-05
2:221689783 C T 0.942163 -5.3597e-05
2:221689857 A G 0.129369 1.9600e-05
2:221695905 G A 0.848154 2.2909e-05
2:221703011 G A 1.962839 5.6710e-06
2:221704514 A G 1.521224 -4.6728e-05
2:221704949 C A 0.070545 8.8484e-05
2:221705306 T C 0.056374 -5.2171e-05
2:221705657 T C 0.573703 -5.2249e-05
2:221714058 T G 0.672678 -1.4206e-05
2:221717134 C T 0.038518 2.4365e-05
2:221720088 A G 0.679147 -9.6024e-06
2:221729171 T C 0.524886 -1.6274e-05
2:221730131 C G 0.685937 4.4449e-05
2:221730797 A G 0.044234 1.4836e-05
2:221737592 A G 0.061200 -7.4634e-06
2:221737759 G A 0.085304 -1.4283e-05
2:221744383 T C 0.036918 3.8094e-05
2:221745652 T C 0.771958 6.2277e-06
2:221750516 A G 1.423311 -8.2533e-06
2:221759795 C A 0.086154 -1.4351e-05
2:221761150 C T 0.212952 2.9347e-06
2:221764855 C T 0.088007 -1.3512e-05
2:221767835 A C 0.030728 -3.7086e-06
2:221772269 C T 0.160970 -1.8268e-05
2:221773548 A G 1.274243 1.9608e-05
2:221777501 G A 0.117038 1.7238e-06
2:221779559 T C 0.042991 8.6816e-06
2:221786860 C A 0.562807 -8.0910e-06
2:221786935 G A 0.035224 1.6281e-05
2:221795276 G A 0.081652 -1.6409e-05
2:221798712 A G 1.285097 1.0429e-05
2:221799804 G A 0.096550 -1.2152e-06
2:221801685 C T 0.231025 1.2832e-05
2:221804970 G T 0.444393 -1.1279e-05
2:221805770 A G 0.041277 2.5114e-05
2:221809908 T C 0.964935 2.3720e-05
2:221810250 C T 0.064410 5.8995e-05
2:221810486 C T 0.129505 -2.5346e-06
2:221810656 T C 0.236225 -2.9081e-05
2:221812262 C T 0.054682 2.4201e-05
2:221812588 T C 1.563576 4.2270e-05
2:221815879 C T 0.086771 7.6497e-05
2:221817032 C T 0.296396 8.7564e-05
2:221818549 C T 0.073453 3.6959e-06
2:221828465 A G 1.036756 7.0540e-06
2:221829168 C T 0.074609 -1.2150e-05
2:221830817 T G 0.026775 -2.2286e-06
2:221835326 T G 0.413369 -2.9955e-05
2:221839685 T G 0.063433 -3.9846e-05
2:221849591 A G 0.110605 -2.7394e-05
2:221852642 A G 0.079925 3.9743e-05
2:221858610 A G 0.044159 -7.3642e-06
2:221860170 C T 1.037940 -1.0461e-05
2:221861142 G A 0.095843 -1.8521e-05
2:221866088 T G 1.592149 1.8568e-05
2:221874311 T C 0.043260 4.1357e-06
2:221876981 T G 0.417455 -3.3958e-05
2:221877269 C T 0.071012 1.3888e-05
2:221880937 A G 1.588663 1.5713e-05
2:221882655 C T 0.118015 -3.2403e-05
2:221882811 C T 0.215016 6.5976e-05
2:221884669 T G 0.187336 3.4920e-05
2:221898197 C T 0.040894 -1.6297e-05
2:221899444 T C 0.301021 2.3527e-06
2:221913642 T C 1.391537 1.6294e-05
2:221915452 C T 0.046522 1.8576e-05
2:221918233 G C 0.041313 -1.5644e-05
2:221925633 A G 1.601416 -8.0374e-06
2:221929281 C G 1.478295 3.0160e-05
2:221938126 C T 0.123416 2.7939e-05
2:221953666 T C 0.030478 -3.3262e-06
2:221953841 T C 0.074829 2.6603e-05
2:221960036 G A 0.064384 -4.0630e-05
2:221962837 C T 1.198742 3.3076e-05
2:221967789 C T 0.146802 -1.5278e-05
2:221975626 A G 0.024324 1.7208e-05
2:221979806 G A 0.033435 2.0450e-05
2:221980851 A G 1.061742 4.9339e-05
2:221984728 T C 0.469217 -2.6977e-05
2:221986879 T G 0.102555 -3.8001e-06
2:221987040 G A 0.130206 -1.6700e-05
2:221987660 A G 0.179004 1.3857e-05
2:221988945 C T 0.029462 1.4946e-05
2:222001997 T C 0.026879 -1.0130e-05
2:222013732 C T 1.955493 -1.7878e-05
2:222015677 G A 0.059944 -2.2225e-05
2:222016227 G C 0.141213 -4.1763e-06
2:222016671 C T 0.062304 1.3236e-05
2:222017394 G T 1.716295 1.6322e-05
2:222020347 T C 0.088595 -5.9246e-06
2:222021468 C T 0.092772 -8.1652e-06
2:222026796 C T 0.689303 5.6770e-05
2:222027144 A C 0.111147 -1.5554e-06
2:222035912 C A 0.831613 1.1427e-05
2:222043250 T C 0.307130 3.9089e-05
2:222047622 T C 0.180828 -1.9340e-05
2:222053859 A G 0.291498 -2.2114e-05
2:222062935 A G 0.427417 1.2074e-05
2:222065101 C T 0.245021 -1.1490e-05
2:222068942 G A 1.852474 -1.4353e-05
2:222071337 A G 1.799573 -1.5801e-05
2:222072178 C T 0.111368 2.9754e-06
2:222073903 A G 0.170224 -1.5933e-05
2:222077225 T C 1.972862 -5.5898e-07
2:222083151 G A 0.038187 1.1738e-07
2:222094515 C A 0.044289 3.2467e-05
2:222098917 A G 0.031790 -2.2686e-06
2:222100198 A T 1.539596 1.8532e-06
2:222105141 G A 0.901207 -5.6790e-05
2:222115919 T C 0.029686 -3.2192e-05
2:222117164 A G 0.060421 -1.7483e-06
2:222121065 C A 0.025905 6.0348e-06
2:222125965 A G 0.632758 5.2281e-05
2:222137893 A C 0.622131 4.3857e-05
2:222138098 C T 0.058133 -3.4059e-05
2:222139344 T C 0.167903 -9.6674e-06
2:222141379 T C 1.058392 7.1347e-05
2:222144299 A G 0.046792 1.3262e-05
2:222145264 C T 0.052988 -1.2466e-05
2:222145991 T C 0.060528 -2.0118e-05
2:222150749 A G 0.109534 -8.9082e-06
2:222152611 C T 0.481311 -3.0957e-06
2:222153932 G A 1.172671 -2.0652e-05
2:222162924 T C 0.087287 1.7399e-05
2:222168218 G A 0.160584 -4.4501e-05
2:222168285 A G 0.030504 1.9282e-05
2:222172363 C T 1.188920 -1.0533e-06
2:222173106 T C 0.038768 -1.5066e-05
2:222174705 A G 0.175421 1.5954e-05
2:222175709 A G 0.172185 2.4037e-06
2:222185631 G A 0.870436 -2.2373e-05
2:222191554 T C 0.045104 -8.3219e-06
2:222193919 C G 0.243327 -3.2219e-05
2:222194279 A G 0.315254 5.8384e-05
2:222194916 T G 1.300077 -6.0068e-07
2:222204827 T C 1.280731 3.7254e-06
2:222205749 A G 1.278531 7.7061e-06
2:222205885 A C 0.036360 4.9199e-06
2:222208451 C G 1.219931 5.1608e-06
2:222210670 G A 0.953383 3.8863e-05
2:222213686 G T 0.029664 -4.5664e-06
2:222218146 T C 0.024792 5.1853e-06
2:222218535 G T 0.606833 1.3043e-06
2:222227393 C T 0.656893 -1.3550e-06
2:222227883 T C 0.098715 -3.8178e-05
2:222228465 T G 0.171711 5.2551e-06
2:222235670 A G 0.269793 5.2913e-06
2:222236015 T C 0.123504 1.6939e-05
2:222260749 C A 1.496329 4.3515e-05
2:222261724 C A 0.438732 1.1919e-05
2:222264036 C T 0.847436 3.2667e-05
2:222264309 G A 0.041005 -1.5665e-06
2:222265232 G A 0.057944 2.1615e-05
2:222266962 T C 0.073920 -3.2634e-05
2:222285268 G A 0.058581 2.0096e-05
2:222287869 C T 0.305358 1.9367e-05
2:222290963 C A 0.071522 5.4127e-06
2:222292957 G A 0.045081 1.8968e-05
2:222296320 T C 0.899191 1.0590e-04
2:222297107 T C 0.201601 -4.1156e-05
2:222299882 C T 1.515840 4.0779e-05
2:222304672 T C 0.502285 -2.2178e-05
2:222319618 C A 0.143573 4.2673e-06
2:222320427 A G 1.501785 4.5785e-05
2:222323904 C T 0.107229 1.4210e-05
2:222325540 C T 0.160649 6.7911e-06
2:222333496 T C 0.148996 -1.1069e-05
2:222337810 T C 1.116340 2.6949e-05
2:222343387 A C 0.393712 4.3641e-06
2:222345118 C T 0.043815 -1.1067e-05
2:222354052 C T 0.037048 -3.7086e-05
2:222357410 T G 0.168173 2.9873e-05
2:222367238 T C 0.109706 -2.7932e-05
2:222368985 T C 1.365551 4.3389e-05
2:222372125 G C 0.436200 -2.2087e-06
2:222398337 C T 0.074518 -2.8650e-05
2:222405497 G A 0.285883 3.2836e-05
2:222410368 A G 1.043040 -5.1084e-05
2:222413626 A G 0.058305 -7.1187e-06
2:222426016 G T 0.147523 -4.0968e-06
2:222428430 A C 0.062687 -2.1416e-05
2:222432320 C T 0.463105 -3.1494e-05
2:222434898 C T 0.367934 -1.5989e-05
2:222443821 A C 0.046370 -2.1075e-05
2:222448817 C T 1.170237 4.9849e-05
2:222456469 T A 1.772990 -4.3756e-06
2:222459419 A C 0.321749 -1.4642e-05
2:222471270 G T 0.431377 -1.4867e-05
2:222472163 G A 1.774253 3.5949e-05
2:222474498 C T 0.072496 2.0747e-05
2:222475129 C A 0.220271 2.7369e-07
2:222476908 T C 0.101435 1.7737e-05
2:222477607 C A 0.426375 -6.3188e-08
2:222485914 C T 0.031069 9.3162e-07
2:222493429 C T 0.116457 -4.5504e-06
2:222501014 G T 0.500104 -6.0375e-06
2:222504146 A G 0.353298 -3.9138e-05
2:222504561 A G 0.967305 -1.6526e-05
2:222517244 A G 0.438384 -1.0773e-05
2:222521168 G A 0.453938 4.5827e-06
2:222526681 T C 0.025220 -4.3102e-06
2:222527701 A C 0.117999 3.3145e-06
2:222531528 T C 1.373965 5.2174e-05
2:222532542 A G 0.141713 2.3984e-05
2:222536261 G A 0.168056 -1.1343e-05
2:222545005 A G 0.162678 1.3355e-05
2:222547283 A G 0.175794 -1.4053e-05
2:222550973 C A 0.288745 -8.0731e-05
2:222565455 T C 0.302829 -9.9673e-06
2:222570407 C T 0.111815 -5.1342e-06
2:222601729 C T 0.075482 3.9202e-06
2:222619222 A G 0.053884 -8.9464e-06
2:222629597 A G 0.128863 6.9790e-05
2:222630233 C A 1.973676 -5.1572e-06
2:222636691 A G 0.067296 -1.2210e-06
2:222641193 C T 1.201978 4.8248e-05
2:222648242 C T 1.858177 2.6013e-06
2:222653143 T C 0.038973 1.1611e-07
2:222660766 A G 0.256027 9.0317e-06
2:222662254 A C 0.115470 -5.5038e-07
2:222668411 C G 0.262759 -3.9095e-05
2:222681528 G T 0.427829 2.7604e-05
2:222682374 C T 0.798467 6.4625e-06
2:222685565 G A 0.464711 4.9544e-06
2:222686599 A G 0.196652 -9.2878e-07
2:222687576 G T 0.038275 2.8769e-05
2:222688528 G A 0.115129 -1.8542e-05
2:222691040 T C 0.078893 1.4058e-05
2:222692046 C T 0.450641 3.2674e-05
2:222701222 T C 0.116158 -1.6343e-06
2:222703581 C T 0.066929 -2.5324e-05
2:222716428 C T 0.051787 6.8929e-06
2:222719169 A G 0.490055 1.8126e-05
2:222730879 G A 0.192403 -3.3633e-05
2:222742853 C T 0.910652 1.1908e-05
2:222744300 G A 0.230077 2.3977e-05
2:222749154 T G 0.131242 1.9020e-05
2:222750345 A G 0.051119 -1.6360e-05
2:222755728 A G 0.435590 1.4667e-05
2:222766109 G A 0.061077 8.1425e-06
2:222775360 A C 0.053537 9.9475e-06
2:222783914 C G 0.282916 8.4840e-06
2:222784735 C T 0.211745 2.6080e-05
2:222789024 A G 0.129408 -1.3959e-05
2:222796204 G C 0.044497 2.9683e-05
2:222799918 G A 0.084310 -4.0545e-05
2:222803350 A G 0.424440 -1.6124e-05
2:222811800 T G 0.080188 1.0911e-05
2:222814486 T C 0.071363 5.4004e-05
2:222815785 A G 1.290154 6.0656e-06
2:222820044 A G 0.882761 5.9470e-05
2:222822455 C T 0.021082 2.0655e-05
2:222828022 T G 0.068084 -2.2561e-05
2:222828686 C A 0.289343 5.6691e-06
2:222840691 G A 0.243288 2.2270e-06
2:222844845 T C 0.349858 7.5349e-05
2:222845062 T C 1.332386 1.1631e-04
2:222847966 A G 0.202523 -3.8258e-06
2:222858354 T C 1.665508 -1.7784e-05
2:222858395 C T 0.050161 1.6963e-05
2:222859340 T C 0.642258 8.1997e-06
2:222860040 T C 0.079143 -3.9376e-05
2:222864832 A C 0.047217 -5.9238e-06
2:222865746 C T 1.478597 4.2557e-06
2:222872562 G A 1.065144 1.1276e-05
2:222880604 C T 0.235261 8.2734e-06
2:222880881 T C 0.080691 1.6245e-05
2:222881031 A G 0.305215 -3.2816e-05
2:222881081 C T 0.530141 -1.2242e-05
2:222884678 G A 0.092905 -3.8876e-05
2:222894776 G T 1.130615 1.5755e-05
2:222895856 C T 0.047921 -9.0210e-06
2:222898385 G A 0.026116 -1.8386e-05
2:222901335 C T 0.547960 -6.3828e-06
2:222903188 C T 1.179098 1.1291e-05
2:222906079 G A 0.131174 1.2239e-05
2:222922524 G T 0.498806 -1.0907e-05
2:222926680 A G 1.069159 1.5159e-05
2:222927645 C T 0.264863 -4.5349e-05
2:222929512 T C 0.110546 5.0541e-05
2:222933186 G A 0.123844 1.6814e-05
2:222933377 T C 0.077835 2.0924e-05
2:222935704 A G 0.030998 3.6384e-06
2:222936487 T C 0.060687 3.6910e-06
2:222936557 T C 0.055250 3.1128e-05
2:222943520 C A 0.128110 1.4320e-05
2:222943945 T C 1.078241 2.7758e-06
2:222950830 T C 0.281040 -9.7710e-05
2:222951080 T C 1.362617 -4.7906e-05
2:222952354 C T 0.073362 8.7702e-06
2:222976134 A G 0.069607 1.1763e-05
2:222977035 A G 1.253191 1.4829e-05
2:222979877 C A 0.860481 1.0952e-04
2:222983718 G C 1.273889 1.9545e-05
2:222984939 C T 0.279466 -1.5589e-04
2:222985126 A C 0.132939 1.1109e-05
2:222986114 A G 0.397114 -6.7202e-05
2:222986395 T C 1.494067 3.2482e-05
2:222989850 C T 1.411009 -4.4750e-06
2:222992451 A G 0.036937 -3.3064e-06
2:222993012 T C 0.082970 -2.2329e-05
2:222995606 A G 0.074501 -5.6474e-05
2:223001708 T C 0.041215 -1.0518e-05
2:223002430 T C 0.051355 2.7779e-05
2:223009465 A G 0.202819 3.5990e-06
2:223011891 C T 1.746180 -2.3807e-06
2:223022007 C T 0.888175 5.7177e-05
2:223025055 T G 0.087024 1.3185e-05
2:223029413 C A 0.407721 -5.7400e-05
2:223039092 G A 0.054988 1.1084e-05
2:223043911 G A 1.873968 -1.4325e-05
2:223056083 G A 0.403901 -5.5153e-05
2:223059445 T C 0.114980 -2.0550e-05
2:223059484 C T 0.160811 -3.0775e-05
2:223059951 G A 0.838488 3.5317e-05
2:223065470 T C 0.029923 -1.8393e-05
2:223068286 A G 1.244648 -1.0748e-07
2:223072493 G A 0.035165 -7.3244e-06
2:223085955 T G 0.085901 -1.9704e-05
2:223093008 G C 0.075144 -4.5671e-05
2:223099107 C A 0.063560 -9.6922e-06
2:223099163 G A 0.086517 -1.2593e-05
2:223102757 T G 0.921010 -1.2873e-06
2:223104305 T G 0.150350 1.5106e-05
2:223105017 A G 0.408659 -6.2283e-05
2:223105846 G A 0.979499 -3.7153e-05
2:223108422 G A 0.199596 3.2513e-05
2:223108704 T C 0.264077 -6.0581e-05
2:223108791 G C 1.129882 -2.9415e-05
2:223109247 T C 1.068980 -5.0330e-05
2:223109307 C A 0.110942 -1.7042e-05
2:223109596 T G 0.064306 9.7065e-05
2:223111894 A G 0.061577 1.8950e-06
2:223113463 G A 0.022322 -6.4067e-06
2:223122365 G A 0.250071 -1.6481e-05
2:223133829 T C 1.597183 -3.1502e-05
2:223135094 A G 0.306192 -1.2821e-05
2:223135983 A C 0.224543 1.1552e-05
2:223136970 T C 0.452643 -9.9137e-06
2:223138353 G A 0.353451 9.8396e-06
2:223139222 A G 0.197888 -5.2393e-05
2:223142924 A C 0.055341 5.5169e-07
2:223150148 T C 0.059691 -2.0335e-05
2:223156587 C T 0.358501 -2.4967e-05
2:223160493 T C 0.052339 -1.9218e-05
2:223161997 G A 0.068756 -1.3372e-05
2:223162024 G T 1.679449 9.7229e-06
2:223167213 G A 0.044646 -1.9358e-06
2:223167710 G A 1.050132 2.0272e-05
2:223167875 G A 0.417111 1.5544e-05
2:223168272 A G 0.032903 1.1230e-05
2:223169150 T G 0.271773 7.3249e-06
2:223172412 C A 1.473222 -9.2417e-06
2:223181783 C A 0.034377 -3.6339e-05
2:223183415 G A 0.926018 -3.4765e-05
2:223185695 T C 0.080094 -5.6936e-06
2:223188498 T C 0.063865 1.3439e-06
2:223198167 C A 0.050956 -1.3440e-06
2:223201601 A G 0.038823 -1.5639e-05
2:223206949 T C 0.041384 -2.6656e-06
2:223209331 G A 0.021403 -6.4680e-07
2:223221309 G T 0.212858 1.2886e-05
2:223246297 A G 1.495634 -2.1519e-05
2:223253848 T C 0.046974 -2.4093e-05
2:223258096 A G 0.072278 -1.4935e-05
2:223258292 A G 0.352172 -2.4010e-06
2:223285117 C A 0.050956 2.2309e-06
2:223294412 G A 0.064816 1.8125e-05
2:223306987 C T 1.518855 -2.4332e-05
2:223309674 A G 0.070740 1.6746e-05
2:223314000 G T 0.039976 -3.2833e-05
2:223319555 A G 0.027628 1.4634e-05
2:223322196 A G 0.390710 -1.2855e-07
2:223324589 C T 0.641129 2.8885e-06
2:223324953 T C 0.557393 2.2623e-05
2:223325487 G A 0.062693 -3.4077e-06
2:223325919 A G 0.069094 -2.9262e-06
2:223327218 A G 0.082389 -1.3085e-05
2:223327417 T C 0.905605 1.0420e-06
2:223327609 C T 0.051329 -1.9770e-05
2:223331920 T C 0.850585 -4.0452e-05
2:223335075 G A 1.056617 -3.4653e-05
2:223339154 T C 0.544205 1.2627e-05
2:223340906 G A 0.137019 -4.7335e-06
2:223344694 A C 0.549200 2.0582e-05
2:223349997 A G 0.263769 1.8031e-05
2:223350760 A G 0.042387 -1.0955e-05
2:223350906 C T 0.106749 2.3314e-05
2:223351821 G A 0.060541 1.9632e-05
2:223352414 A G 0.111157 -1.0350e-05
2:223354717 T C 0.069256 -7.3044e-06
2:223359365 T C 1.321665 7.9645e-05
2:223360730 T C 0.908098 2.5623e-05
2:223361363 A C 0.028164 1.7778e-05
2:223368629 T C 0.061706 -4.6840e-06
2:223369949 T G 1.851490 1.2492e-05
2:223374256 T C 0.716844 7.4523e-06
2:223386557 G A 0.050012 3.5346e-05
2:223386578 T C 0.049629 3.7783e-05
2:223388169 C T 0.374559 5.9123e-05
2:223388631 G A 0.745307 2.7105e-05
2:223389692 T C 0.044721 -1.2113e-05
2:223392069 T C 0.049625 4.4941e-05
2:223395224 T C 0.054251 -7.1987e-06
2:223395932 T C 1.805728 5.4030e-06
2:223396350 G A 0.065520 5.7391e-05
2:223398757 T C 0.065134 1.1974e-05
2:223405326 A G 0.766706 3.4127e-05
2:223405971 A G 0.299275 -6.2142e-07
2:223411021 G A 0.453004 -1.5561e-05
2:223415918 T C 0.713283 4.1034e-05
2:223423362 G A 1.847829 -6.0800e-06
2:223436607 T C 1.715091 -2.3017e-05
2:223437776 A G 0.025924 2.4303e-05
2:223443761 C T 0.298437 -7.2172e-07
2:223461218 C T 0.086975 -1.8839e-05
2:223462044 T C 0.027255 1.2721e-05
2:223463855 T C 0.118304 -1.6084e-05
2:223471978 G T 0.104360 5.7077e-05
2:223472857 A G 1.943808 4.2936e-05
2:223473394 C G 0.080746 -1.9226e-05
2:223473513 G T 0.049882 -3.4147e-05
2:223474697 A G 0.593928 3.5862e-05
2:223477167 A G 0.034214 4.5048e-05
2:223480973 G A 0.051761 -1.5434e-05
2:223484106 A G 0.279690 1.2744e-05
2:223485788 C T 0.747261 -2.5012e-05
2:223488979 A G 0.143553 -1.5010e-05
2:223529658 A G 1.341049 5.0925e-06
2:223533821 G A 0.023831 -9.5526e-06
2:223534495 A G 1.699985 4.1100e-06
2:223536541 A G 0.029699 -2.3861e-05
2:223544983 T G 0.675736 5.4139e-06
2:223551039 A G 0.023656 -9.9210e-06
2:223554134 C G 0.086294 1.7074e-05
2:223554275 C T 0.257680 3.1773e-05
2:223557047 G A 0.342626 1.1674e-05
2:223559089 C T 0.437326 4.6227e-05
2:223563611 T C 0.059502 -3.2657e-05
2:223564559 C T 0.934301 4.9433e-05
2:223567016 G A 1.117181 8.2760e-05
2:223574708 C T 0.273558 -3.0394e-05
2:223582400 C T 0.114055 1.3186e-05
2:223592956 C T 1.098306 1.5857e-05
2:223597741 C T 0.107106 3.6257e-05
2:223599003 G T 1.748672 1.1777e-05
2:223602254 C A 0.041443 8.8553e-06
2:223608376 A G 0.918858 1.4822e-05
2:223608407 T C 0.154225 2.3079e-06
2:223611835 C T 0.052709 2.8242e-05
2:223617646 G A 0.020971 9.4042e-06
2:223618156 T G 0.036279 -2.3855e-05
2:223618422 A C 0.133329 2.0327e-05
2:223620151 T C 0.882190 -9.3215e-06
2:223631940 G A 1.684684 3.8320e-05
2:223643904 T C 1.590305 2.8320e-05
2:223658212 T C 0.293413 1.0050e-05
2:223661778 T C 0.089056 -1.6312e-05
2:223663875 G A 0.558181 -6.6914e-06
2:223668804 G A 0.284247 1.2316e-05
2:223669375 G A 0.811583 -1.3294e-07
2:223690293 G A 0.271059 -1.2911e-05
2:223696155 T C 0.103191 3.6776e-05
2:223703857 G A 0.895170 -7.8242e-07
2:223708530 T C 0.265155 -1.1266e-05
2:223714729 A G 0.114243 1.3706e-05
2:223715529 G A 1.080931 1.1749e-05
2:223719972 T C 0.055676 3.1386e-06
2:223746173 G T 0.030706 -1.3658e-05
2:223755038 T G 0.040518 1.5571e-05
2:223767917 G A 0.620167 -2.2952e-05
2:223770232 T G 0.035396 3.3482e-05
2:223771053 G A 0.293277 -2.0640e-05
2:223772902 T C 0.062083 4.1478e-05
2:223774907 A G 1.537921 -3.6775e-06
2:223778606 A G 0.031939 1.7619e-05
2:223782306 G A 0.806299 1.5808e-05
2:223793042 A G 0.084593 -4.4883e-05
2:223793480 T C 1.727078 7.7999e-07
2:223804331 T C 0.194720 2.6147e-07
2:223814732 A G 0.075543 5.9678e-06
2:223816442 C T 0.076657 -1.4287e-05
2:223819997 G A 0.234962 1.4965e-05
2:223819999 C T 1.879457 3.7792e-05
2:223820025 C T 0.168624 -2.5188e-05
2:223823385 G A 0.557123 1.9110e-05
2:223826312 C T 0.927086 2.1934e-05
2:223835500 A C 1.889999 3.5776e-05
2:223844132 A C 0.034932 -1.1644e-05
2:223850322 A G 0.235709 1.1334e-05
2:223859470 G A 0.060846 -5.5741e-06
2:223863846 G T 0.026872 -3.8916e-05
2:223864053 G T 0.097693 -1.6319e-05
2:223870244 G T 0.389278 1.7018e-05
2:223882932 T C 1.876435 3.4010e-05
2:223883540 G T 0.125766 2.8194e-05
2:223889156 A G 0.179640 1.9566e-05
2:223891136 G A 0.126584 2.3787e-05
2:223894276 A G 0.200232 7.8627e-06
2:223895123 C T 1.894391 2.4473e-05
2:223897917 G A 1.430724 6.8620e-05
2:223900314 T C 0.026801 3.2476e-05
2:223902530 A G 0.043108 4.6778e-05
2:223907605 A G 0.106285 -1.5589e-05
2:223914998 T C 0.075420 -8.1803e-06
2:223915499 T G 0.064712 -2.3193e-05
2:223916080 T C 1.868888 -2.8828e-05
2:223916682 A G 0.065887 -3.6593e-05
2:223917629 T C 1.418364 8.5154e-05
2:223917983 G T 1.424174 7.1245e-05
2:223918019 A G 0.066143 -3.5210e-05
2:223936738 T C 1.883027 -3.2511e-05
2:223937559 G T 1.789690 1.2199e-05
2:223942332 C T 0.182526 -7.4545e-05
2:223947573 A G 1.621150 3.5330e-05
2:223948401 G A 1.102643 6.2334e-05
2:223956147 T C 0.105502 -2.4505e-05
2:223956770 G T 0.087183 -3.6755e-06
2:223959108 G A 0.301982 -7.8891e-05
2:223960190 A G 0.156215 2.4514e-05
2:223963163 T G 0.152430 -1.0765e-05
2:223964797 A G 1.269069 2.1587e-06
2:223979358 A G 0.069912 9.6804e-06
2:223981348 C A 1.888749 -1.4329e-05
2:223981430 A G 0.051774 1.3524e-05
2:223981440 A G 0.036960 2.2518e-05
2:223981919 T C 0.033961 2.5423e-06
2:223990641 T G 0.044799 3.6842e-06
2:223994128 A G 1.734988 -8.0062e-06
2:224002355 A C 1.891505 -1.7100e-05
2:224009048 C T 1.735942 -3.8023e-05
2:224012136 G A 0.140343 9.0476e-06
2:224021310 A C 1.373741 1.3151e-05
2:224023018 G A 0.384585 -7.5877e-06
2:224029170 G A 0.096109 -5.2568e-06
2:224037343 A G 0.789138 -2.1305e-05
2:224038711 A G 0.100082 2.0146e-06
2:224040439 T C 0.075865 6.7831e-06
2:224062185 C T 0.323278 -2.4358e-05
2:224083303 G A 0.094901 4.7909e-06
2:224087227 C T 1.364000 1.4393e-05
2:224090340 A C 0.046948 5.0236e-05
2:224092445 T C 1.025480 3.1397e-05
2:224096286 T G 0.201650 4.6648e-05
2:224097043 G A 0.036353 -1.5567e-04
2:224102083 G T 0.097768 -4.2017e-06
2:224102115 T C 1.816656 1.4525e-05
2:224104660 G A 0.035724 1.2985e-05
2:224115055 G T 0.076394 -6.6995e-06
2:224116596 A G 0.148789 2.4667e-05
2:224117912 G A 0.042322 -1.1776e-05
2:224132235 A G 0.081058 5.9559e-06
2:224141122 A G 0.120930 -7.2932e-06
2:224142053 T C 0.044929 1.2602e-05
2:224151643 A G 0.500919 1.7867e-05
2:224154125 A G 0.134085 1.8944e-05
2:224161668 A G 0.232846 -2.1615e-05
2:224168853 T G 0.098748 4.0942e-06
2:224178057 A G 0.034717 1.7832e-05
2:224180502 G A 0.256391 1.0380e-05
2:224182774 G A 1.554046 3.4371e-05
2:224192105 A G 0.381167 1.5339e-05
2:224203859 C T 0.078257 2.0499e-06
2:224204815 T C 0.593782 1.4549e-05
2:224206687 G T 0.335310 -3.9119e-06
2:224211053 A G 0.030144 -2.8250e-06
2:224214759 A G 0.930319 9.1938e-06
2:224226574 C T 0.552862 2.1994e-06
2:224227624 A C 1.512185 1.7995e-05
2:224238080 A G 0.057234 -1.4653e-05
2:224241106 C T 0.035993 -1.3346e-05
2:224241813 A G 0.370131 8.2818e-06
2:224244607 C T 1.956834 -3.3805e-05
2:224250150 T C 0.533451 1.4782e-05
2:224251458 T C 0.192085 6.9841e-06
2:224256932 A G 0.091643 3.3924e-05
2:224258436 T C 0.139632 -3.2252e-06
2:224261994 C T 0.674859 7.0020e-06
2:224274622 A G 0.174453 -7.5771e-06
2:224277669 A C 0.350400 2.3481e-06
2:224283013 C A 0.291381 3.9409e-06
2:224288079 A G 1.228513 -2.0894e-05
2:224303749 T C 0.144462 -2.7974e-05
2:224314448 A G 0.059418 -5.0486e-05
2:224316624 A G 0.669620 9.9860e-06
2:224322082 C T 0.021348 6.7457e-06
2:224324204 C T 0.021332 -4.5365e-06
2:224335482 G A 0.040716 3.4596e-06
2:224338351 T C 1.228019 -2.0039e-05
2:224340533 T G 0.022331 -1.9509e-06
2:224343196 C G 0.059431 -4.3230e-05
2:224347748 T A 0.053533 -1.4040e-05
2:224359950 C T 0.144572 -2.0397e-05
2:224362580 C T 0.764781 1.4409e-05
2:224362937 T G 0.047999 -5.9904e-05
2:224365038 C T 1.204471 -5.7071e-06
2:224365120 T C 0.145978 2.0133e-05
2:224366149 G A 1.347774 -4.7379e-05
2:224371051 C T 0.426988 -4.2272e-05
2:224375702 T C 0.060483 -6.2037e-05
2:224390509 A G 0.031725 -1.4507e-05
2:224394316 T C 0.224517 4.0935e-05
2:224394966 C T 0.095917 1.3975e-05
2:224397461 T G 0.278482 1.0705e-05
2:224403797 C T 0.024331 1.5907e-05
2:224407821 A C 0.133608 3.0919e-05
2:224410192 G A 0.279495 3.3025e-05
2:224414848 T C 0.573463 -1.7551e-05
2:224418871 C A 0.023393 2.1156e-05
2:224424858 T C 0.049132 4.1319e-06
2:224449334 C G 0.905368 -1.6746e-05
2:224451988 G A 0.238120 -1.8160e-05
2:224459683 G A 0.037716 2.3100e-05
2:224462310 A G 0.049301 7.7883e-06
2:224462714 A G 0.036795 2.3600e-05
2:224463164 A G 0.144436 -1.6495e-05
2:224472212 A G 0.021455 -1.4728e-05
2:224472245 C T 0.077991 -3.1831e-06
2:224472511 G A 0.385757 -2.2776e-05
2:224473767 G T 0.169455 4.7050e-05
2:224476560 A G 0.078977 -7.8903e-06
2:224480259 G A 0.101422 1.5549e-06
2:224482499 G A 0.113516 4.9785e-06
2:224491279 C T 0.027628 1.6149e-06
2:224496429 T C 0.077984 1.7085e-06
2:224501906 G A 0.222216 1.4964e-05
2:224507662 C T 0.101938 -5.8719e-07
2:224512693 A T 0.416881 -7.4845e-06
2:224512860 G A 0.104185 -1.6766e-07
2:224513612 A C 0.798142 3.5444e-05
2:224520623 C T 0.032721 1.3601e-06
2:224521624 C T 0.096755 -8.4920e-06
2:224529513 T G 0.022175 3.2962e-06
2:224530672 C T 0.032724 1.0215e-05
2:224532665 C T 0.050865 -3.5601e-05
2:224533899 A G 1.951702 2.7534e-05
2:224541473 C T 1.344376 9.5129e-06
2:224552894 G A 1.418137 7.5607e-06
2:224556644 T C 0.033387 -1.0534e-05
2:224561707 C G 1.433993 3.1548e-05
2:224562229 G A 0.023036 -4.4196e-05
2:224562525 G A 1.376951 2.9871e-05
2:224564599 T C 0.031955 1.7882e-05
2:224569975 C A 1.902953 2.5625e-05
2:224570135 A G 0.056643 -7.5997e-07
2:224576402 T C 1.418549 3.8290e-05
2:224577377 T C 0.020874 2.2299e-05
2:224581753 G T 0.479658 3.2286e-05
2:224582248 A G 1.456529 3.0672e-05
2:224588897 A T 0.089487 -9.0260e-06
2:224590692 C T 0.443429 -5.4529e-06
2:224592555 A T 1.948099 2.2449e-05
2:224593151 A G 1.515784 2.9153e-05
2:224595026 T C 0.566374 2.9226e-05
2:224595304 A G 0.049275 2.8258e-07
2:224596785 C T 0.026122 -7.3442e-06
2:224599799 T C 0.044783 3.1148e-05
2:224600826 G A 0.355015 5.2148e-05
2:224605193 A G 1.946025 1.6893e-05
2:224605340 T C 1.043773 1.9169e-05
2:224606976 T G 0.061930 -6.7779e-06
2:224616156 G A 0.384556 5.0548e-05
2:224620594 T C 0.097427 7.7130e-06
2:224624121 A G 0.077708 -2.5977e-05
2:224630554 A G 0.059175 -1.0382e-05
2:224632390 T C 0.063595 -1.4865e-05
2:224632797 T C 0.038054 3.6432e-06
2:224635249 A C 0.143962 -3.1230e-05
2:224639462 A G 1.186778 -7.9375e-06
2:224641264 T C 0.176557 -9.3558e-06
2:224641569 T C 0.075660 -6.3288e-06
2:224642493 A G 0.021750 -6.5218e-06
2:224642579 C A 0.027268 1.5904e-05
2:224645154 T C 0.090977 1.7681e-05
2:224647136 C T 1.096664 9.9504e-05
2:224649172 T C 0.076916 -3.1321e-06
2:224650941 A G 0.117398 -2.3745e-05
2:224652246 G T 1.597732 -3.9618e-05
2:224653766 T C 0.068997 -3.5089e-05
2:224660965 G A 0.079857 9.1977e-06
2:224660972 T C 0.882809 -3.1627e-05
2:224668667 A G 0.031822 2.2293e-05
2:224679975 G A 0.768975 -3.3894e-05
2:224689660 A C 0.173155 -5.8274e-05
2:224690775 G A 0.942354 -1.0773e-04
2:224693528 A G 0.039369 -1.1318e-05
2:224694654 C G 0.259488 -2.5360e-05
2:224697810 C T 0.032481 2.0555e-05
2:224699709 A G 0.173908 -5.3137e-05
2:224723386 A G 0.370543 1.5245e-05
2:224727978 A G 0.289417 2.6360e-05
2:224732125 A G 1.921406 8.6232e-06
2:224738114 A G 1.932286 -8.5616e-06
2:224749191 T C 0.047126 -1.5112e-05
2:224751847 C T 0.052186 1.4663e-05
2:224754537 T C 1.932902 -8.1064e-06
2:224761523 A G 0.024938 -4.6902e-05
2:224765511 G A 1.932587 -4.2439e-06
2:224774148 T C 0.835109 5.4238e-05
2:224806545 A G 1.882598 -4.0809e-06
2:224808313 A G 0.868443 3.4295e-05
2:224821216 T C 0.208690 2.7218e-05
2:224824617 G A 0.287408 2.8478e-06
2:224836191 C T 0.862270 -1.0608e-05
2:224836587 C G 0.047879 4.3906e-06
2:224839615 T C 0.051748 -5.0561e-06
2:224846159 T C 1.600335 -3.6876e-05
2:224846548 C T 0.979386 4.4104e-05
2:224852681 T C 1.971644 -1.2926e-05
2:224856502 T C 0.044607 -2.7708e-07
2:224857266 C A 1.369667 -6.7375e-06
2:224858093 G A 0.146663 -1.4853e-06
2:224858750 C T 1.397776 -4.3364e-06
2:224860058 T G 0.024162 1.4465e-05
2:224866387 A G 0.187511 -1.8084e-05
2:224866576 A C 0.196457 -1.6609e-05
2:224867078 A G 0.399675 -2.7503e-05
2:224873132 C T 0.073456 -1.6097e-05
2:224873604 A G 0.054329 2.4322e-05
2:224874874 A G 0.464942 1.3750e-05
2:224877561 G T 1.825180 1.1289e-05
2:224878460 A G 0.034075 -1.1059e-05
2:224878569 T C 1.420760 3.0755e-05
2:224883620 A G 0.054858 4.6983e-06
2:224884980 T G 1.505855 1.7496e-05
2:224885290 A C 0.050839 1.6069e-05
2:224890480 T C 0.077452 -3.5643e-06
2:224890840 A C 1.103558 4.6164e-05
2:224896162 C T 0.034740 1.9325e-05
2:224897225 T C 1.281520 2.5066e-05
2:224915905 G C 0.144998 -3.7264e-05
2:224920176 T C 0.503635 -3.5003e-05
2:224925060 C A 0.913242 -4.1676e-05
2:224927984 C T 0.021913 6.2606e-06
2:224928024 T C 0.069717 -1.4985e-05
2:224932239 T C 0.029719 2.2934e-05
2:224932946 T G 1.878934 8.4865e-06
2:224940352 C T 1.299580 1.1350e-05
2:224942253 A C 1.859543 1.9666e-06
2:224948946 G T 0.292231 -1.0280e-04
2:224949706 A G 0.036989 6.4848e-06
2:224951055 C T 0.020601 -8.3312e-06
2:224970482 G T 1.582340 -3.1708e-05
2:224992906 T C 1.745602 2.6098e-05
2:224994448 C T 0.381206 2.1128e-06
2:224999226 A G 1.154605 3.6563e-05
2:225007484 G T 0.583009 -2.2717e-05
2:225015967 A G 0.035701 -1.7452e-05
2:225016486 A G 1.357914 5.6357e-06
2:225025162 A C 1.823021 -9.6694e-07
2:225039072 G T 0.145403 -3.0848e-05
2:225043382 A G 0.024707 -2.4635e-05
2:225047744 C T 0.911775 2.1598e-05
2:225052841 T C 0.022270 -2.3020e-05
2:225053301 C A 0.044247 -1.7065e-05
2:225056211 A G 0.034954 -3.6673e-06
2:225056970 A C 0.121134 -1.1936e-05
2:225078351 A G 0.815530 6.5991e-06
2:225080172 C A 0.095220 -2.2733e-05
2:225102677 C A 0.071301 1.5300e-05
2:225103940 G A 0.237981 5.3578e-06
2:225106992 T C 0.035948 2.6592e-05
2:225107300 C T 0.229194 5.3963e-05
2:225107638 G A 0.258965 4.4674e-05
2:225119044 A G 0.036282 2.3707e-05
2:225122028 C G 1.563849 3.3868e-05
2:225124528 T G 0.031199 -2.4288e-05
2:225127572 A G 0.129937 9.2067e-06
2:225129317 C T 0.039115 -1.4805e-05
2:225130618 A G 0.108875 -1.5126e-06
2:225139975 G A 0.256359 1.0818e-04
2:225146016 T C 0.038340 -3.8848e-05
2:225151242 A C 0.460424 -2.4935e-05
2:225159450 C T 0.211157 3.8260e-05
2:225167222 A G 0.460333 -2.5455e-05
2:225174530 G A 0.843957 4.0416e-05
2:225175597 A C 0.033624 3.9097e-06
2:225178128 T C 0.074982 6.0658e-06
2:225192767 T C 0.056958 1.4653e-05
2:225195454 T C 0.103185 1.7973e-05
2:225195536 T C 0.069026 1.3009e-05
2:225204839 T C 0.156926 -8.9992e-06
2:225208223 T G 0.115464 -9.1295e-06
2:225211505 G A 0.040531 4.9791e-06
2:225212619 C A 0.436976 -7.8105e-06
2:225219849 T C 0.291436 7.0008e-06
2:225230600 T C 0.033484 -3.9876e-05
2:225232765 C T 0.595554 7.0051e-06
2:225234210 C A 0.267589 -5.0229e-05
2:225244352 A G 0.122472 4.5365e-05
2:225244888 G A 0.266823 -4.7658e-05
2:225247730 C T 0.026635 2.1380e-05
2:225255014 C T 0.410470 2.7771e-05
2:225256887 T C 0.046977 1.4469e-05
2:225260545 T G 0.422720 -9.9352e-07
2:225260677 G A 0.043812 1.0133e-06
2:225265371 T C 0.107914 6.1531e-06
2:225272619 T C 0.076111 -5.2560e-05
2:225275795 A C 0.362974 6.3088e-06
2:225279719 A G 0.046237 3.7437e-06
2:225280766 A G 0.030436 -6.7221e-06
2:225281331 A C 0.290988 6.7106e-07
2:225286383 G A 0.829289 -1.2027e-05
2:225295654 G A 0.842642 -3.7664e-05
2:225298738 T C 0.866645 -3.2842e-05
2:225299163 T C 0.915002 -2.2549e-05
2:225301598 C T 0.047477 -9.4790e-06
2:225305832 T C 1.674278 -1.4112e-05
2:225306709 G A 0.467951 -8.7264e-05
2:225308978 C T 1.608664 -3.6061e-05
2:225310582 G A 0.682438 8.7546e-06
2:225334104 C T 0.632508 2.6201e-05
2:225362478 T C 0.184681 -6.0808e-05
2:225368321 G A 0.893777 -2.5410e-05
2:225380370 C T 0.263522 -1.7525e-04
2:225386080 C T 0.124513 8.9000e-06
2:225386544 C T 0.021445 -2.6841e-05
2:225420139 C T 0.061934 -3.7632e-06
2:225426777 G T 0.020634 -2.3684e-05
2:225435356 T C 1.897107 -2.6029e-05
2:225452257 A G 0.052115 2.7150e-06
2:225462004 G A 0.310434 -1.5883e-04
2:225469575 G A 0.039901 -7.1294e-06
2:225473789 C T 0.346631 -2.1321e-05
2:225475664 C T 0.219161 3.2021e-05
2:225478400 T G 0.238396 3.3290e-05
2:225479958 G A 0.045179 6.5413e-06
2:225493558 T C 0.204954 -4.0391e-05
2:225502655 G A 0.045698 6.7848e-06
2:225507349 A G 0.039333 -3.2713e-05
2:225518456 C G 0.422454 -6.8990e-06
2:225519115 A G 0.070941 -3.6839e-05
2:225523685 G T 0.837865 -1.3057e-05
2:225530216 T C 0.029164 2.1605e-05
2:225543387 G A 0.064209 4.6279e-06
2:225547688 G T 0.325832 -2.5965e-05
2:225557392 T C 0.060496 -7.3816e-06
2:225558242 C T 1.260452 -1.8883e-05
2:225568694 T C 0.088838 1.5898e-05
2:225570845 A G 0.059418 2.6032e-05
2:225572176 T C 0.034123 -6.1552e-06
2:225578418 T C 0.076952 -3.2703e-05
2:225582425 G A 0.047701 5.6381e-06
2:225613552 A G 1.276853 -2.5680e-05
2:225613899 T C 0.403294 -4.0097e-06
2:225629713 A G 0.065936 2.2197e-05
2:225633209 T G 0.370242 -4.7884e-05
2:225641615 G A 1.378525 2.6103e-05
2:225643133 C T 0.022302 1.6738e-05
2:225643831 G A 0.215594 1.1281e-05
2:225649063 T C 0.091779 2.1168e-06
2:225670901 C G 0.254148 -5.6822e-05
2:225680268 C A 0.024165 1.0555e-05
2:225684166 G A 0.254989 -6.6864e-05
2:225700881 C T 0.466906 -4.2046e-06
2:225726154 C T 0.265869 3.3921e-05
2:225734518 C T 0.021630 -6.2938e-07
2:225740514 T C 0.026879 -8.6161e-06
2:225747860 T C 0.029251 3.2088e-05
2:225748300 A G 0.155011 -5.6115e-06
2:225751189 A G 0.048392 -6.4201e-06
2:225769259 G A 0.021270 -3.5625e-05
2:225771867 A G 0.073823 -1.0050e-05
2:225774887 T C 0.111329 6.2181e-06
2:225793868 G A 1.273597 -3.9491e-05
2:225799107 G A 0.711703 -3.5457e-05
2:225801525 T C 0.032238 -1.7584e-05
2:225803555 A G 0.561317 -1.0118e-06
2:225809668 T C 0.037596 -3.1188e-05
2:225811581 A T 0.569360 -6.5315e-05
2:225811592 A T 0.260237 -3.7789e-05
2:225813899 A G 0.140518 6.2153e-06
2:225815567 T C 0.029122 -1.4479e-05
2:225817668 T C 1.274013 -4.3215e-05
2:225820282 C T 0.096940 3.0875e-05
2:225824336 G A 0.045990 4.0364e-05
2:225828494 C T 0.031653 3.3196e-06
2:225835800 A C 0.263694 1.6203e-06
2:225837342 C A 0.041650 -5.9579e-05
2:225839256 A G 0.088988 1.8424e-05
2:225840035 A C 0.626581 2.9552e-05
2:225840782 T C 0.859868 1.1210e-05
2:225841197 T G 0.101159 2.4123e-05
2:225843945 T C 1.460995 -4.5454e-05
2:225846014 A C 0.042212 -1.6745e-05
2:225846529 T C 0.104370 5.5014e-05
2:225848579 C T 1.463679 -4.6749e-05
2:225851064 G A 0.233323 -4.3431e-05
2:225851816 C G 0.726942 -5.4625e-05
2:225852943 G T 0.055335 3.0384e-05
2:225856712 G C 0.070765 -1.0149e-05
2:225864128 C A 0.101302 5.8833e-06
2:225866915 T C 0.064491 -1.9640e-05
2:225867677 A C 0.094629 4.2827e-05
2:225887086 A G 0.462410 1.5485e-05
2:225890593 G A 0.052063 3.8031e-05
2:225892985 C T 1.591957 -5.1656e-06
2:225896014 A G 0.434538 2.2833e-05
2:225898467 G A 0.098310 -3.5032e-05
2:225928691 C T 0.612487 1.5966e-05
2:225930867 T C 0.063138 2.7804e-05
2:225936588 C A 1.561869 3.2532e-05
2:225937079 T G 0.021104 -4.7737e-05
2:225938996 C T 1.471015 3.9155e-05
2:225944426 C T 0.057042 1.9846e-05
2:225944586 C T 0.981246 8.1051e-06
2:225944686 T C 0.479581 3.8811e-05
2:225946057 G T 0.383728 -5.2030e-06
2:225951253 A G 0.051326 1.7674e-05
2:225951978 G A 0.047895 -8.7062e-05
2:225954460 G A 0.167618 1.8578e-05
2:225957905 T C 0.135578 1.3138e-04
2:225966322 C G 0.039476 3.6368e-05
2:225969665 G A 0.497264 -8.7718e-06
2:225976861 T C 0.064527 6.3592e-05
2:225978972 T C 0.258394 9.4561e-06
2:225987420 T C 0.635458 1.5481e-06
2:225988922 G A 0.690472 4.5466e-05
2:225989485 A G 0.037989 3.4206e-05
2:225997487 C T 0.153547 7.4390e-06
2:225998468 A C 1.498114 3.0195e-07
2:225999793 T C 0.853295 1.9269e-05
2:226021410 C T 0.044916 7.8459e-06
2:226029598 A G 0.036632 -1.9278e-05
2:226030081 A G 0.382832 2.1475e-05
2:226030707 C G 0.095645 4.6513e-05
2:226037824 G A 0.725322 1.7319e-05
2:226043526 G A 1.147182 3.8054e-05
2:226045190 G A 0.064949 -4.8914e-05
2:226053521 A G 1.885075 1.2757e-05
2:226064714 T G 0.027067 1.0879e-05
2:226072606 C A 0.620787 -9.1368e-06
2:226073877 A G 0.579747 4.2333e-05
2:226081521 G A 0.025629 3.0132e-05
2:226089011 G A 0.714361 -5.1773e-06
2:226090732 C A 0.068003 5.4590e-07
2:226094887 G T 0.030631 5.0731e-06
2:226095622 T C 0.061914 7.3456e-06
2:226099671 C T 0.048132 1.5864e-05
2:226100108 T G 0.088562 1.5145e-05
2:226100628 A G 0.375649 1.0886e-05
2:226114211 G C 0.475014 -3.1014e-05
2:226115446 A G 0.919202 5.4575e-05
2:226117359 C T 0.093743 -6.1365e-06
2:226142508 T C 0.673476 2.9529e-05
2:226147473 A G 0.021913 -1.2848e-05
2:226148202 G A 0.510039 1.7503e-05
2:226148774 T C 0.053433 3.3033e-05
2:226157141 A G 0.123481 3.6640e-05
2:226161301 T C 0.066328 1.1896e-05
2:226165840 T C 0.034441 1.8137e-05
2:226172486 T C 0.172051 4.0883e-05
2:226185215 G A 0.662781 1.5337e-05
2:226189979 G C 0.024347 1.3165e-05
2:226190871 A G 1.415683 -1.6278e-05
2:226199576 A G 0.285227 -2.5788e-05
2:226201128 C T 0.090984 -1.3654e-05
2:226206662 G A 0.382881 -4.0024e-06
2:226213478 T G 0.049077 -7.8901e-06
2:226221710 A G 0.536649 4.8416e-05
2:226229864 T C 0.062803 -2.1484e-05
2:226235505 C T 1.212507 -4.2673e-06
2:226237910 T C 0.886052 -3.6350e-06
2:226241629 T G 0.109193 9.9272e-06
2:226241726 T C 0.125516 -4.0779e-05
2:226245229 T C 0.045714 -6.1455e-06
2:226254785 T G 0.090247 -8.0579e-05
2:226255655 C T 1.579756 3.5498e-06
2:226273689 C T 1.629223 1.3958e-05
2:226283792 G T 0.195925 3.8267e-06
2:226289739 A G 0.121348 -3.3024e-05
2:226291292 A G 0.031877 3.4951e-05
2:226299309 T C 1.530436 1.7132e-05
2:226302613 A G 0.080438 1.9978e-05
2:226314628 T C 0.086881 3.9182e-06
2:226317818 C T 0.771104 1.2824e-06
2:226320082 C T 0.100880 -1.2774e-05
2:226324771 C A 0.031329 9.6303e-06
2:226329323 A G 0.066406 2.1534e-05
2:226329419 A G 0.155861 -3.0090e-05
2:226330733 A G 0.057870 -3.8585e-05
2:226336413 T C 0.046763 7.6727e-06
2:226341446 C T 0.039771 -4.3373e-05
2:226360417 A G 0.589909 -1.7860e-05
2:226360771 G T 0.265739 5.4383e-05
2:226375028 C T 0.618826 -1.0668e-04
2:226397681 G A 0.444983 1.0963e-04
2:226400141 A C 0.020364 -1.1661e-05
2:226400211 A G 0.084934 5.6210e-05
2:226400345 A G 0.140840 -4.1026e-05
2:226416525 G A 0.037434 6.8208e-06
2:226428946 G A 0.196561 5.7764e-05
2:226431397 C T 0.309149 -5.4226e-05
2:226439746 C T 0.136812 2.7446e-05
2:226441073 G A 1.893478 -5.6987e-05
2:226446404 G A 0.200637 4.3829e-05
2:226447735 T C 1.308853 -3.2323e-05
2:226459664 C T 0.020023 6.0876e-06
2:226460340 A C 0.848553 -7.4976e-06
2:226478077 T G 0.061096 4.7929e-05
2:226482672 A G 0.280157 -1.5598e-05
2:226487833 G A 1.078708 -1.0614e-05
2:226490511 A G 0.038700 3.1233e-06
2:226495709 G A 1.894517 -4.2812e-05
2:226496972 T C 0.287470 -1.1018e-05
2:226505159 G A 0.472482 -6.7658e-05
2:226505676 C T 0.436628 3.9483e-05
2:226507874 C T 0.024931 -1.5145e-06
2:226510457 A C 1.953637 -1.8415e-05
2:226514448 C T 0.378415 -5.1133e-05
2:226515698 G A 0.367557 -2.3722e-05
2:226528041 T C 0.034013 -1.1400e-05
2:226530787 T C 0.041397 1.4673e-05
2:226555103 T C 0.142128 8.2120e-05
2:226565844 T C 0.629327 1.6001e-05
2:226567401 C T 0.112263 2.9324e-05
2:226586719 G A 0.038112 5.1383e-06
2:226587668 T G 0.045516 1.5583e-05
2:226591434 C T 0.143277 -4.4400e-05
2:226592673 T C 0.043455 1.7659e-05
2:226597693 G A 0.094071 9.6713e-06
2:226599702 G A 0.077069 3.7738e-05
2:226610333 G A 0.114464 -4.5694e-05
2:226615365 A C 0.023039 -4.9361e-06
2:226617266 C T 0.037811 -1.5445e-05
2:226622221 A G 0.065082 -7.8290e-06
2:226622879 T C 0.120440 -3.4139e-05
2:226624664 A G 1.869037 -1.3617e-05
2:226629084 C T 1.255239 -6.2745e-05
2:226631165 G A 0.314082 -3.9246e-05
2:226631816 G T 0.105431 1.1189e-04
2:226632146 C T 0.521754 -6.3221e-05
2:226636274 G A 1.704640 -8.0349e-05
2:226636943 C T 0.048957 -1.6951e-05
2:226639419 A G 0.092555 -9.4164e-05
2:226644649 G A 0.021682 -3.9538e-05
2:226650264 C T 0.093382 4.9777e-06
2:226655383 A G 0.157251 7.5792e-05
2:226655503 C T 0.029099 -1.8454e-05
2:226655535 G A 0.078916 4.9857e-05
2:226659785 G T 0.037415 5.2405e-06
2:226667194 T C 0.496316 -6.2015e-05
2:226672288 C T 1.425333 -1.5646e-05
2:226680123 T C 0.095502 2.2276e-05
2:226682663 T C 0.066043 3.4271e-05
2:226684152 G A 0.057006 -1.0320e-05
2:226687341 C A 0.409266 4.2767e-06
2:226700471 A G 0.554838 -1.4069e-05
2:226710150 A G 0.027395 -1.4663e-05
2:226711445 T C 0.093480 -3.5163e-06
2:226731955 A G 0.162911 -2.9416e-05
2:226741815 C A 0.308178 -2.6008e-05
2:226747566 A G 0.022234 1.3318e-05
2:226757724 A G 0.025785 1.5149e-05
2:226761160 C T 0.119969 2.3290e-05
2:226761239 T A 0.044370 1.9271e-06
2:226769705 C T 0.116908 -6.9746e-06
2:226780772 T G 1.226783 1.6353e-05
2:226794576 C T 0.041709 5.2340e-05
2:226809036 A G 1.446824 8.4712e-06
2:226813902 C T 1.754596 -9.2940e-05
2:226816224 C T 0.050508 -1.3383e-05
2:226816897 C T 0.075183 -2.6895e-05
2:226820608 A C 0.146689 1.1774e-05
2:226827715 T C 0.029310 1.4468e-05
2:226839312 G A 0.062128 -6.3526e-06
2:226844332 G A 0.087705 -3.2449e-06
2:226845095 A G 1.905751 -3.9599e-05
2:226845877 C T 0.022364 -5.7071e-06
2:226846611 T C 0.288908 -1.4222e-06
2:226855425 C T 0.298304 1.8321e-05
2:226857165 C T 0.032828 -2.3319e-06
2:226865739 T G 0.037606 1.3072e-05
2:226869597 A G 0.026077 -2.8362e-05
2:226870869 A C 0.170565 9.7564e-06
2:226875241 A C 0.033796 -5.3353e-06
2:226886153 T C 1.747335 -1.1108e-04
2:226895738 G T 0.090010 -5.9418e-06
2:226897273 T C 0.035065 1.6974e-05
2:226899712 A C 1.695483 -8.9406e-05
2:226903462 A G 0.028739 -4.2656e-05
2:226916511 T C 0.036301 1.4772e-05
2:226920277 A G 0.021280 3.3357e-05
2:226925810 G A 0.075138 -7.8007e-06
2:226935636 T C 0.448336 -7.2598e-06
2:226940969 T C 0.120764 1.0562e-05
2:226941190 T C 0.974650 2.5327e-05
2:226968235 T C 0.049135 2.4580e-06
2:226969789 G A 0.552517 3.0885e-05
2:226970735 C T 0.551469 3.0069e-05
2:226982659 C T 0.114513 -8.5485e-06
2:226986614 C T 0.062739 -2.2168e-05
2:226993313 G A 0.335690 -3.4128e-05
2:226997537 C T 0.049411 -5.6117e-06
2:227000986 A G 0.520559 -1.0422e-04
2:227002099 T C 0.032653 -2.5968e-05
2:227003483 T C 1.045902 -8.7440e-05
2:227012623 C T 0.409626 -3.1162e-05
2:227013050 A G 0.056344 1.0490e-05
2:227016204 T C 0.094944 1.0111e-06
2:227020653 G A 0.680328 -4.2459e-05
2:227021967 T C 0.041985 3.0687e-05
2:227037916 T C 0.062067 -4.3155e-05
2:227040849 G A 0.051894 4.2609e-05
2:227043040 A G 0.137016 -3.0244e-05
2:227044268 A G 0.266073 7.8973e-06
2:227050569 C T 0.025055 2.1098e-05
2:227054596 C T 0.025791 2.0791e-05
2:227057578 A G 0.093983 -4.5254e-05
2:227058243 A C 0.022169 2.7327e-06
2:227058980 T C 0.085745 -9.7123e-08
2:227070092 T C 0.063492 -2.0804e-05
2:227093585 C A 1.304241 8.2898e-05
2:227099150 T C 0.032078 -8.5176e-06
2:227099180 T C 1.293374 1.0191e-04
2:227100698 T G 1.294529 1.0563e-04
2:227113668 C T 0.310054 1.0258e-05
2:227116365 G A 1.293101 1.2325e-04
2:227121399 C T 0.046445 3.3401e-05
2:227123798 A C 0.047116 2.3769e-05
2:227125254 A G 1.272289 1.2637e-04
2:227129623 A G 0.280021 7.5596e-05
2:227177236 A C 0.985939 2.1886e-05
2:227179630 G C 1.276152 1.0148e-04
2:227182519 C A 0.330471 5.3395e-05
2:227184231 T C 0.079156 -5.7249e-05
2:227184438 G A 0.146646 3.1444e-05
2:227184743 T C 0.028726 4.4124e-06
2:227190985 T G 0.163956 2.4638e-05
2:227193998 T C 0.069993 7.0429e-06
2:227198983 A G 1.102776 1.1123e-04
2:227202252 A G 0.406822 -1.1666e-04
2:227209756 A G 0.574485 -5.5855e-05
2:227215854 A G 1.680250 -3.2513e-05
2:227234636 A G 0.501866 -7.1711e-05
2:227241327 C A 0.586274 2.7376e-05
2:227253078 T C 0.069010 1.4836e-05
2:227263540 G C 0.221966 4.6358e-05
2:227270493 C A 0.046435 -5.9339e-06
2:227271548 C T 0.104915 5.9505e-06
2:227275772 T C 0.040482 -2.9852e-05
2:227291268 C T 0.545977 1.1249e-05
2:227299540 A G 1.703273 -6.5047e-06
2:227304650 T C 0.085018 2.4883e-05
2:227309737 G A 0.057649 8.6237e-07
2:227310218 G A 0.125562 -2.9994e-05
2:227312391 A C 0.303907 3.2882e-05
2:227316948 G A 0.321431 -7.0279e-05
2:227328883 C T 0.020988 2.4335e-05
2:227332615 A G 1.002791 -5.1047e-05
2:227342352 A G 0.071145 -1.9453e-05
2:227348128 T G 0.063112 -5.3999e-06
2:227353803 C T 0.048759 1.6014e-06
2:227355138 T C 0.042653 3.0619e-05
2:227356771 T C 0.050534 6.3177e-06
2:227357749 T C 0.034276 4.4313e-06
2:227360822 A G 0.501363 7.8721e-05
2:227376088 A T 0.999630 6.9014e-06
2:227376986 T C 0.037071 -8.7595e-06
2:227391678 T C 0.045607 -8.9183e-05
2:227395509 A G 0.884686 3.2765e-05
2:227401319 T C 0.045231 8.6374e-06
2:227402018 T C 0.132128 -2.6747e-05
2:227411359 C A 1.917598 5.5256e-06
2:227415900 C T 0.389587 -1.8886e-05
2:227418826 T C 0.886649 6.5309e-06
2:227423777 C T 0.052251 -1.2274e-05
2:227424394 T C 0.060268 3.0830e-05
2:227432257 A G 0.084372 -6.1967e-06
2:227436479 A G 0.093220 2.7470e-05
2:227446101 G A 0.156962 -3.2401e-06
2:227446230 G A 0.104964 -1.9030e-05
2:227449269 T C 0.038278 -7.5897e-06
2:227449695 G A 0.727747 9.6818e-06
2:227449782 G T 0.224381 9.6640e-06
2:227456715 A G 0.041053 -7.1599e-05
2:227460210 G A 0.028875 -1.0291e-05
2:227466089 T C 0.031235 -1.1339e-05
2:227486298 T C 0.089069 2.7892e-05
2:227488439 C T 1.882923 1.2084e-05
2:227497661 T C 0.044211 -1.0934e-05
2:227503120 A G 0.022328 4.6444e-06
2:227518448 A C 1.918462 -2.7963e-05
2:227520467 T C 0.124942 -1.1503e-05
2:227521599 T C 0.049401 -8.8025e-05
2:227523774 T C 1.178861 -1.2201e-05
2:227525535 G A 0.029868 -1.7271e-05
2:227528328 T C 0.194818 -9.1076e-05
2:227528883 T C 0.943974 -2.1603e-05
2:227531652 T C 0.035727 2.9937e-05
2:227532885 A G 1.110446 -1.1383e-05
2:227535983 A G 0.079250 -3.3460e-06
2:227537342 A G 0.031546 -1.4702e-05
2:227541481 C T 0.116902 2.5932e-05
2:227542062 T C 0.273893 -1.7928e-05
2:227543573 G T 0.243947 5.7208e-06
2:227546916 C G 0.078565 1.2199e-06
2:227547990 A G 0.022296 5.6283e-06
2:227555534 G A 0.939527 -5.9828e-06
2:227555875 G A 0.218973 -4.8931e-05
2:227559414 G A 0.400236 -1.2813e-05
2:227559824 C T 0.047522 3.1308e-06
2:227561224 C T 0.177323 -9.7570e-06
2:227561488 T C 0.094372 -4.4426e-06
2:227561738 C T 0.469301 -5.6925e-06
2:227562139 G A 0.755349 -2.9615e-07
2:227564025 T G 1.185252 -2.1492e-05
2:227564527 T C 1.681886 -2.1316e-05
2:227565431 G A 0.069350 1.5953e-05
2:227571630 T C 0.032413 -1.1215e-05
2:227573256 A G 0.211407 -1.2218e-05
2:227573379 A G 0.065605 1.6278e-05
2:227574116 T C 1.615136 -3.0338e-05
2:227574207 T C 1.955922 -1.6682e-06
2:227575441 C T 0.237439 4.3860e-05
2:227578044 A C 0.066445 1.7724e-05
2:227578572 C A 0.170085 3.6995e-05
2:227589780 G A 1.518599 -1.8395e-05
2:227610241 A G 0.127597 2.0729e-05
2:227614005 T C 0.088656 2.3502e-05
2:227615439 T C 0.112698 3.7889e-05
2:227621296 A G 0.030465 1.5511e-05
2:227625210 A G 0.066416 -4.0889e-05
2:227626592 A G 0.088066 4.1861e-06
2:227631947 G C 0.095755 3.3663e-05
2:227632548 G T 0.087517 1.8050e-05
2:227632652 G A 0.044714 -2.0153e-05
2:227636250 C T 0.053994 5.8354e-05
2:227637298 A C 0.038622 1.6190e-05
2:227647181 A G 0.046422 3.9244e-05
2:227649559 G A 0.020893 1.3523e-05
2:227652189 C T 0.032494 1.6714e-05
2:227652802 C T 0.128327 -5.5594e-07
2:227661003 G C 0.029946 -2.8205e-05
2:227661043 C T 0.161892 5.8141e-06
2:227661921 G C 0.044887 5.6437e-06
2:227662753 T C 0.135182 -4.7103e-05
2:227666657 C A 0.070019 -1.0726e-05
2:227668401 G A 0.047509 9.9360e-05
2:227669041 A G 0.029569 4.6139e-05
2:227669542 G A 0.473323 3.1057e-05
2:227679451 C T 0.155008 -7.2399e-05
2:227700818 T C 0.718061 -6.8895e-06
2:227704551 A G 0.171552 -1.3649e-06
2:227710879 A G 1.839241 -7.5145e-06
2:227712389 A G 0.090831 -9.6152e-06
2:227714868 T G 0.066861 -1.2413e-06
2:227727541 A G 0.027567 2.5582e-05
2:227740599 A G 0.101896 3.8029e-05
2:227742840 T C 0.047532 -4.9961e-05
2:227745227 A G 0.245975 -1.3186e-05
2:227745650 C A 0.047074 -3.0440e-06
2:227755109 T C 0.028995 -3.5590e-04
2:227755334 T G 0.085407 5.2619e-05
2:227759890 T C 0.088442 5.0082e-05
2:227767102 A G 0.118294 4.7316e-06
2:227773466 C T 0.800998 -3.9818e-05
2:227780266 C G 0.720197 1.0256e-03
2:227793588 T C 0.051557 3.0578e-05
2:227822704 A G 0.083509 8.7381e-05
2:227831135 T C 0.039375 1.3473e-05
2:227835462 C T 0.068042 8.4398e-05
2:227842073 T C 0.022529 1.2912e-05
2:227853157 A G 0.044046 -3.4970e-05
2:227856485 A G 0.054108 3.4957e-05
2:227862291 G A 0.053728 -1.9097e-05
2:227867719 A G 0.814602 -7.1219e-05
2:227871200 T C 0.021958 -2.9533e-05
2:227872995 C T 1.001944 -3.1136e-05
2:227882459 T C 0.090367 -3.6740e-05
2:227886773 G A 0.836070 -6.2446e-05
2:227886925 T C 0.835021 -6.1368e-05
2:227892720 T C 0.841480 -4.2045e-05
2:227893902 T G 0.028407 -4.9445e-05
2:227911849 C T 0.025678 3.6470e-06
2:227912951 C T 0.256180 2.2043e-04
2:227915832 A G 0.954396 2.1297e-05
2:227915847 T C 0.041014 1.7041e-04
2:227915924 C T 0.188667 4.4299e-05
2:227922321 G A 0.174720 2.7407e-05
2:227922454 A G 1.195798 1.1083e-03
2:227924774 T C 0.257508 4.6897e-04
2:227925991 T C 0.143339 8.5461e-05
2:227946893 G C 0.070464 1.0472e-04
2:227948746 A G 0.600809 -5.5069e-05
2:227950021 T C 0.764398 -2.9392e-05
2:227951300 G A 0.086485 -4.4690e-05
2:227954599 A G 0.988958 8.8798e-07
2:227956067 C T 0.981729 -1.2855e-05
2:227956798 T C 0.029118 2.2795e-06
2:227959365 G A 0.065024 -2.3526e-05
2:227959973 A G 1.489435 2.0499e-05
2:227962226 A G 0.094518 -9.0471e-07
2:227962467 A C 0.085927 3.8955e-05
2:227967023 G T 1.301456 9.5892e-06
2:227970914 C T 1.261068 4.5541e-06
2:227971876 T C 0.106833 5.4270e-05
2:227973193 A G 0.093071 -2.2780e-06
2:227973892 C T 0.146984 1.3289e-05
2:227974069 T C 0.033964 -3.3922e-05
2:227974113 G A 1.278554 -1.7674e-05
2:227975934 G A 0.073645 -6.3585e-06
2:227978032 A G 1.119641 8.7161e-07
2:227983891 C T 0.106629 7.5615e-05
2:227986406 C T 1.419117 -1.2034e-05
2:227992686 C A 1.917199 -9.9892e-06
2:227995068 C T 0.812274 -6.4084e-06
2:227996875 G A 0.119969 2.3737e-07
2:227998124 A G 0.046766 -8.6725e-06
2:227999455 A G 0.021419 -1.8657e-06
2:228002144 C T 0.962368 3.0944e-05
2:228010545 C T 0.134884 3.1714e-05
2:228017587 C G 1.145708 -8.2021e-06
2:228018960 G T 0.050742 2.6355e-06
2:228024138 A C 1.087056 -1.7335e-05
2:228026767 C T 0.045052 -3.5127e-05
2:228028481 A G 0.095596 1.9734e-05
2:228029843 T G 0.054906 -6.2137e-07
2:228030362 T C 0.597414 -5.4732e-06
2:228043161 T C 0.257498 -5.9523e-05
2:228044558 A G 0.320587 -6.2998e-05
2:228045318 T C 0.025262 -3.9478e-05
2:228051846 A G 0.965477 -2.9138e-05
2:228053906 G A 0.023295 -2.1346e-05
2:228056218 A G 0.266346 2.0331e-05
2:228056368 A G 0.092305 2.8626e-05
2:228056820 T C 0.069058 -8.3368e-06
2:228057217 T C 0.128249 -3.0444e-05
2:228057885 C T 0.060317 -2.0936e-06
2:228058016 A G 0.690209 -4.9908e-05
2:228058913 T C 0.740746 9.4931e-06
2:228059487 C T 1.270605 3.2912e-05
2:228062729 C T 0.129220 -1.3038e-05
2:228062790 G T 0.753168 3.2583e-06
2:228062952 A G 0.538307 -6.1505e-07
2:228064346 A G 0.116058 -2.0791e-05
2:228064983 C T 0.353860 -4.9663e-05
2:228069010 G A 0.756998 3.8195e-06
2:228072227 G A 0.347157 -7.0361e-05
2:228074630 G A 0.603071 -4.5742e-06
2:228077585 C T 0.047100 -4.5124e-05
2:228079814 A G 1.900139 -1.1316e-05
2:228081435 C T 0.147455 -1.2736e-05
2:228084161 C T 0.033614 -2.3522e-05
2:228084574 A G 1.166796 -4.9480e-05
2:228087067 C T 0.232288 -2.2553e-05
2:228087479 G A 0.036915 4.5661e-06
2:228088011 C T 0.027382 -2.7434e-05
2:228088482 G T 0.185424 3.3133e-05
2:228093667 G A 0.383783 -4.9211e-05
2:228099477 T C 0.042540 9.5393e-06
2:228101056 G T 0.185187 1.6324e-05
2:228101100 C A 0.168786 -2.0381e-05
2:228102922 A G 0.764061 9.0523e-06
2:228103909 T G 1.643521 4.0374e-06
2:228106563 G C 0.269407 -8.4957e-06
2:228108463 G A 1.661074 -2.9255e-06
2:228113175 G A 1.690900 -2.6896e-05
2:228113422 A C 0.271763 1.6920e-05
2:228116391 A G 0.043364 1.6263e-05
2:228118403 G T 1.623491 -3.9146e-05
2:228118508 A G 0.524415 -4.5287e-05
2:228119461 A G 0.155907 -1.1666e-04
2:228122606 C T 0.449745 -1.3089e-04
2:228123661 G A 1.015375 -3.4733e-05
2:228131169 G A 0.144345 -1.6608e-04
2:228135631 T C 1.004440 5.0318e-05
2:228141494 A G 0.303855 -6.6607e-05
2:228147093 G A 0.038794 -2.0496e-05
2:228156567 A G 0.067786 -5.0892e-06
2:228160853 T C 0.034896 1.1493e-05
2:228162641 T C 0.072853 9.6605e-06
2:228163453 A C 0.068549 -5.3471e-05
2:228170200 T G 1.830286 5.6208e-04
2:228171745 T C 0.044864 4.1873e-05
2:228171971 T C 0.140739 -4.3101e-05
2:228173636 G A 0.024470 3.7444e-05
2:228189920 T C 0.069840 -4.2225e-05
2:228194481 T G 0.799580 3.0932e-05
2:228198773 G A 0.652229 5.5667e-04
2:228199020 T C 0.086771 -8.4923e-06
2:228200605 G A 0.031536 2.0755e-05
2:228213060 A G 0.043845 4.3388e-05
2:228221280 C A 0.721956 1.1656e-04
2:228229469 T C 0.028232 -1.1400e-05
2:228240175 A C 0.619966 -3.8683e-05
2:228240198 G C 0.402603 1.3511e-04
2:228240766 G A 0.359702 7.4998e-05
2:228241621 C A 0.259150 -3.3537e-05
2:228243247 G A 0.061823 7.5060e-06
2:228244107 T C 0.170558 6.4509e-05
2:228245607 G A 0.182889 2.9841e-04
2:228251691 A C 0.191092 -1.2350e-06
2:228253249 C A 1.180413 -5.0306e-04
2:228255420 T C 0.041254 1.8366e-06
2:228262455 T C 0.029521 -4.1255e-06
2:228264306 A G 0.038161 2.3830e-05
2:228266077 T C 0.291290 1.4488e-05
2:228266719 T C 0.081869 -1.1151e-05
2:228266997 C T 0.185272 -4.2735e-05
2:228270964 T C 0.256972 -4.8737e-06
2:228272364 T C 0.176992 6.0493e-05
2:228282365 C T 0.330714 -5.2076e-07
2:228286405 G T 0.195431 2.3358e-05
2:228286727 T C 0.078909 4.1900e-05
2:228286829 T C 0.079679 -1.0147e-05
2:228288754 A G 0.830613 5.5270e-05
2:228296144 T C 0.143368 1.2150e-05
2:228310666 A G 0.045003 1.9799e-05
2:228312330 G A 1.197629 -8.4051e-05
2:228325544 G T 1.629492 -2.4176e-06
2:228331057 T C 0.055461 5.8368e-05
2:228340522 C T 0.042115 -1.5942e-05
2:228343656 C T 0.044968 1.6684e-05
2:228349898 G A 0.030413 1.3711e-05
2:228352446 T C 0.057600 -2.0190e-05
2:228353071 T G 0.906173 -1.6067e-04
2:228354828 G A 1.302813 -7.0681e-05
2:228355418 T C 0.174927 -1.7412e-05
2:228361707 T C 0.092379 4.8400e-06
2:228377952 G A 0.069629 7.0442e-06
2:228385631 G A 0.048064 2.0711e-06
2:228388517 C T 0.024045 2.9367e-05
2:228398422 G A 0.175635 4.1024e-05
2:228423689 A G 1.244592 -5.8750e-05
2:228439360 T C 0.041595 -9.5412e-06
2:228452592 A G 0.063761 1.9292e-05
2:228459720 T C 0.299924 1.9807e-05
2:228466247 G A 0.035019 -3.0408e-05
2:228466793 T C 1.395611 2.5819e-05
2:228467598 C G 0.192838 1.5556e-05
2:228470122 C A 0.617070 -2.4905e-05
2:228474038 G A 0.073846 1.0478e-05
2:228475472 A C 1.856181 -1.6003e-05
2:228475552 G T 0.520436 -1.4104e-05
2:228476140 T C 0.594402 -1.3702e-05
2:228476253 G C 1.808629 -2.8655e-07
2:228478189 A G 0.036577 -4.8197e-05
2:228481316 C T 0.090331 2.2793e-05
2:228481419 T C 0.127259 -8.1911e-06
2:228484794 C T 0.183110 8.9153e-06
2:228486391 G A 0.133546 -8.8570e-06
2:228489184 A G 0.355723 -7.0037e-05
2:228493211 A G 0.546243 -3.2573e-05
2:228493990 T C 0.229165 4.8068e-05
2:228504222 T C 0.405410 -3.6917e-05
2:228506119 A C 1.743135 7.5430e-06
2:228507079 T C 0.264175 2.2664e-05
2:228509049 G A 1.427488 4.0723e-05
2:228515068 T C 0.600640 -1.0734e-04
2:228518704 T C 0.314816 1.6750e-05
2:228519518 G A 0.482648 -3.0513e-05
2:228520709 C T 0.922409 2.9196e-06
2:228523261 A G 0.220677 -3.0290e-05
2:228524110 G A 0.230661 9.3647e-06
2:228524310 C T 1.423317 -6.2618e-06
2:228524407 C T 0.921720 4.1933e-05
2:228526100 G A 0.192172 -1.6457e-05
2:228526255 G T 0.909484 1.7831e-05
2:228526473 G A 0.052738 2.2987e-06
2:228528092 T C 0.279170 -5.5717e-05
2:228530307 A G 0.793277 1.6855e-05
2:228531214 G A 0.720054 -9.1655e-06
2:228537236 A G 0.083681 -2.3226e-05
2:228537398 A C 0.679728 -6.2013e-05
2:228541986 A G 0.032932 -4.3449e-05
2:228542883 A G 0.050057 2.5150e-05
2:228552709 T C 0.915725 1.2662e-05
2:228553070 A G 0.100413 -1.7525e-05
2:228560728 G A 0.022237 -8.0047e-06
2:228567907 T C 0.644569 -3.8682e-05
2:228574875 A C 0.387052 -1.3558e-05
2:228576366 A C 0.221722 6.8848e-05
2:228577758 G A 1.487487 7.4282e-06
2:228578328 T C 0.089322 -6.2765e-05
2:228578681 T C 0.021023 -1.7442e-05
2:228579279 T A 0.348238 -2.3963e-06
2:228580910 A G 0.091396 1.9332e-05
2:228585453 A G 0.026957 4.9284e-06
2:228586517 C A 0.446723 -6.2921e-05
2:228589987 T C 0.698489 -3.0590e-05
2:228590850 T C 0.385624 -4.0033e-05
2:228593556 A G 0.043179 6.7383e-05
2:228594811 A G 0.053748 2.0819e-05
2:228595308 G A 0.412145 2.3620e-05
2:228595557 T C 0.802764 2.8260e-05
2:228601482 A G 0.046701 2.9144e-05
2:228605191 A G 0.455685 8.0178e-06
2:228607404 C T 0.871741 8.8971e-07
2:228609069 T G 0.032666 8.1323e-06
2:228609394 T C 0.057211 9.6522e-06
2:228611088 G A 1.102263 5.7456e-06
2:228612048 A G 0.044111 -1.0473e-05
2:228612325 G A 0.929163 -1.4595e-05
2:228613070 T C 0.088170 -2.5725e-05
2:228614900 A G 0.070934 -2.0022e-05
2:228618764 T C 1.149013 -2.0202e-05
2:228620066 T C 1.449417 -2.7240e-05
2:228622225 T G 0.702105 2.2907e-05
2:228623223 G T 1.767089 4.1710e-05
2:228624416 T C 0.046042 -3.0828e-05
2:228631890 A G 0.020968 2.2695e-05
2:228636156 C G 0.262389 3.1004e-05
2:228639941 T C 0.077007 1.4680e-05
2:228640442 T C 0.193708 3.4712e-05
2:228643872 T C 0.546490 7.3429e-06
2:228649931 C A 0.292640 -2.1739e-05
2:228650243 G A 0.091682 -5.5050e-06
2:228651554 G A 0.127619 -2.3261e-05
2:228653239 C T 0.315238 2.4340e-05
2:228654932 C T 0.262902 5.1864e-05
2:228657511 C G 0.071772 -2.9451e-05
2:228657978 A G 0.079094 -8.1339e-05
2:228658830 A G 0.126555 1.1379e-05
2:228662474 A G 0.040865 -1.3908e-05
2:228663692 T G 0.048314 3.2812e-05
2:228664003 G A 1.186541 -3.9187e-05
2:228667258 T C 0.356687 -9.6124e-06
2:228667456 A C 0.455389 9.3911e-06
2:228669066 G C 0.037927 9.6657e-06
2:228669087 A G 0.040868 6.0363e-06
2:228669735 G A 0.640174 -7.4820e-05
2:228670131 G A 0.076832 6.5373e-06
2:228670387 A G 1.497507 -3.1762e-05
2:228671423 T C 0.289615 2.6054e-05
2:228676208 T C 0.031601 -2.5277e-05
2:228676922 A G 0.252905 7.2298e-07
2:228677842 C T 0.584703 4.9649e-06
2:228682696 T C 1.892878 1.6464e-06
2:228684223 A G 0.029362 1.4549e-05
2:228685262 C T 1.021504 -2.0384e-05
2:228691267 T C 0.703533 1.5510e-04
2:228691456 A G 0.024603 -2.8677e-06
2:228692014 G T 0.597920 -1.2493e-05
2:228692175 T C 0.104535 -6.6771e-05
2:228692431 C G 0.097849 8.3764e-06
2:228698520 T C 0.078172 2.5866e-05
2:228711598 A G 0.102539 -2.6217e-05
2:228715375 T C 1.514937 -3.2364e-05
2:228722658 G A 0.051560 -1.6158e-05
2:228722747 T G 0.142229 -1.6558e-05
2:228728714 G A 0.039573 -3.1052e-05
2:228730190 C A 1.003402 -1.6573e-05
2:228735035 T C 1.035175 -2.2792e-05
2:228735183 A G 0.220333 2.6917e-05
2:228735777 T C 0.073596 2.4717e-05
2:228736826 C T 0.238844 -3.0563e-06
2:228749847 G A 0.029793 -1.2920e-05
2:228751060 C T 1.779089 -3.4815e-05
2:228755065 T C 0.041362 -2.7392e-06
2:228758554 T A 0.419536 -6.0914e-06
2:228761293 T C 0.565329 -1.2837e-05
2:228765065 G A 0.084654 2.0898e-05
2:228767322 A G 0.023114 2.4901e-06
2:228770299 G C 0.813449 7.0165e-06
2:228776938 G A 0.705795 -5.3919e-05
2:228777561 A C 0.053952 1.5436e-05
2:228779190 T C 0.081980 6.2333e-05
2:228780437 T C 0.087115 -1.1170e-05
2:228790328 A G 0.525791 2.9097e-05
2:228796958 G C 0.098037 2.1851e-05
2:228797266 T C 0.080107 -9.2903e-06
2:228797628 G A 0.213075 -1.2647e-05
2:228801982 G A 0.858657 -5.1279e-05
2:228804641 A G 0.746124 -4.3308e-05
2:228805251 A C 0.064709 -2.4066e-05
2:228806625 C T 0.699154 -8.2777e-05
2:228807489 G T 1.278021 -4.5915e-06
2:228808210 A G 0.036042 -6.3190e-06
2:228812013 G T 0.558672 -3.7999e-05
2:228817132 G C 0.190942 1.1516e-06
2:228818564 A G 0.026285 5.1527e-06
2:228818749 C T 0.110825 -1.8053e-05
2:228822395 G A 0.944665 1.2898e-05
2:228823311 C A 0.219807 -1.6425e-05
2:228838054 A G 0.784377 2.1562e-05
2:228838093 C T 0.171746 2.8035e-05
2:228838202 C T 0.049018 -2.6563e-05
2:228853183 G C 0.051368 1.9387e-05
2:228855866 C G 0.552271 1.2033e-05
2:228855993 T C 0.028472 -1.5592e-05
2:228858384 T C 0.052923 -1.1148e-05
2:228862289 A G 0.365707 -9.6329e-06
2:228878455 C G 0.044010 -4.1711e-06
2:228882970 C T 0.317513 3.5216e-05
2:228883029 C A 0.497829 3.5406e-06
2:228883721 C T 0.968051 1.1577e-05
2:228886080 G A 0.050820 -5.5544e-06
2:228894339 C A 0.655215 -6.0508e-06
2:228907927 G A 1.064913 1.3689e-06
2:228908458 A G 1.924872 -3.6648e-05
2:228920753 G T 0.517498 -4.6025e-06
2:228922407 T C 0.066685 -3.3895e-05
2:228925597 G A 0.097735 -8.9448e-06
2:228931165 A C 0.021406 -5.2762e-06
2:228939014 A G 0.051648 2.8438e-05
2:228946467 C T 0.559739 7.9566e-06
2:228949712 T C 1.460424 5.2397e-06
2:228962063 G A 0.570272 5.8000e-06
2:228968171 A G 0.470265 5.6214e-06
2:228970249 T C 0.129599 -1.8913e-05
2:228971045 C T 0.285558 -1.0064e-05
2:228971501 T C 0.173265 -2.7710e-05
2:228972426 C G 0.280968 -4.4574e-06
2:228976157 A C 0.047626 -1.9915e-05
2:228980843 A G 0.037502 7.4311e-06
2:228992311 A G 0.063819 3.7976e-07
2:228994183 C G 0.050002 -1.3717e-05
2:228994810 A C 0.024457 -4.4671e-05
2:228996470 G A 0.682127 -7.6117e-06
2:228999318 T C 0.269215 4.7408e-07
2:229005731 C A 1.510377 -3.1531e-05
2:229021005 C T 0.421013 -1.7319e-05
2:229025007 T C 0.421383 -1.2180e-05
2:229028024 G A 0.166284 2.6472e-06
2:229036257 G A 0.236666 5.3879e-06
2:229047431 G C 0.084051 -1.1135e-05
2:229047563 G A 0.048256 -1.1774e-05
2:229048515 A G 0.349757 9.5461e-06
2:229056865 G A 0.044549 -1.5619e-06
2:229089031 T A 0.040021 1.0319e-04
2:229100137 C T 0.085784 -9.8624e-06
2:229100197 T C 1.185155 -4.8022e-06
2:229110404 C T 0.224936 -2.4212e-05
2:229111186 T C 0.034464 -6.0847e-05
2:229113381 C T 0.523117 9.8917e-06
2:229123123 G A 0.276255 -4.8846e-05
2:229138913 A G 1.225634 1.9054e-05
2:229139611 G A 0.038596 2.0782e-05
2:229151850 A G 0.073395 1.3783e-05
2:229154188 T C 0.150649 -4.7040e-05
2:229154300 G A 0.339974 2.5545e-05
2:229160341 T C 0.342798 2.4252e-05
2:229173032 A G 0.364808 -1.3264e-05
2:229174113 G A 0.055676 -3.1090e-05
2:229175504 T C 0.224115 9.2318e-06
2:229177765 A T 0.168406 3.5695e-06
2:229182818 G A 0.043647 -1.1268e-07
2:229183017 A G 0.204153 1.9127e-05
2:229203625 T C 0.066634 1.8346e-05
2:229207215 A G 1.167300 2.4266e-05
2:229208887 A G 0.039881 1.5069e-05
2:229219638 T G 0.026135 5.3909e-05
2:229219868 G A 0.286512 -4.3171e-05
2:229221014 G C 0.532208 1.3890e-05
2:229230767 A G 1.167368 2.3371e-05
2:229232050 C T 0.559512 9.9089e-06
2:229232431 C T 0.335969 -8.5074e-06
2:229234301 T C 0.030910 1.0764e-05
2:229234987 A G 0.066653 -1.5578e-05
2:229235224 A G 0.639950 2.8687e-05
2:229237860 A G 0.046591 -1.6866e-05
2:229239399 G A 0.342162 -2.4100e-05
2:229241334 T C 0.020212 5.4971e-05
2:229241517 C T 0.083577 -2.1334e-05
2:229242025 A G 0.040057 -1.5613e-05
2:229243699 G T 1.420945 1.6136e-05
2:229244562 C A 0.050972 -5.9058e-06
2:229252925 A G 1.808827 3.1041e-05
2:229253147 T C 1.905835 1.3654e-05
2:229263152 A G 0.062868 1.8578e-05
2:229270406 C T 0.579649 5.9997e-05
2:229273493 A G 0.162645 2.2113e-05
2:229293255 T C 0.348897 2.9479e-05
2:229296035 G A 0.065368 1.7871e-05
2:229296726 A G 0.031708 -2.5062e-05
2:229297199 G A 0.450540 9.7210e-06
2:229307105 T C 0.057876 -2.5367e-05
2:229310496 T C 0.054916 -2.9897e-05
2:229310548 C T 0.083285 5.2838e-06
2:229310573 T C 0.138941 -7.9406e-06
2:229312238 G A 0.021805 1.1051e-05
2:229313141 A C 0.073528 5.3464e-05
2:229317831 T C 0.959437 5.4304e-05
2:229326001 C T 0.089260 -2.4237e-05
2:229343602 C T 0.188862 5.0237e-06
2:229344280 C T 0.063917 1.2832e-05
2:229344520 C T 0.040161 3.2511e-05
2:229345645 T C 0.041511 3.1861e-05
2:229353894 A G 1.190442 7.7329e-05
2:229354667 A G 1.684451 6.4457e-05
2:229358083 G A 0.246076 -2.0895e-05
2:229358474 A G 0.021789 4.8074e-05
2:229362295 T C 0.634926 1.2614e-04
2:229362373 C T 0.058422 -2.8467e-05
2:229368132 A G 0.122916 -7.8611e-06
2:229368812 G C 1.781962 2.2162e-05
2:229370057 T C 0.319850 -1.4344e-05
2:229371034 C T 0.221813 -1.7000e-06
2:229373487 C T 0.289596 -1.6616e-05
2:229374036 C T 0.072943 1.3945e-05
2:229375608 T C 0.033708 -1.8872e-06
2:229382616 T G 0.269962 1.1092e-06
2:229388583 G A 0.062433 -2.8371e-05
2:229389990 C T 0.556042 -1.0054e-05
2:229418603 C T 0.062174 3.3723e-05
2:229419791 A G 0.161636 8.8196e-05
2:229420921 C T 0.095995 2.4611e-05
2:229439153 T C 1.972537 -4.4334e-06
2:229441554 C T 0.076300 -2.9521e-05
2:229441829 A G 0.050320 1.4680e-05
2:229443954 T C 0.546831 -1.1640e-05
2:229444610 T G 0.026450 4.9293e-05
2:229446145 T C 0.159360 -3.0848e-05
2:229457998 A G 0.052784 1.7994e-05
2:229462424 G A 1.971868 -7.2633e-06
2:229484949 T C 0.062310 1.2139e-06
2:229488736 A C 0.052488 1.5798e-05
2:229489051 C T 0.533172 -4.5282e-06
2:229489268 G A 0.058905 3.8787e-05
2:229490307 A G 0.130911 -7.1880e-06
2:229493942 A C 0.087157 -2.7995e-05
2:229506590 A G 0.364445 2.1556e-06
2:229510929 C T 0.159769 -2.0494e-05
2:229512916 T C 0.064397 2.6868e-05
2:229527640 A G 0.038846 -1.2764e-05
2:229555660 T C 0.036356 1.5815e-05
2:229562293 G A 0.028959 3.1317e-06
2:229563310 C T 0.090886 2.8950e-06
2:229566827 G A 0.731775 -1.0230e-05
2:229575517 A G 0.085323 -2.3678e-05
2:229581042 A G 0.110744 -4.6889e-06
2:229587243 C T 0.053988 1.0743e-05
2:229591867 G A 0.083720 -2.6974e-05
2:229603631 A G 0.080315 2.5405e-06
2:229611155 T C 0.260653 -1.7615e-05
2:229627153 C T 1.143190 -6.5869e-06
2:229627908 C T 0.057013 5.7898e-05
2:229628738 T C 0.192270 1.0261e-05
2:229634880 A G 0.101052 -1.5552e-05
2:229639826 G T 0.193523 1.3843e-05
2:229640235 G T 1.023188 -4.0209e-05
2:229641426 C A 0.158276 -3.3862e-05
2:229656324 C T 0.077036 5.3751e-05
2:229656721 A G 0.337981 -2.2534e-05
2:229657645 C T 0.064400 -8.3517e-05
2:229665112 G T 0.062667 6.0472e-06
2:229668013 A C 0.193312 -3.0003e-05
2:229681087 T C 0.255067 -2.7800e-05
2:229709363 T G 0.042202 2.3662e-05
2:229715259 T C 0.323326 -2.6542e-05
2:229716822 A G 0.070720 5.1586e-06
2:229721578 C G 0.157539 3.5353e-05
2:229723961 G A 0.170334 -3.5023e-05
2:229726206 C T 0.212826 -3.7822e-05
2:229729554 G A 0.282857 -4.1548e-05
2:229732020 T C 0.038463 -2.8148e-05
2:229733287 A G 0.109696 -4.7749e-05
2:229738318 C T 0.038077 1.3582e-05
2:229741913 C T 0.022747 6.4597e-07
2:229743752 C T 0.040917 2.1253e-05
2:229760241 A C 0.448641 1.9660e-05
2:229760639 G A 1.273802 -2.4564e-05
2:229768373 C G 0.167076 -6.1673e-06
2:229777065 A G 0.076014 1.1963e-05
2:229781703 T G 0.042251 -1.5170e-05
2:229789967 T C 0.310051 -1.2707e-05
2:229797578 T G 0.157877 8.3362e-06
2:229801335 C T 0.279407 3.5374e-06
2:229802321 A C 0.041040 -8.1508e-06
2:229803281 C T 0.592207 -2.7158e-05
2:229814353 T C 0.210291 3.8078e-06
2:229820444 C A 0.124387 -4.1857e-05
2:229831082 A G 0.021611 -1.5364e-05
2:229837567 C T 0.115250 6.5117e-05
2:229841662 T C 0.182980 1.8552e-05
2:229849237 G A 0.061109 -2.6755e-05
2:229856533 T C 0.041621 -8.7617e-06
2:229867935 G A 0.147377 -1.9193e-05
2:229871811 A G 0.704468 1.2065e-06
2:229873886 A C 0.224157 2.1110e-05
2:229876728 C T 0.211251 2.2510e-06
2:229878206 A G 0.840513 5.7337e-06
2:229881453 T C 0.083755 -1.3867e-05
2:229890660 G A 0.227617 1.9078e-05
2:229891788 T C 0.048759 9.9485e-06
2:229892345 C T 0.188329 3.2642e-05
2:229895174 G A 0.026087 -2.7753e-05
2:229895429 C T 0.048347 -8.9833e-06
2:229899217 T C 0.031621 1.2130e-05
2:229899441 A G 0.274214 2.5592e-05
2:229902569 A G 0.030423 -3.0723e-06
2:229903121 G T 1.148032 2.1655e-05
2:229903956 C T 0.336651 -2.8661e-05
2:229906252 A G 1.090169 7.8059e-06
2:229906421 G A 0.679416 3.3979e-05
2:229906564 G A 0.171779 1.2865e-05
2:229908245 T C 0.128629 -4.4496e-05
2:229908581 T C 0.052297 1.2874e-05
2:229908613 T G 0.021507 -1.0283e-06
2:229909492 A C 0.678939 -2.4220e-06
2:229910041 C T 0.066182 -2.7427e-06
2:229913299 T C 0.871543 -2.4483e-05
2:229918898 A G 0.136055 -4.0684e-06
2:229921155 A G 0.141885 -4.7745e-05
2:229921225 G A 0.294968 -3.6030e-05
2:229924038 G T 0.029732 9.4097e-06
2:229932372 T C 0.220015 -1.7517e-05
2:229935156 G A 0.057120 1.1760e-04
2:229938811 G A 0.105360 -3.6995e-05
2:229940635 T C 1.484881 5.4701e-05
2:229947701 A G 0.098556 2.0239e-05
2:229949218 A G 0.084447 -2.9875e-05
2:229949377 T C 0.067938 9.6028e-06
2:229958306 A G 0.122598 3.1551e-07
2:229959734 T G 1.537411 1.8542e-05
2:229959872 A C 0.092415 -4.7653e-05
2:229960341 T C 0.268910 -1.9738e-05
2:229961651 T C 0.115538 7.2054e-05
2:229963404 G T 0.143806 5.2698e-05
2:229963577 T C 1.849394 -6.5715e-05
2:229968022 A G 0.132959 -1.0131e-05
2:229968218 C T 0.903158 -4.5716e-05
2:229969798 G A 0.528823 2.1775e-05
2:229971605 T C 0.089098 5.3902e-05
2:229972476 A G 0.028479 6.1241e-06
2:229973506 A G 0.046389 -4.0181e-05
2:229975512 A G 1.968957 -5.8836e-06
2:229977915 T C 1.250503 2.0964e-05
2:229981613 T C 0.445795 -1.3901e-06
2:229989940 G A 0.082551 -9.5314e-06
2:229990006 C T 0.167709 1.6587e-05
2:229993318 T C 0.062648 -1.1481e-05
2:229994776 C T 1.517794 9.6972e-06
2:229995254 A G 0.081490 4.5700e-06
2:229997205 A G 0.064715 -6.9832e-06
2:230009317 T C 0.813709 -4.6837e-05
2:230012602 A C 0.026840 6.6796e-07
2:230013020 A G 0.169309 -8.6289e-05
2:230015290 G T 0.065520 -1.5893e-05
2:230021166 G A 0.549742 -2.2310e-05
2:230022719 G T 0.074583 2.6246e-05
2:230025610 A G 1.283400 -1.0380e-04
2:230035585 T C 0.264859 -2.2463e-05
2:230036143 A G 0.113718 1.1473e-04
2:230042560 T C 1.033711 3.2683e-05
2:230042940 C T 0.086167 1.2987e-04
2:230052702 G A 0.262347 -2.1260e-05
2:230054862 A C 0.165975 -2.5049e-06
2:230056391 C A 0.165242 1.7948e-05
2:230056493 C A 0.105590 4.7778e-05
2:230062106 A G 0.059139 -2.2327e-05
2:230068152 T C 0.560333 2.1131e-05
2:230068955 A G 0.039998 3.0025e-07
2:230069311 C G 0.094415 5.5787e-05
2:230071645 T C 0.045727 1.8362e-06
2:230073272 T C 0.037259 4.1395e-05
2:230074837 G A 0.957405 2.3215e-05
2:230083652 G A 0.365782 1.9123e-05
2:230086210 T C 0.043838 -4.2749e-07
2:230090480 T C 0.050638 3.0275e-05
2:230092137 G T 1.038457 -2.0368e-05
2:230092723 A G 0.445551 2.4163e-06
2:230094590 T C 0.591503 6.8766e-06
2:230096093 T G 0.539937 1.3746e-05
2:230100172 A G 0.059876 -5.3694e-05
2:230100791 T C 1.619407 -1.1034e-05
2:230104110 T C 0.623017 7.2955e-06
2:230117059 C T 0.695431 7.4099e-06
2:230119278 T C 1.869878 -2.4571e-06
2:230123353 G A 0.585920 -1.6386e-05
2:230135332 A C 0.274620 -1.3304e-05
2:230136603 T C 0.025243 -1.1507e-05
2:230137409 T C 0.079292 -1.1036e-05
2:230138196 A G 0.084090 2.8865e-06
2:230141849 G A 0.403810 -3.7939e-06
2:230154314 C G 0.059882 -2.4398e-05
2:230155626 T G 0.145296 -2.8466e-06
2:230167383 G A 0.041173 3.5705e-07
2:230185696 A C 0.028784 -2.1964e-07
2:230187659 G A 0.111147 3.0245e-05
2:230195686 A G 0.071963 3.3515e-05
2:230196984 T C 0.145488 -1.7571e-05
2:230209373 A G 0.382154 -5.9875e-07
2:230213624 C T 0.072700 -4.3559e-05
2:230221029 A C 0.238789 -2.2986e-05
2:230224469 T C 1.297376 1.8790e-05
2:230224848 C T 0.043653 1.9328e-05
2:230225555 A G 0.912489 2.7503e-05
2:230226241 G A 0.040768 2.4185e-07
2:230235372 G A 0.138353 1.4403e-05
2:230245040 G A 1.323651 2.1488e-05
2:230253573 G C 0.054481 2.5200e-06
2:230256939 A C 0.045802 -4.8028e-05
2:230266791 A G 0.202978 9.0312e-06
2:230273693 T C 0.027846 5.2978e-06
2:230273903 T C 0.140080 1.6186e-05
2:230275619 T C 0.985952 6.1391e-06
2:230275690 A C 0.628820 9.7538e-06
2:230276998 G A 1.659370 3.2445e-06
2:230277868 G T 0.631644 1.0600e-05
2:230286527 G C 1.452299 8.5054e-05
2:230286959 A C 0.031024 -8.8594e-06
2:230290067 G A 1.925882 -2.8570e-05
2:230294220 A C 0.098004 -1.3741e-05
2:230302962 C T 0.060794 -8.8014e-05
2:230304063 A G 0.050424 -1.7492e-06
2:230305786 T C 0.054277 2.1595e-05
2:230306817 A G 0.054420 -1.6836e-06
2:230307754 G A 0.081204 3.1919e-06
2:230308295 T C 1.102020 3.0509e-05
2:230308906 C A 1.169452 3.3714e-05
2:230311701 T A 0.245397 -2.8839e-05
2:230315177 A C 0.090864 -2.9461e-05
2:230318562 A G 0.108829 1.5364e-05
2:230320134 A G 0.057136 -1.4331e-05
2:230326066 T C 0.041378 -2.0170e-05
2:230331156 C T 0.055147 -2.4088e-06
2:230334885 C T 0.553783 4.3618e-05
2:230335607 G A 0.593259 2.6795e-05
2:230340324 T C 0.044585 -2.8915e-06
2:230343104 G A 0.632777 5.2576e-05
2:230346859 A G 0.043348 -1.3830e-05
2:230348989 T C 0.295867 -3.2778e-05
2:230350651 T C 0.030968 -8.3687e-06
2:230350762 T G 0.109826 1.2617e-05
2:230350876 A G 0.082996 8.3851e-06
2:230354339 C G 0.202296 2.2128e-05
2:230361850 C T 0.028657 -3.8258e-07
2:230366484 C T 0.048824 -1.4940e-05
2:230367672 C T 0.201894 -1.7494e-05
2:230370114 A C 0.891560 3.5927e-05
2:230373798 T C 0.361342 -4.2174e-05
2:230377886 T C 0.086813 -5.6910e-05
2:230378541 C A 0.196561 1.4949e-06
2:230379379 C T 0.821538 1.5718e-05
2:230379524 C T 1.541874 -2.1506e-05
2:230379626 A G 0.031316 -1.1237e-05
2:230381227 A G 0.073804 -1.5736e-05
2:230384873 G A 0.139067 -2.9614e-05
2:230385061 A G 0.091315 -9.3598e-08
2:230387599 T C 0.596768 -1.2952e-05
2:230391429 C G 0.193325 5.7737e-06
2:230398970 C T 0.145374 -8.5015e-06
2:230406969 G C 0.170902 1.4590e-05
2:230411633 A G 0.054523 3.7052e-05
2:230418426 G T 1.498718 2.0313e-05
2:230421605 G T 0.258712 1.8684e-05
2:230424585 T C 0.030352 4.3017e-05
2:230424669 T C 0.220982 7.6974e-06
2:230430854 A G 0.157082 1.0659e-05
2:230432705 C A 0.617070 2.5997e-05
2:230440448 T G 1.838900 -1.4246e-05
2:230445186 A G 0.096648 -2.1243e-05
2:230450646 A T 0.046130 1.4684e-05
2:230451886 T C 1.768011 -2.2418e-05
2:230453040 T C 0.034484 1.7407e-05
2:230456642 C T 0.028534 -9.5213e-06
2:230456870 A G 0.095914 1.8824e-05
2:230457667 A G 0.044990 -2.2785e-05
2:230459389 C T 1.914025 -1.0450e-05
2:230462275 A G 0.689215 4.2767e-05
2:230470875 G C 0.729379 -7.3579e-06
2:230479348 A G 0.025278 -7.6588e-06
2:230481441 G A 1.676011 -1.9605e-05
2:230481592 G A 1.918105 -1.6226e-05
2:230485356 T C 0.037707 3.5369e-06
2:230486074 C T 0.066361 1.4366e-05
2:230487476 T C 0.369839 -2.1761e-05
2:230487559 C T 1.823690 -2.8248e-05
2:230487874 A G 0.096713 1.1296e-04
2:230490076 T C 0.375019 -2.4104e-05
2:230505984 G A 0.070551 -1.1410e-05
2:230507793 T C 0.022932 -2.3029e-06
2:230508050 G A 1.201118 7.9258e-07
2:230508098 G A 0.043517 -9.2005e-06
2:230515087 T C 1.643823 3.8039e-05
2:230519834 A G 0.036480 -6.5618e-06
2:230521863 T C 1.100273 1.0056e-05
2:230524218 G A 0.026872 -1.2061e-05
2:230526908 T C 1.970596 9.3165e-06
2:230527255 C T 0.084995 -1.2063e-05
2:230532751 G A 0.154641 1.4754e-05
2:230536179 A G 0.079821 1.4981e-05
2:230536204 A T 0.130674 9.1771e-06
2:230536478 A G 0.030456 3.3245e-06
2:230536899 T C 0.077793 -2.4988e-05
2:230536928 T C 0.043105 1.4580e-05
2:230538161 A G 1.686966 -4.1212e-05
2:230538960 T C 0.201537 2.7075e-05
2:230542922 T C 0.048720 4.0081e-08
2:230553915 C T 0.042043 9.2702e-06
2:230555384 C T 1.731596 8.8640e-05
2:230556584 T C 0.045059 5.8531e-06
2:230560441 C T 0.629112 2.0994e-05
2:230562337 C T 0.125211 1.8979e-05
2:230566099 C T 0.056555 5.4443e-06
2:230577345 A G 0.030426 3.7666e-06
2:230577873 G A 0.251655 -6.0301e-05
2:230595519 T C 0.031832 4.0522e-07
2:230605480 T C 0.081600 2.2604e-05
2:230619240 A G 0.090614 -3.0473e-05
2:230625667 G A 0.656770 2.6430e-05
2:230630632 A G 0.438112 3.1403e-05
2:230639954 C T 0.028427 -3.3423e-05
2:230650174 C T 0.075563 -1.2287e-05
2:230655416 T C 0.062771 2.2501e-05
2:230666898 G A 0.673541 3.0302e-05
2:230680208 A C 0.060986 4.9930e-06
2:230684970 C T 0.195447 -2.0650e-05
2:230689340 C T 0.031916 1.1908e-05
2:230697885 A G 0.045769 2.0694e-05
2:230699607 G A 0.022312 2.0435e-06
2:230701501 A C 0.054663 3.9089e-05
2:230711904 C G 0.038395 -2.5412e-05
2:230714025 G A 0.329932 -6.3433e-05
2:230715243 C T 0.076592 -3.7832e-06
2:230738968 C T 0.267141 -3.1616e-06
2:230779434 A G 0.028083 -2.7904e-05
2:230785781 T C 0.100783 -1.4254e-05
2:230798244 C T 0.040063 -4.9696e-06
2:230803167 T C 0.198291 9.2886e-06
2:230820600 G A 0.637668 3.3776e-05
2:230829594 C T 1.506251 -2.3540e-05
2:230839267 C T 0.147390 -7.3908e-08
2:230840735 C T 0.034665 -2.5345e-06
2:230845405 G A 0.035795 -7.4338e-06
2:230856843 A G 0.574151 -1.1162e-05
2:230862461 G A 0.468207 1.0440e-05
2:230862500 A G 0.091873 -1.3907e-05
2:230885581 T G 0.346576 -7.6869e-05
2:230898299 A T 0.364931 1.0293e-05
2:230901647 G A 0.569805 -4.0555e-06
2:230903875 G A 0.756930 -4.3383e-05
2:230906821 G A 0.635724 2.3197e-05
2:230907748 G A 0.122579 -4.4247e-06
2:230909791 T C 0.044244 2.6665e-05
2:230910965 T C 0.032176 -2.6154e-06
2:230915249 T C 0.079078 -2.2120e-05
2:230916403 G A 1.848329 1.3048e-05
2:230924258 T G 0.946444 -5.0660e-05
2:230932051 A G 0.181370 -2.0108e-05
2:230934182 C T 0.518540 9.5790e-06
2:230942731 T G 0.139837 -1.8775e-05
2:230943451 G A 0.827173 4.8292e-05
2:230944429 C A 0.340130 -2.0192e-05
2:230945868 T C 0.047525 9.1700e-06
2:230948609 T C 0.050271 -1.3573e-05
2:230959532 A C 0.303030 -6.5000e-05
2:230962879 G A 1.016628 4.7401e-05
2:230989082 C G 0.072801 2.0288e-06
2:230989175 T C 0.027758 -1.8874e-05
2:230992840 G A 0.574540 -5.0392e-05
2:231003276 G A 1.535688 5.2839e-06
2:231005381 G A 1.330058 3.7512e-06
2:231007856 T C 0.024749 3.4811e-06
2:231007951 G T 0.101153 2.7685e-05
2:231010534 T C 0.132540 6.7214e-05
2:231018903 G A 0.089432 -1.1604e-05
2:231023292 T C 0.215458 -2.2156e-06
2:231025545 G T 1.413921 -1.8851e-05
2:231029301 T C 0.032351 4.5860e-06
2:231032907 A G 1.607333 3.1434e-05
2:231034785 C A 0.600585 -4.0351e-06
2:231034867 G T 0.199414 8.4870e-06
2:231035099 G C 0.076916 2.5417e-05
2:231036860 T C 0.147357 -4.4616e-06
2:231036866 A G 0.253801 5.8276e-05
2:231040066 C T 0.297769 -4.1411e-05
2:231041780 G A 0.999046 2.3424e-05
2:231042276 G A 1.019871 3.0915e-05
2:231044232 C G 0.322122 -2.5720e-05
2:231047231 G A 1.554062 -3.8690e-06
2:231047624 A G 0.114652 -2.9860e-05
2:231049514 A G 0.063725 -1.3029e-06
2:231050715 G A 1.717860 -2.0162e-05
2:231071659 T C 0.046191 8.1742e-06
2:231072569 C T 0.140035 -2.9549e-05
2:231074172 C T 0.163710 -2.0435e-05
2:231076289 G T 0.862218 -1.8007e-05
2:231076749 C T 0.023441 1.8470e-05
2:231077110 T C 0.173437 -1.6225e-05
2:231077112 A G 0.494667 2.3529e-05
2:231077154 A G 0.515535 3.1130e-05
2:231077268 T C 0.054621 -2.3304e-05
2:231077676 A G 0.176953 -1.7492e-05
2:231077683 T C 0.028784 1.4972e-05
2:231077725 G A 1.744524 -4.5101e-06
2:231078245 G A 0.038765 -2.9893e-05
2:231082124 T G 0.241694 6.9049e-06
2:231083132 G A 0.916586 -1.5442e-06
2:231084271 T C 0.025649 -6.1786e-06
2:231091223 G T 0.379181 -7.9650e-05
2:231106724 T C 0.353626 -9.2126e-05
2:231107252 T C 0.297441 4.8716e-05
2:231108128 G A 1.024055 -9.1103e-05
2:231108191 G A 0.078568 -9.8651e-06
2:231108928 C T 1.261691 -9.2644e-05
2:231116577 T C 0.640872 -1.6300e-05
2:231116874 T C 0.374633 -8.3525e-05
2:231122210 G A 0.588540 -8.3709e-05
2:231130727 C T 0.098125 2.4621e-05
2:231132721 T C 0.098222 -1.8042e-05
2:231145247 T C 0.108131 -1.6560e-05
2:231150052 C T 0.425531 2.7700e-05
2:231151743 T C 1.239438 -1.8424e-05
2:231157271 C T 0.297688 -7.2010e-06
2:231162998 A C 1.544133 -2.9296e-05
2:231171450 A G 0.033893 -2.2138e-05
2:231177904 C T 0.583953 -7.6542e-05
2:231178446 G C 0.039940 8.1967e-06
2:231180966 G A 0.271724 5.3173e-06
2:231190247 C T 1.074368 5.3673e-05
2:231190446 C T 0.776567 5.6315e-05
2:231197240 T C 0.209408 4.1870e-06
2:231216240 C T 0.095616 6.1339e-06
2:231222340 G T 0.323800 -3.2496e-05
2:231222447 G A 0.042287 1.8561e-05
2:231222675 C T 0.210183 9.6464e-06
2:231229636 G A 0.238494 3.8256e-05
2:231239432 G A 0.051300 -3.7905e-06
2:231242993 A G 0.138717 2.2551e-05
2:231245336 G A 1.452884 2.9615e-06
2:231246685 G A 0.060859 3.9863e-05
2:231248261 T C 0.263925 -2.4094e-06
2:231253715 C A 0.619641 -5.1361e-06
2:231264506 C T 0.589692 2.8256e-05
2:231269264 A G 0.411464 3.5200e-05
2:231269548 T G 0.053540 -2.2518e-05
2:231270165 A G 1.209865 2.1997e-05
2:231272862 A G 0.414904 3.9999e-05
2:231284556 C T 0.415203 -1.2150e-06
2:231285570 C A 0.609001 4.6080e-06
2:231287882 T C 0.216032 -9.8797e-06
2:231294774 A G 0.071269 -3.1558e-05
2:231299662 A G 0.042098 -2.4610e-05
2:231306751 G A 0.238919 -3.0539e-05
2:231307860 G A 0.358287 3.2303e-05
2:231314134 G T 0.079948 4.0696e-05
2:231317190 A C 0.073680 -1.9750e-05
2:231320960 G T 1.416063 1.4486e-06
2:231322003 A G 0.046935 -9.0387e-07
2:231322684 A G 0.066010 -8.7672e-06
2:231326188 G A 0.332681 6.8481e-05
2:231331799 C T 1.494359 1.7766e-05
2:231333763 G A 0.644345 -1.9709e-05
2:231334613 A G 0.210122 -8.3058e-06
2:231335094 A C 0.068205 -3.5821e-06
2:231335856 T C 0.056221 1.2733e-05
2:231337608 C T 0.656397 -2.2842e-05
2:231341972 A G 0.078715 1.1215e-05
2:231346602 G A 0.312271 -3.7188e-05
2:231359602 T G 0.093451 -1.6007e-05
2:231369683 T G 0.115493 1.5552e-05
2:231381643 A G 0.029670 1.9986e-05
2:231384947 C T 0.940371 2.4186e-05
2:231386542 G A 0.073365 -1.6655e-05
2:231398121 T C 0.043329 -7.9194e-06
2:231400983 T C 0.106194 3.8784e-05
2:231406070 A G 0.189176 -3.6970e-05
2:231406529 C T 0.319792 -5.9820e-05
2:231406680 C T 1.687904 -2.1921e-05
2:231408404 G C 0.039060 -1.1758e-05
2:231411801 A G 0.469690 -8.4794e-06
2:231412317 T C 1.687057 -2.3208e-05
2:231414104 T G 0.194948 -3.3192e-05
2:231414681 G A 1.165011 -2.8594e-05
2:231420401 C A 0.224608 -2.3080e-05
2:231425711 G A 0.206860 -1.3077e-05
2:231428627 A G 1.122734 -4.6625e-05
2:231430058 C T 0.711401 -2.0621e-05
2:231434262 T C 0.256732 2.0820e-05
2:231440449 G C 0.338121 1.0697e-05
2:231444470 T C 0.317445 9.8558e-06
2:231447141 A G 0.480363 2.6235e-05
2:231448713 C T 0.332447 8.4512e-06
2:231457433 A G 0.299210 5.8149e-05
2:231457618 T C 1.054225 6.5201e-06
2:231457630 T G 0.945081 -4.8597e-06
2:231457819 A G 0.810885 1.7404e-05
2:231459666 T C 0.224186 7.6015e-06
2:231465811 C T 1.383601 -1.8551e-05
2:231476532 C T 0.084800 1.5026e-05
2:231476578 T C 0.054024 2.4143e-05
2:231481198 G A 1.159081 -1.4505e-05
2:231481340 T C 0.030725 -2.2895e-05
2:231482171 T C 0.192237 -2.5695e-06
2:231482627 C T 0.966045 -1.2230e-05
2:231492412 G T 0.268881 4.2734e-06
2:231497132 T C 0.040875 1.4036e-06
2:231500805 A G 1.615652 -7.8785e-06
2:231502785 G A 0.421149 -9.4189e-07
2:231505483 G T 0.358206 -1.4888e-06
2:231505648 T C 0.030430 -4.9738e-05
2:231511715 T C 0.076209 -2.1280e-05
2:231516704 T C 0.083632 2.0154e-05
2:231520821 T G 0.432114 1.0188e-05
2:231525882 G A 0.395692 3.5073e-06
2:231531667 T C 0.026580 -3.1757e-05
2:231536030 G C 0.030115 -2.7965e-05
2:231536234 C T 0.422882 -2.4665e-05
2:231537235 C T 0.779602 5.0897e-06
2:231537734 C T 0.436719 4.9211e-05
2:231539304 T C 0.526606 9.2848e-06
2:231541008 A C 0.250240 -9.9391e-06
2:231541151 G C 0.121852 -1.6451e-05
2:231542102 C T 1.213556 3.9869e-05
2:231543178 A G 0.033273 -2.9895e-06
2:231544844 A G 0.071928 2.3749e-05
2:231546731 G A 0.324122 -9.9135e-06
2:231547175 A G 0.549353 -3.1667e-06
2:231547290 A G 0.075384 2.7521e-07
2:231550487 C T 0.085476 -7.5676e-06
2:231551500 A G 0.275006 2.5297e-05
2:231553094 A G 0.743937 -7.7231e-05
2:231555423 G A 1.574810 3.2487e-05
2:231556273 T G 0.362624 4.5601e-05
2:231559416 C A 0.042111 -3.3864e-05
2:231561178 C T 0.852623 -5.7045e-05
2:231564626 G T 1.326644 1.4641e-05
2:231571446 C T 0.056919 -1.8338e-05
2:231576102 C T 0.055744 3.6219e-05
2:231586306 G A 0.099962 -5.4102e-05
2:231586340 G T 0.169880 2.1726e-05
2:231603520 G A 0.040203 1.2053e-05
2:231609960 A G 0.026570 -9.3990e-06
2:231617708 A T 0.170085 1.4162e-05
2:231630016 A G 0.092909 7.5967e-06
2:231630328 A G 0.357135 3.7706e-05
2:231651832 T G 1.260682 -2.8818e-06
2:231656461 G T 0.052466 -2.1600e-05
2:231657038 T C 0.454666 1.3870e-05
2:231658946 G A 0.028086 3.1493e-06
2:231661104 T C 0.282773 1.0290e-05
2:231665805 G A 0.450881 -4.9900e-05
2:231673871 G C 0.063459 6.5130e-06
2:231674060 A G 0.044432 -1.2000e-05
2:231676137 C T 0.059613 1.3305e-05
2:231676743 G A 0.172603 8.8692e-06
2:231678365 T C 0.021104 5.0821e-05
2:231682658 A G 0.028112 -1.4029e-05
2:231683899 A G 0.470827 -2.6713e-07
2:231685198 G A 0.442049 1.0394e-05
2:231692140 G A 0.508166 -9.6203e-06
2:231701075 C T 1.056361 1.8222e-05
2:231701625 T C 0.051109 -6.2383e-05
2:231702091 G A 0.566656 2.9668e-05
2:231704107 G A 0.236088 2.0694e-05
2:231705160 G A 0.063696 2.3905e-07
2:231707159 G A 0.446755 2.8110e-05
2:231707635 A G 0.045175 1.4338e-05
2:231709953 G A 0.541874 3.4333e-05
2:231711035 C T 0.378908 2.3142e-05
2:231721262 A G 0.958476 8.7889e-06
2:231721483 T C 0.149211 1.9502e-05
2:231722355 G A 0.040427 -2.0877e-05
2:231726156 C G 1.124792 1.8979e-05
2:231726172 A G 0.298249 -4.4871e-05
2:231726212 C G 0.178060 8.4889e-06
2:231726374 C T 0.042968 -1.6530e-05
2:231726949 A G 0.029407 3.5007e-05
2:231727548 G A 1.559681 1.9463e-05
2:231732992 G C 0.811528 4.0034e-05
2:231733118 T C 0.108797 -6.6926e-06
2:231734081 G T 0.080948 -1.7341e-05
2:231737445 G A 1.967714 -1.7679e-05
2:231738168 A G 0.934860 3.2607e-05
2:231740813 T C 0.096008 2.7376e-05
2:231742138 A G 0.037434 4.5860e-06
2:231747426 A G 0.642255 -1.2690e-05
2:231750269 G A 0.275515 4.1400e-06
2:231751793 A G 0.272721 -5.9649e-06
2:231751863 A G 0.122442 -4.2083e-06
2:231751994 G A 0.677375 -1.5075e-05
2:231757250 A G 0.330461 -1.6382e-05
2:231760236 A G 0.120037 -5.7183e-06
2:231764789 G A 0.202455 -3.4883e-06
2:231765538 T C 0.240486 -8.9612e-06
2:231770952 T C 0.592383 -5.1464e-05
2:231771474 A G 0.115616 -2.4379e-05
2:231773071 A G 0.046496 -3.5592e-06
2:231775094 A C 0.191744 -5.3368e-06
2:231775144 A G 0.114337 -2.0778e-05
2:231775297 G T 0.743018 -5.3644e-05
2:231776674 C A 0.317585 -2.4420e-05
2:231777551 C G 1.829354 8.3036e-06
2:231778776 G A 0.462972 1.0859e-05
2:231780758 C T 0.023571 -3.3899e-05
2:231781283 G A 0.239149 6.6181e-06
2:231790350 A G 0.477240 -1.1160e-04
2:231793015 A G 0.219376 -8.7522e-06
2:231795066 T C 0.093337 8.2946e-06
2:231798601 G A 0.115996 -3.3285e-05
2:231799127 G A 0.655783 -2.0634e-04
2:231799153 C T 0.129999 2.6860e-05
2:231806222 A C 0.528648 -6.7751e-05
2:231806890 A G 0.054799 1.1875e-06
2:231808291 T C 0.672668 -8.6127e-05
2:231808738 C T 0.062112 5.2612e-05
2:231811698 G A 0.614188 -3.3529e-05
2:231811973 A G 0.059892 -3.5078e-05
2:231812636 C G 0.042517 -1.6074e-06
2:231813035 C T 0.612189 -3.8268e-05
2:231816161 G A 0.021160 2.0131e-05
2:231817780 T C 0.074609 -2.6778e-06
2:231822763 G A 0.062674 -3.4548e-05
2:231825009 A G 0.024908 2.9691e-05
2:231825059 G A 0.034932 -6.9266e-06
2:231826376 C A 0.585459 -4.3361e-05
2:231827751 C T 0.719009 -1.1251e-05
2:231833941 A G 0.104376 3.8589e-05
2:231839629 T C 0.798804 -2.1230e-06
2:231840110 T C 1.176930 -3.0993e-07
2:231846655 C T 0.375149 -1.0596e-05
2:231847058 A G 0.045578 2.9186e-06
2:231847210 A G 0.728373 1.9119e-05
2:231847252 T C 1.197638 4.9945e-06
2:231848392 T C 0.026911 -1.6107e-05
2:231854241 A G 0.030761 9.7289e-06
2:231858845 A G 0.127016 1.4039e-05
2:231861044 T C 1.094749 5.3017e-06
2:231861693 G A 0.100238 1.3880e-06
2:231862691 T C 0.659347 1.5084e-05
2:231864490 C T 0.091818 -2.7345e-06
2:231865090 C T 0.824274 1.3469e-05
2:231873131 G A 0.032562 1.8324e-05
2:231874716 C T 0.034253 1.9394e-05
2:231875286 G T 1.405780 -1.5740e-05
2:231886063 A C 0.773441 -3.1125e-05
2:231888167 A G 0.107976 1.5034e-06
2:231894657 A G 0.077176 4.1206e-05
2:231896778 T C 0.033831 -5.6055e-06
2:231896979 G A 1.488062 5.7536e-06
2:231900195 T C 1.278414 5.4619e-06
2:231904333 C T 0.591701 -2.5095e-06
2:231907894 A C 0.261808 3.5987e-06
2:231907978 C A 0.333755 1.9886e-06
2:231925825 C T 0.034896 -1.4731e-05
2:231933408 T C 0.159724 8.3169e-06
2:231947467 G A 0.148032 3.0167e-05
2:231966156 C T 0.099076 1.5776e-05
2:231983382 G T 0.066173 -9.2084e-06
2:231993079 A G 0.032656 3.6932e-06
2:231999036 A G 0.044828 -4.6330e-05
2:232019917 A G 0.152895 -4.4084e-05
2:232025284 A G 1.356827 -9.1585e-06
2:232030510 A C 0.613055 -5.4261e-05
2:232033021 G T 0.029608 7.5499e-07
2:232034261 T C 0.022299 -2.8656e-08
2:232048059 T C 0.326046 -2.5823e-05
2:232052666 A G 0.025029 -2.2173e-05
2:232060553 A G 0.477091 -6.8366e-05
2:232064741 G A 0.196450 -3.1553e-05
2:232066262 T G 0.038898 -4.6337e-05
2:232077530 A G 0.049969 2.0008e-06
2:232079409 T C 0.089134 -7.9421e-06
2:232088410 T C 1.965484 -4.9911e-05
2:232105420 T C 0.125902 -2.1276e-05
2:232112299 A G 0.051183 8.5062e-06
2:232112730 C A 0.483310 -1.0685e-04
2:232121407 G A 0.065481 -1.9165e-05
2:232122622 A G 0.088209 6.0724e-07
2:232124966 C T 0.035883 -2.2407e-06
2:232127622 A G 0.153885 -8.9070e-06
2:232131631 T C 0.045656 -8.5422e-06
2:232133928 C T 0.031939 2.7188e-05
2:232135014 C G 0.253791 1.8483e-05
2:232145852 A G 0.578692 1.0600e-05
2:232153195 T C 0.032273 1.6026e-05
2:232153207 G T 0.050437 -1.0672e-05
2:232156084 T C 0.046668 1.5176e-06
2:232159243 G A 0.554841 -9.0978e-05
2:232161294 T C 0.038291 -3.2793e-05
2:232171968 G A 0.045578 -7.2501e-06
2:232177101 C A 0.049307 -3.3136e-05
2:232190925 C T 1.219492 -7.7348e-06
2:232191250 A G 0.033383 -3.0483e-06
2:232192305 T C 0.721359 2.8361e-05
2:232196564 T C 0.597716 4.9495e-05
2:232196597 A G 0.681523 6.5868e-05
2:232198171 T C 0.134293 -7.8815e-06
2:232206025 T C 0.918559 4.7803e-05
2:232210312 A G 0.086706 4.2220e-05
2:232210570 C T 0.177375 -4.1227e-06
2:232223572 A G 0.102224 3.2051e-05
2:232229989 A G 0.123147 2.3537e-05
2:232242884 C T 0.140908 2.0384e-05
2:232242929 C T 0.046831 -4.3113e-05
2:232259376 A G 0.184746 1.7026e-05
2:232259519 T C 0.038882 2.2232e-05
2:232262419 A G 0.108196 1.0874e-05
2:232263127 A G 0.466526 -2.4143e-05
2:232266586 A G 0.162493 3.1898e-05
2:232272865 C T 0.141167 3.6311e-05
2:232278920 C A 0.197882 -2.3681e-05
2:232279011 C T 0.778677 3.1410e-05
2:232282727 C T 0.079101 -3.7173e-05
2:232286789 C T 0.212692 -3.3280e-05
2:232290157 C T 0.457606 -7.5498e-06
2:232290316 C G 0.097894 -2.4794e-05
2:232294420 G A 0.027732 -2.5188e-05
2:232298812 T C 0.487653 1.4646e-05
2:232311871 T C 1.149837 1.8427e-05
2:232314081 G A 0.522445 -6.5782e-06
2:232315426 T C 0.062440 -3.4594e-06
2:232325349 A C 0.105879 1.0407e-06
2:232326417 T C 0.336745 8.8394e-06
2:232327508 C G 0.144196 -2.5913e-05
2:232328322 C A 0.121738 2.3969e-06
2:232331397 G T 0.350760 9.6959e-06
2:232331734 T C 0.890255 1.1297e-05
2:232331869 C T 0.192390 3.2295e-05
2:232334393 A G 0.139992 -6.5271e-05
2:232343955 T C 0.696885 -7.3128e-05
2:232356141 G A 1.664297 -1.4439e-05
2:232358020 A G 0.414778 -4.7910e-05
2:232358152 C T 0.652148 4.7652e-06
2:232367511 G A 1.070217 -3.0659e-05
2:232369533 G T 0.200495 2.9025e-05
2:232371130 T C 0.216201 -2.0636e-05
2:232387412 G A 0.069480 5.4022e-05
2:232391976 G A 0.571467 -1.4373e-05
2:232397517 A C 0.199966 8.2634e-06
2:232400018 C G 0.052560 -2.7700e-06
2:232404469 G A 0.413252 -6.5413e-06
2:232419163 G C 1.922918 -9.9230e-05
2:232422661 C T 0.733476 -1.5189e-05
2:232434661 T C 1.832012 3.5791e-05
2:232436810 A G 0.286597 2.8903e-05
2:232438403 C A 0.862452 3.5361e-05
2:232450593 G A 0.036480 4.9965e-06
2:232450762 A G 0.208470 2.0743e-05
2:232455654 C T 0.677057 -7.3457e-06
2:232459256 A G 1.089192 2.1157e-05
2:232472141 C T 0.897617 1.6206e-05
2:232473452 G A 1.877662 1.7936e-05
2:232476549 G A 1.662372 2.1589e-05
2:232477777 A G 0.045036 -3.3810e-06
2:232481729 A C 0.769105 1.7234e-06
2:232486593 T G 0.588812 -2.2297e-05
2:232487447 T C 0.134358 -3.4062e-06
2:232490522 G A 1.894082 3.7983e-05
2:232491208 T C 0.527281 -2.1097e-06
2:232496904 C G 0.374065 1.4697e-05
2:232497510 T C 0.380761 -1.9784e-06
2:232498693 T C 0.878191 5.0574e-07
2:232499936 T G 0.042579 -1.1880e-05
2:232503661 G T 0.178154 -1.8722e-06
2:232526101 G A 1.441809 -5.2427e-06
2:232527424 A G 0.170247 -6.0037e-06
2:232529304 G A 0.055929 -2.0121e-05
2:232530723 T C 0.069509 1.4737e-05
2:232535095 C G 1.769352 -2.5522e-05
2:232538916 C T 1.895523 3.0219e-06
2:232538977 T C 0.109475 -3.9947e-06
2:232539179 G A 0.890375 2.6006e-05
2:232540627 G C 0.070350 7.8874e-06
2:232542708 T C 0.258192 1.7000e-07
2:232543687 T C 0.025181 -3.7851e-05
2:232545444 C T 1.486316 8.0551e-06
2:232546309 T C 0.170688 -8.4670e-06
2:232550635 G A 1.070798 9.4330e-06
2:232550936 T C 0.027930 2.2353e-05
2:232558936 A G 0.418673 -7.1669e-06
2:232566125 A C 0.064787 -6.6124e-06
2:232566499 C T 0.384468 -2.8252e-06
2:232567072 A G 0.065507 1.8510e-05
2:232572011 G T 0.173399 -5.5864e-09
2:232574504 T C 1.085988 -8.4944e-06
2:232575625 C T 0.031160 -1.6995e-05
2:232576431 C T 0.510581 -1.5998e-05
2:232577421 T C 0.026281 -2.9825e-05
2:232585804 C T 0.257449 8.6119e-06
2:232586844 T C 0.606164 2.0848e-05
2:232599016 A G 0.452406 -6.7502e-06
2:232615122 C T 0.037428 2.7516e-05
2:232627696 C G 0.407500 -1.8728e-05
2:232628821 C T 0.039505 5.1095e-05
2:232650935 C T 0.069824 -2.1570e-05
2:232653358 T C 0.049765 -1.0517e-05
2:232655089 C T 0.038492 2.3428e-06
2:232661604 G A 0.158919 2.6317e-05
2:232664837 T C 0.075972 -2.2421e-05
2:232687302 C T 0.071346 3.7215e-06
2:232718558 T C 0.068432 -2.6709e-06
2:232724461 C A 0.029248 -1.9820e-06
2:232728532 A G 0.429566 -1.3651e-05
2:232732696 C A 0.463588 -7.1241e-06
2:232734556 C T 0.028171 7.2811e-06
2:232740108 T C 1.019504 2.0469e-05
2:232748710 T C 0.022150 7.4023e-06
2:232749836 C T 1.349540 2.6219e-07
2:232751972 T C 0.078971 2.3246e-05
2:232759622 T G 0.164346 -4.6053e-05
2:232760341 T C 0.051583 -1.9844e-05
2:232766151 T G 0.022120 1.6261e-05
2:232768938 A G 0.872965 1.0191e-05
2:232772215 A G 0.451238 -1.3426e-05
2:232775255 C T 0.100650 3.1988e-05
2:232775929 C A 0.454000 -1.1399e-05
2:232775966 A G 0.290933 1.0809e-05
2:232780658 G A 0.311661 -3.1133e-05
2:232788325 T C 1.242405 3.5670e-05
2:232788377 T G 0.238922 -1.6230e-05
2:232788496 G T 1.591935 2.3248e-05
2:232791948 T C 0.340955 -1.8796e-05
2:232792183 A G 0.070418 -9.9881e-06
2:232794747 A G 0.045941 2.3801e-05
2:232795753 C G 0.230025 -7.4179e-06
2:232796002 G A 1.204354 -3.0060e-05
2:232796610 C T 0.121430 -1.1249e-05
2:232797695 G A 1.235800 -3.0655e-05
2:232797966 T C 0.379492 -5.2133e-06
2:232803452 C A 1.191001 1.9485e-05
2:232804360 G A 0.216062 8.7189e-06
2:232808692 A G 0.187485 -1.1060e-06
2:232823554 A T 0.091906 -1.6999e-05
2:232829283 A T 0.020614 -1.2703e-05
2:232831832 C A 0.146169 2.5043e-05
2:232845446 A C 0.342717 -9.4227e-06
2:232857227 A C 0.049278 -1.7027e-05
2:232870071 G A 0.033880 -3.1589e-06
2:232871232 T C 1.831529 -7.2535e-06
2:232879671 T C 0.051459 -2.4594e-05
2:232882748 G T 0.027739 -1.1385e-05
2:232884660 A G 0.187810 -3.1637e-05
2:232891244 T C 0.027794 4.9673e-06
2:232904572 G C 0.345447 4.4805e-06
2:232920507 A G 0.061654 2.4329e-05
2:232926323 G A 0.032014 1.0854e-05
2:232927563 T C 0.057730 -1.5822e-05
2:232928700 G T 0.036843 -2.9540e-05
2:232939333 G A 0.040566 -4.2600e-05
2:232941958 G A 0.020945 1.1035e-05
2:232962566 A G 0.036947 2.8932e-05
2:232978214 T C 1.511334 -6.2938e-06
2:232982257 T A 0.186518 -2.7031e-05
2:232986693 G A 0.366074 -3.2252e-06
2:232988328 G T 0.036876 -3.9757e-06
2:232992453 T C 0.039012 -1.3091e-05
2:232997567 A G 0.142063 1.9358e-05
2:233022511 T G 0.028099 1.8665e-05
2:233027355 C A 0.037230 6.9132e-06
2:233048622 G T 1.807604 -1.1452e-05
2:233049441 A G 1.276973 -1.2047e-05
2:233057751 G A 0.048658 1.7882e-05
2:233077064 G A 0.041939 -3.6557e-05
2:233080295 A G 0.040670 1.2136e-05
2:233094868 T C 0.063823 1.8224e-05
2:233095373 A G 0.034292 3.2592e-05
2:233097174 A G 1.817724 3.3609e-05
2:233100066 G A 0.076063 1.1048e-05
2:233109623 A G 0.063787 -2.9983e-06
2:233111801 T C 0.500808 -2.0977e-05
2:233115765 G A 0.057756 -1.5270e-07
2:233129776 T C 0.330688 1.8658e-06
2:233155110 C T 0.484050 -4.5715e-06
2:233162244 A G 0.045867 -1.4785e-05
2:233162986 A G 0.078620 -1.9487e-05
2:233166124 A G 0.069169 -9.4600e-06
2:233197644 A G 0.393183 3.4489e-06
2:233207862 T C 0.122728 6.1959e-06
2:233211913 A G 0.356388 -4.5958e-05
2:233213524 C T 0.586268 3.3501e-05
2:233218168 A G 0.217035 9.5017e-06
2:233227971 A G 0.229941 3.0104e-05
2:233232064 T C 1.413177 -1.1417e-05
2:233234372 A G 0.804605 -7.6994e-06
2:233237442 A G 0.049418 3.1692e-05
2:233239272 T C 0.032939 1.3476e-05
2:233242837 C T 1.023519 1.6988e-05
2:233243156 C T 0.103701 -2.6075e-06
2:233243586 T C 0.163778 3.7247e-05
2:233243981 T A 0.623659 1.3456e-05
2:233264936 G A 1.837420 5.9848e-05
2:233272091 T C 0.027408 2.4481e-05
2:233277342 A G 0.146896 -1.8076e-05
2:233278500 T C 0.053417 3.6157e-05
2:233282468 C T 0.168793 3.7883e-05
2:233285076 C A 0.122488 1.5066e-05
2:233300816 C T 0.584450 -2.3576e-06
2:233301959 C T 1.834031 5.1067e-05
2:233302089 A G 0.181883 1.7036e-05
2:233302141 A G 0.065621 3.3739e-05
2:233303133 A C 0.440793 3.1081e-05
2:233309878 T G 0.055004 -3.0133e-05
2:233310149 G A 1.058733 3.2077e-05
2:233319911 A G 0.038171 1.0227e-05
2:233331211 A G 0.040498 1.5032e-05
2:233331925 A G 0.442387 -2.8044e-05
2:233337240 G C 0.592117 -5.6475e-06
2:233338498 T C 0.167205 2.4953e-05
2:233339029 C T 0.032913 3.1703e-05
2:233339548 T C 0.061476 1.5346e-05
2:233341733 G A 0.822606 1.0343e-05
2:233346074 C T 0.092418 -6.8213e-06
2:233346865 G A 0.504891 -1.4944e-05
2:233349588 A G 1.962806 -7.3116e-06
2:233350287 T C 0.103039 1.5751e-05
2:233355438 T C 0.103980 6.0077e-06
2:233356681 C T 0.805452 -3.7145e-05
2:233357301 T C 0.020630 -4.7199e-05
2:233358020 A G 0.749137 1.0157e-05
2:233358661 A G 0.070873 2.3854e-05
2:233360483 T C 0.175609 -8.3530e-06
2:233362267 T C 0.372770 -4.3218e-05
2:233369617 A C 0.860563 -1.0827e-05
2:233375468 A G 1.421110 3.4861e-05
2:233375977 A G 0.233612 1.8411e-05
2:233376062 T G 0.038314 2.7501e-05
2:233381402 T C 0.032289 1.5153e-05
2:233381606 A G 0.170182 -2.0598e-05
2:233382519 A G 0.060814 -1.8561e-05
2:233383416 T C 0.424414 2.2653e-05
2:233383642 T C 0.060794 5.4449e-06
2:233385396 A G 1.391869 2.5915e-05
2:233391306 A G 0.075086 6.2124e-06
2:233397525 G T 0.498832 1.6523e-05
2:233400074 G A 0.712926 1.7107e-05
2:233400171 G A 0.046902 2.2168e-05
2:233406178 A G 0.035915 7.4231e-06
2:233406805 G A 1.484926 1.7691e-06
2:233406998 G T 1.601351 1.0007e-05
2:233412820 G A 0.410555 -1.9917e-05
2:233415978 C T 1.114169 -2.4621e-05
2:233416195 T C 0.152622 -2.5221e-05
2:233420478 T G 0.034802 7.7073e-06
2:233426526 T C 0.479006 -1.2970e-04
2:233427780 T C 0.217649 -1.0249e-06
2:233438772 A G 0.042715 1.7175e-05
2:233441139 T A 0.050268 4.8005e-06
2:233441702 C A 0.118762 2.0342e-05
2:233446725 C T 1.852928 1.8473e-05
2:233450824 T G 0.635672 4.5725e-05
2:233453934 G C 0.631858 2.1500e-05
2:233459116 A C 0.033172 -4.3403e-06
2:233467049 A G 0.036486 -1.5899e-05
2:233468867 G C 0.128379 2.3241e-06
2:233470843 A G 1.019527 -4.6303e-05
2:233481978 C T 0.417725 2.8707e-05
2:233482038 C T 0.989617 -4.6282e-05
2:233486120 C T 1.970878 -1.4164e-05
2:233488577 A C 0.052972 1.6208e-05
2:233489529 A G 0.546574 2.0192e-05
2:233490537 T C 0.073722 -6.6171e-06
2:233493938 A G 0.126571 -3.4795e-06
2:233502984 G A 0.359212 3.4651e-05
2:233503540 A T 0.049213 1.0554e-05
2:233503678 A G 0.069224 9.9465e-06
2:233505522 T C 0.781079 -3.5413e-05
2:233508677 C T 1.115496 -1.2485e-05
2:233510622 G A 0.965672 -1.6589e-05
2:233513175 A C 1.209080 -2.6793e-05
2:233514309 G A 0.121670 3.9889e-06
2:233522030 C T 0.128979 -1.0984e-05
2:233524421 T C 0.039404 -1.1429e-06
2:233526097 A G 0.401132 5.4395e-06
2:233527224 A G 0.037210 6.5875e-07
2:233528378 A C 0.030939 1.8458e-05
2:233528515 G A 0.761698 1.9578e-05
2:233531234 T C 0.691763 3.2894e-05
2:233537125 G A 0.761464 2.5251e-05
2:233537714 A G 0.372475 1.1145e-05
2:233539580 G A 0.046691 -7.9662e-06
2:233543892 A G 0.325102 2.1158e-05
2:233547639 G A 0.027622 -1.1458e-05
2:233549020 G A 1.416423 2.1140e-05
2:233551639 G A 0.198836 -9.7157e-06
2:233554188 G A 0.967545 -8.4163e-06
2:233554499 C T 1.160269 -8.1429e-06
2:233554720 A G 0.066673 -1.9538e-05
2:233567473 C G 0.067662 3.1104e-05
2:233592307 T G 0.027726 1.0338e-05
2:233592487 A G 1.260604 -2.0688e-05
2:233592955 C T 0.354162 1.3364e-05
2:233597163 C G 0.153469 4.2102e-05
2:233604889 T C 0.146117 1.9999e-05
2:233609982 G C 0.158270 -9.0030e-06
2:233630676 T C 0.094564 1.4547e-05
2:233631266 G A 0.046289 -4.5555e-05
2:233633460 A G 0.727442 3.3906e-05
2:233636922 C T 1.262938 -1.8814e-05
2:233638939 A G 0.122835 -2.7088e-06
2:233655236 G A 0.123676 -3.3198e-05
2:233658309 T C 0.692984 3.0421e-05
2:233659553 A C 0.034390 -1.2713e-05
2:233660846 A G 0.122455 5.2265e-07
2:233661727 C T 0.045532 -2.0511e-05
2:233661904 A G 0.025272 -1.2028e-05
2:233661994 G A 0.170724 -1.7342e-06
2:233683095 A G 0.037804 -6.4555e-06
2:233684379 G A 0.045831 -5.9176e-07
2:233686383 G A 0.026531 -9.5679e-06
2:233705105 T A 0.021718 -2.3975e-06
2:233718877 C T 0.399944 -5.9605e-05
2:233721525 A G 0.039596 4.4201e-06
2:233723163 A G 0.047587 1.9430e-05
2:233739678 C T 1.133481 -5.9582e-05
2:233743794 T C 0.113338 -7.1181e-06
2:233745521 T C 0.586939 2.2784e-07
2:233747015 G A 0.256566 1.2755e-05
2:233754298 G A 0.124731 -1.3013e-06
2:233757697 G A 1.899561 -1.9879e-05
2:233757860 C T 0.182276 -2.2643e-05
2:233763362 T C 0.222595 5.0480e-07
2:233769026 A C 0.097385 1.5544e-05
2:233769324 A G 1.510468 -2.5270e-05
2:233784511 T C 0.034643 -2.5147e-05
2:233791648 T G 0.881927 1.4596e-05
2:233795536 T C 0.410441 -8.1520e-05
2:233796252 A G 0.117135 -5.6117e-06
2:233797365 G A 0.040242 -2.1228e-05
2:233803208 C T 0.598452 -4.3390e-06
2:233809243 C A 1.239529 6.7187e-06
2:233812756 A G 0.748789 3.0341e-05
2:233812767 T C 0.070658 7.3590e-06
2:233813302 A G 0.139794 9.8835e-06
2:233823850 T C 1.465922 4.4755e-05
2:233824910 T C 0.046662 -1.6097e-05
2:233831478 T C 0.596440 3.5433e-05
2:233834975 G A 1.713803 1.2892e-05
2:233836038 A G 0.248500 5.1758e-06
2:233836065 A G 0.044426 -1.2131e-05
2:233841768 C T 0.034269 7.4802e-06
2:233842049 G A 1.151648 2.8347e-05
2:233842058 C T 0.030251 1.5783e-05
2:233842083 G A 0.118703 8.6294e-05
2:233842912 T C 0.023350 3.5141e-05
2:233855461 A G 0.559824 5.0012e-05
2:233861960 C T 1.716600 2.0051e-05
2:233868392 T C 0.550427 1.1304e-05
2:233872266 T C 0.037308 3.2565e-06
2:233875844 A G 0.122812 1.1889e-06
2:233885426 C T 1.453338 2.2868e-05
2:233885495 T C 0.099825 -3.8872e-05
2:233887609 T C 0.105480 2.7174e-05
2:233888027 T C 0.047370 -1.7429e-05
2:233891215 C T 0.644355 -1.6414e-05
2:233897033 T C 0.033500 1.2849e-05
2:233897800 G A 0.245690 -1.7327e-05
2:233899126 A C 0.972232 7.2130e-05
2:233905002 T C 0.037272 -7.7820e-06
2:233905804 C T 1.215838 2.2404e-05
2:233906006 A G 0.224254 -3.0785e-05
2:233915337 A G 0.814641 8.6670e-05
2:233917052 T C 0.083265 4.7651e-06
2:233925406 G T 0.904436 -3.4134e-05
2:233927628 C T 0.062443 7.2175e-06
2:233929975 A G 0.038982 6.8133e-06
2:233931051 C A 1.794731 3.1599e-05
2:233933897 G C 0.280189 -3.8994e-05
2:233934575 A C 0.156767 -1.2559e-05
2:233935491 T C 0.118765 -4.5038e-05
2:233941388 G A 0.046289 -5.8885e-06
2:233945544 C T 0.071596 -2.4199e-05
2:233946937 T C 0.307402 8.1419e-06
2:233948264 C A 0.357167 6.4727e-05
2:233953145 C T 0.024675 -2.0255e-05
2:233957372 C T 0.549960 -1.7578e-05
2:233957464 G A 0.120083 -1.8863e-05
2:233959770 A G 0.080123 1.9941e-05
2:233960940 T C 0.032238 4.2603e-05
2:233961776 A C 1.407708 8.0756e-05
2:233964985 G A 0.114883 -6.6491e-05
2:233966850 T C 0.065799 -1.9378e-05
2:233968153 T C 0.219710 -1.3245e-04
2:233971739 G A 0.066095 -2.6582e-05
2:233971804 A G 0.042936 -2.8277e-05
2:233977925 G C 0.092480 1.5186e-05
2:233978212 C A 0.331162 -5.3837e-05
2:233978225 T C 0.214312 -3.4313e-06
2:233978388 C T 0.100627 -8.1085e-05
2:233981912 C G 1.565079 2.8154e-05
2:233982205 C T 1.824466 2.9813e-05
2:233987114 C T 1.016463 2.6711e-05
2:233989582 T C 0.066335 -7.1085e-05
2:233990594 G A 0.116970 -1.3951e-06
2:233990745 A G 0.031962 1.5487e-05
2:233998481 A C 0.905365 -4.0249e-05
2:234054873 A G 0.998091 6.7781e-05
2:234066969 G C 0.981918 -5.5948e-05
2:234067017 G A 0.256794 6.3437e-06
2:234071830 A G 0.033432 -3.1133e-05
2:234072738 G A 0.474429 -2.0281e-05
2:234082142 C T 0.122744 -3.0365e-05
2:234084716 A G 0.533033 -5.3470e-06
2:234085792 C A 0.243281 1.6964e-04
2:234089035 G C 0.091023 7.1223e-06
2:234091884 T G 0.044367 -3.0297e-05
2:234092029 C T 0.970031 3.1687e-05
2:234092825 G C 0.364772 -4.7929e-06
2:234096560 T C 0.089403 3.2548e-05
2:234100164 G A 0.443549 -1.8068e-05
2:234102070 T C 0.826296 1.4977e-05
2:234108570 A T 0.075982 9.2497e-06
2:234109999 G A 0.077066 1.1383e-05
2:234111314 G A 0.142115 3.7692e-06
2:234113057 A G 0.382086 -1.7429e-05
2:234113301 T C 0.382209 -1.1006e-05
2:234115337 A G 0.115649 -6.1235e-06
2:234115629 T C 0.355411 -2.5388e-06
2:234117252 C T 1.538375 2.0561e-05
2:234117915 A C 0.454218 1.0383e-05
2:234119177 A G 0.074355 3.2344e-06
2:234119635 A G 0.195765 -7.4782e-06
2:234119846 A G 0.333940 -1.7398e-06
2:234119947 T C 0.213676 -1.1898e-05
2:234120556 A G 0.125091 -1.6963e-05
2:234123140 C T 0.150149 1.3379e-06
2:234126551 T C 0.038934 -2.0373e-05
2:234127321 C G 0.311794 -8.0955e-05
2:234131780 C T 0.075368 1.9769e-05
2:234133021 C T 0.050411 8.1725e-06
2:234134795 T C 0.262071 6.3772e-05
2:234136755 A G 0.112445 6.7496e-05
2:234136796 G A 0.366207 2.0458e-05
2:234136959 A G 0.309587 4.4145e-05
2:234138324 T A 1.118362 2.4018e-04
2:234138714 C G 0.880132 -1.2712e-05
2:234139631 G A 0.027443 1.3852e-05
2:234142619 A G 0.078851 -1.6528e-05
2:234152509 A G 0.138908 4.9495e-05
2:234154269 T C 0.082833 -1.1797e-05
2:234168951 T C 0.402427 -7.5413e-06
2:234169302 T C 0.361689 -2.0029e-05
2:234171812 G A 0.108352 -5.0317e-05
2:234183368 G A 1.046091 -1.7733e-05
2:234183738 G A 0.144728 -6.1778e-05
2:234184417 A G 1.052673 -1.9179e-05
2:234189961 G A 0.236789 2.7876e-05
2:234199537 T G 1.403946 -1.5266e-05
2:234211048 A G 1.372530 -5.3422e-06
2:234219952 A G 0.063086 -2.6936e-05
2:234227523 G A 1.465296 7.5686e-07
2:234229295 T C 0.066397 1.8814e-05
2:234229320 G A 0.099796 -1.2294e-05
2:234229926 G T 0.202043 -6.2228e-05
2:234231401 G A 0.055085 -4.5663e-05
2:234245384 A G 0.137805 2.6746e-05
2:234246503 T C 0.099261 -1.7388e-05
2:234255547 A G 0.828549 3.4690e-05
2:234255647 T C 0.045026 -1.9673e-05
2:234262152 G A 0.245832 -7.6424e-06
2:234272484 G A 1.494768 -4.2298e-05
2:234273242 A G 1.209645 -3.5553e-05
2:234277638 A G 0.083590 -3.8148e-05
2:234287822 A G 0.054888 -7.1051e-06
2:234289895 G C 0.806250 -3.7774e-05
2:234311271 G T 0.071087 4.1341e-06
2:234315394 C A 0.124958 3.9993e-05
2:234321058 G A 0.043166 2.0963e-05
2:234321268 A G 0.154894 -3.8705e-05
2:234325052 A G 1.126798 -5.5453e-05
2:234326071 C T 0.059032 -7.3915e-07
2:234329140 G A 0.067166 -1.4923e-05
2:234329549 C T 1.228779 1.6811e-05
2:234332196 T G 0.055825 2.2383e-05
2:234338935 A G 0.147114 -3.6921e-05
2:234346004 A G 0.057828 1.9310e-06
2:234354320 T C 0.137292 -4.3347e-05
2:234356623 T C 0.075274 2.8281e-06
2:234358286 T C 1.295130 2.3149e-05
2:234359375 G A 0.185165 -7.5705e-06
2:234373701 T C 0.058714 -1.2540e-05
2:234375944 T C 0.625325 6.8629e-05
2:234380123 G A 0.825985 -2.6624e-05
2:234381430 T C 0.055828 3.1936e-05
2:234381817 T G 0.188544 5.7448e-07
2:234394111 A G 0.083599 4.4496e-05
2:234394487 A G 0.614104 -4.6179e-05
2:234394569 G A 0.416443 -3.2332e-05
2:234399121 G A 1.931159 -6.0071e-05
2:234406655 T G 0.196288 -1.6025e-05
2:234407420 C G 0.052576 -1.4255e-05
2:234417564 T C 0.084800 -1.5528e-05
2:234424542 C T 0.033620 2.0477e-07
2:234424630 C T 0.080266 -3.3063e-05
2:234436069 T C 0.094557 2.1970e-05
2:234449316 A G 1.584226 3.1953e-05
2:234475415 A G 0.321762 8.7327e-05
2:234482250 T C 1.543319 1.7181e-05
2:234494716 G T 0.044455 -5.5227e-06
2:234500290 A G 0.220745 -3.6211e-06
2:234502127 A G 0.063229 -3.5195e-06
2:234504098 T C 1.059434 -6.4421e-06
2:234518639 T C 0.042270 6.3687e-06
2:234526871 G C 0.507809 2.5336e-07
2:234536637 G A 1.614980 -1.3608e-06
2:234545294 A G 0.066919 -1.6410e-06
2:234545861 T C 0.326524 2.4721e-05
2:234553314 C A 0.055997 -3.4713e-06
2:234563065 G A 0.057214 2.7111e-05
2:234565283 C A 0.184162 -1.4743e-05
2:234567916 T G 0.524438 -1.4519e-05
2:234578693 G T 0.361910 6.3346e-06
2:234579936 G A 0.023675 3.7128e-06
2:234580805 A G 0.020355 -1.9488e-05
2:234584324 C T 1.086540 5.2217e-07
2:234591205 C T 0.773802 -1.3918e-05
2:234601669 G T 0.812508 -7.3896e-06
2:234602191 G A 0.632336 2.2558e-06
2:234602202 C A 0.674272 5.3469e-06
2:234602277 T G 0.041316 1.3260e-05
2:234622310 T C 0.167626 -4.9424e-05
2:234623898 C A 0.033484 -1.4712e-05
2:234637912 C T 0.766187 -2.0490e-05
2:234638006 G A 0.102429 3.5356e-06
2:234639656 A G 0.047740 -2.8031e-05
2:234652308 T G 0.060168 -2.1182e-05
2:234657512 T G 0.034880 -8.5433e-06
2:234661537 A G 0.057191 -6.3732e-06
2:234665782 A G 0.570759 -3.2359e-06
2:234667582 C A 0.870969 -5.0271e-05
2:234673309 T C 0.627522 -1.1212e-05
2:234676413 C T 0.264726 -1.1702e-05
2:234678668 G T 0.037590 -9.1279e-06
2:234679384 T C 0.221469 -1.4071e-05
2:234681416 C T 1.578935 -2.9786e-05
2:234681544 C G 1.602461 -4.0492e-05
2:234681645 C G 1.549593 -5.0606e-05
2:234683763 T C 0.652262 1.1099e-05
2:234685503 A G 0.024499 -9.8884e-06
2:234685650 A G 0.087121 -4.7330e-06
2:234687963 C A 0.025704 -1.3008e-05
2:234688036 A C 1.582694 -5.2682e-05
2:234689090 A G 0.310119 -9.0979e-06
2:234697151 A C 0.045055 -4.5611e-05
2:234698126 G C 0.026103 -1.6037e-05
2:234698790 C T 0.574008 -4.5112e-05
2:234699366 C T 0.112354 -4.7232e-05
2:234699786 A G 0.026853 -1.4047e-05
2:234700578 C T 0.747355 1.7484e-05
2:234701664 C A 0.102419 -1.3574e-06
2:234701822 G A 0.667183 2.0735e-05
2:234702459 C T 1.088975 -3.0956e-05
2:234703136 C T 1.090961 -3.8327e-05
2:234704076 A G 0.078594 -1.5218e-05
2:234704318 G A 1.099621 -4.6066e-05
2:234704690 C T 1.675956 -2.9183e-05
2:234705389 G A 0.362192 -3.0401e-05
2:234708428 A G 1.636714 2.0408e-05
2:234708868 C G 0.104928 -2.1296e-05
2:234711164 C T 0.458389 -1.2751e-05
2:234712921 A G 1.751457 -4.1720e-05
2:234713681 T G 0.098680 1.9995e-07
2:234717448 G T 0.920156 -3.2141e-06
2:234720967 C T 1.308857 -1.4257e-05
2:234723481 T G 0.040131 2.7874e-05
2:234725502 C T 1.715214 2.9810e-05
2:234726966 C G 0.122647 1.4349e-05
2:234727986 T C 1.488318 1.8820e-05
2:234728078 C T 1.694717 3.4357e-05
2:234728426 A G 0.040709 1.3841e-05
2:234728911 G A 0.161467 1.0524e-05
2:234729895 A G 1.076368 3.3845e-05
2:234729986 A G 0.228139 1.3182e-06
2:234730104 G A 0.110043 -1.2251e-05
2:234737125 A G 0.319652 -3.8861e-05
2:234737976 C G 1.043637 -3.1042e-06
2:234739340 T G 0.849939 2.1296e-05
2:234740136 A G 0.267537 -1.1289e-05
2:234740157 A G 0.142810 -1.3962e-05
2:234740758 G A 1.012668 1.7001e-05
2:234741401 T C 0.121008 1.3150e-06
2:234741443 A G 0.740026 3.1667e-05
2:234747459 G A 0.912058 -9.7609e-06
2:234748944 T C 0.143478 -5.6511e-05
2:234749354 A G 0.185288 -6.2338e-05
2:234749783 G C 0.138668 4.1904e-05
2:234750542 C G 1.059334 -3.2300e-06
2:234751581 G T 1.185781 -1.2507e-05
2:234759419 G C 0.471128 4.8972e-05
2:234760729 T C 0.037619 -1.0639e-05
2:234761225 T C 1.014944 7.3939e-06
2:234763137 C T 0.124698 2.4292e-05
2:234768785 A G 0.313612 7.6773e-06
2:234775346 A G 0.161506 -1.2029e-05
2:234776984 A G 0.024311 -4.6688e-05
2:234791607 A G 0.037739 -2.1958e-05
2:234794286 G A 0.152031 2.6601e-05
2:234796707 A C 0.038612 4.0109e-06
2:234799176 A G 1.173889 2.0265e-05
2:234800689 A G 1.021569 7.5625e-06
2:234802870 A G 0.023049 2.4068e-05
2:234808569 G A 0.449002 -5.2380e-06
2:234809141 C T 0.049350 2.5680e-05
2:234809247 G A 0.087709 -8.5794e-06
2:234811644 A C 0.040109 3.1321e-05
2:234814059 T C 0.377366 -2.6443e-05
2:234825093 C T 0.389291 -3.0905e-05
2:234837737 C T 1.143378 -1.2779e-05
2:234843494 T C 0.419633 -2.0785e-05
2:234854552 G A 0.094246 -1.8002e-05
2:234855367 T G 0.029485 2.5416e-07
2:234857869 T C 0.142748 1.3051e-05
2:234861636 G A 0.102513 -1.8766e-05
2:234863788 A G 0.101880 -1.8795e-05
2:234871343 A G 1.325251 1.9784e-05
2:234872512 G A 0.345262 -2.3389e-05
2:234875433 G A 0.306468 -3.8493e-06
2:234876796 A G 0.172376 3.8493e-05
2:234876837 G A 0.134169 1.1507e-04
2:234883167 A C 1.484647 8.5595e-06
2:234883673 A G 0.059317 -1.4540e-06
2:234885030 A C 0.503957 -4.6446e-06
2:234885110 A G 0.029466 -7.6407e-06
2:234886363 G T 0.188404 6.6540e-06
2:234886692 A G 1.740795 -2.4556e-05
2:234888002 A G 1.663440 5.5350e-05
2:234888721 T C 0.967415 5.2563e-05
2:234891986 G A 0.064202 4.9504e-05
2:234894893 A G 0.297931 3.6546e-05
2:234897718 T C 0.176998 4.1329e-05
2:234898544 C T 0.024938 1.9472e-05
2:234898763 A G 0.037635 -2.0437e-06
2:234899525 G A 1.962660 -6.7080e-06
2:234899704 A G 0.043666 5.2608e-06
2:234901424 T C 0.121572 5.9797e-06
2:234901614 T C 0.408166 -1.2332e-05
2:234903755 G T 0.046688 -1.9668e-05
2:234903832 G A 0.104879 -5.7041e-05
2:234904040 A G 0.813959 3.9341e-05
2:234906046 T G 0.089513 8.6631e-06
2:234906526 T C 1.514639 3.2283e-05
2:234910442 C T 0.196129 -1.6399e-06
2:234910974 C T 1.951248 -3.7053e-05
2:234911367 A G 0.024295 5.6008e-05
2:234914921 G T 0.112267 -3.2756e-06
2:234916843 A G 0.054348 2.0937e-05
2:234918776 T G 0.423334 2.5823e-05
2:234924941 C T 0.024211 5.5201e-05
2:234926750 A G 0.092412 1.3617e-05
2:234927790 T G 0.068769 1.2129e-05
2:234929170 A G 0.058607 -4.0444e-06
2:234929529 G T 0.308279 2.4178e-05
2:234929559 C T 0.091779 3.4771e-05
2:234930682 A G 0.063764 -1.1797e-05
2:234931669 T C 1.012769 5.4872e-06
2:234931763 A G 0.025412 5.8371e-06
2:234934060 A C 0.399675 -6.0865e-06
2:234934186 G A 0.681546 -8.5439e-06
2:234935673 T C 0.089387 7.4761e-06
2:234937260 T G 0.198466 -1.1668e-05
2:234938264 A G 0.737052 -1.2805e-05
2:234938389 G A 0.130485 -4.3693e-06
2:234940795 T G 0.244875 -8.3033e-06
2:234941290 T G 0.606242 -2.0352e-05
2:234942723 A G 0.103380 3.0724e-05
2:234944028 G A 1.273286 3.7170e-05
2:234945670 G A 0.471047 5.1811e-06
2:234959167 A G 0.034984 -7.0977e-06
2:234959958 C T 0.085385 -1.2730e-05
2:234960021 T C 0.148178 -1.9529e-05
2:234963119 G A 0.560677 -3.4920e-06
2:234966035 C T 0.063203 -9.8222e-06
2:234967410 A G 0.126980 -2.0028e-05
2:234967986 T C 1.650093 8.4871e-05
2:234974912 A G 0.049593 -1.4620e-06
2:234976689 G A 0.150262 8.5100e-06
2:234990709 A C 0.994437 7.1159e-05
2:234990849 G T 0.159996 3.5872e-05
2:234991454 G A 0.063975 -1.4151e-05
2:234992841 T C 0.525142 1.4311e-05
2:234992975 T C 0.053381 -3.0346e-06
2:234993678 T C 0.040287 -3.3929e-06
2:234994458 G T 0.049090 1.1816e-05
2:234998635 T C 0.022260 -4.7340e-08
2:235005739 G A 1.678777 3.9306e-05
2:235008244 T C 1.177894 -2.9074e-06
2:235011203 A G 0.490999 -3.8950e-05
2:235011890 T C 0.039791 -6.3831e-06
2:235017575 T C 0.030657 1.7805e-06
2:235019210 G A 0.454565 5.4954e-06
2:235023879 G A 0.191630 -3.9948e-05
2:235028642 A G 0.070038 -2.2369e-05
2:235030351 C T 0.029495 -1.1052e-05
2:235039426 C T 0.305215 2.2672e-05
2:235040993 A G 0.071882 -4.5224e-05
2:235043870 T C 0.128898 -4.7471e-05
2:235044905 G T 0.149999 -1.0207e-05
2:235051902 G A 0.048863 -1.7522e-05
2:235054346 A G 0.281423 -7.0477e-05
2:235054375 G T 0.083350 -4.4307e-05
2:235058316 T C 0.158497 -3.3099e-05
2:235059827 G C 0.054679 -1.2714e-05
2:235063829 T C 0.044033 -1.1452e-05
2:235068019 A G 0.403985 -1.2506e-04
2:235069341 T G 0.052949 -6.1728e-06
2:235072203 A G 0.573521 -9.0052e-05
2:235072469 T C 0.051502 5.3657e-05
2:235073305 T C 0.037908 -2.4757e-05
2:235074551 T C 0.034214 -1.8680e-05
2:235075754 G A 0.030628 -9.7316e-06
2:235075870 T C 0.044383 -1.7364e-05
2:235079623 C G 0.285162 -1.0456e-06
2:235080909 G A 0.678202 -1.7789e-05
2:235082918 T C 0.110705 2.2150e-05
2:235088991 T C 0.031822 -3.3435e-05
2:235094149 G C 0.329344 -1.7520e-05
2:235098769 T C 0.040294 1.5845e-05
2:235099699 C A 0.054105 -2.2978e-05
2:235114974 T C 0.070593 7.7247e-06
2:235120419 G A 0.994836 -4.0139e-05
2:235125376 G A 0.135637 1.1583e-05
2:235127466 A G 1.154212 -3.1341e-05
2:235129977 A G 0.301469 7.0940e-06
2:235131891 G C 1.426563 -2.4410e-06
2:235132503 A G 1.042527 8.3832e-06
2:235133703 C T 0.162285 -4.7693e-05
2:235146741 G C 0.029881 -1.5689e-05
2:235148182 A G 0.163145 1.8407e-05
2:235158034 C T 0.060129 -3.3506e-05
2:235158972 A G 0.200349 5.7848e-06
2:235159360 G A 0.127009 3.1173e-05
2:235161448 A G 1.075998 -4.2861e-06
2:235165520 C T 0.218837 -1.7226e-05
2:235172026 A G 0.916861 -3.3295e-05
2:235172134 G A 0.080737 -5.0116e-05
2:235175610 C T 0.032900 -2.6359e-05
2:235176683 G A 0.599660 -4.5762e-05
2:235187384 A G 1.099498 -6.4169e-05
2:235189120 C T 0.841042 -4.0842e-05
2:235191121 A G 0.156170 7.4627e-06
2:235194106 G A 0.079136 1.5641e-05
2:235194298 A C 0.022344 5.0111e-05
2:235199587 A G 1.169445 2.9919e-06
2:235200782 A G 0.613831 1.0482e-05
2:235209204 C T 1.803248 -5.7971e-07
2:235210218 T C 0.084369 -5.5901e-06
2:235211946 A G 0.050080 4.0520e-06
2:235214137 G A 0.585057 2.2516e-05
2:235214867 C T 0.163885 7.5520e-07
2:235216733 G T 0.713799 -2.1923e-05
2:235222956 G C 0.031118 2.8089e-05
2:235228699 A C 0.096969 -1.6622e-05
2:235229127 T C 1.111140 1.2131e-05
2:235230112 C T 0.068016 -3.9271e-05
2:235235092 C T 0.732080 -5.4158e-06
2:235237652 G A 0.083671 -2.9469e-05
2:235239668 T C 0.029845 -1.7969e-05
2:235240302 C T 0.037126 3.2664e-05
2:235240506 C A 0.165901 -3.5829e-05
2:235241961 A G 0.651415 1.0720e-05
2:235243519 T C 0.076877 -2.1158e-05
2:235246530 G A 0.128489 2.4081e-06
2:235248234 C T 0.027690 1.2807e-05
2:235250966 C T 0.115915 -1.0101e-05
2:235254402 C T 0.197424 9.5216e-06
2:235254497 T C 0.079185 1.9936e-05
2:235262581 A G 0.050145 -1.4653e-05
2:235263964 G A 0.091802 2.8350e-05
2:235264193 G T 1.223235 2.6092e-05
2:235264805 T C 0.158419 1.3334e-06
2:235264971 T C 0.494349 -4.5123e-05
2:235265077 T C 0.046785 -1.1913e-05
2:235265615 A G 0.197859 -3.4729e-05
2:235272386 A G 1.141051 5.0135e-06
2:235272703 G A 0.071213 -8.2520e-05
2:235273283 A G 0.081262 -1.5057e-05
2:235274775 A G 0.043926 4.4378e-05
2:235279640 C G 0.026606 6.5032e-06
2:235281022 G A 0.049207 5.0236e-06
2:235281058 T C 0.048574 2.5552e-05
2:235283560 A G 0.070817 1.3960e-05
2:235284258 C T 0.305416 3.6558e-05
2:235286162 G A 0.197203 -2.3665e-05
2:235305420 T C 0.176875 -4.5426e-05
2:235306101 A G 0.033367 -1.1287e-05
2:235306433 T C 0.062924 1.0457e-05
2:235308712 A G 0.230402 2.5438e-05
2:235309031 T C 0.138019 2.1960e-05
2:235310202 T C 0.033085 2.6023e-05
2:235318425 A G 0.870446 -6.8633e-06
2:235323055 C A 0.030667 3.1623e-06
2:235324745 C T 0.067208 -1.8974e-06
2:235326236 C T 0.058577 1.4672e-06
2:235330136 G A 1.454808 7.7344e-06
2:235332584 C T 0.045864 4.3929e-05
2:235332854 A G 1.565673 2.3796e-05
2:235335792 C T 1.360832 3.3548e-06
2:235339940 G A 0.505976 6.9267e-06
2:235340190 A G 0.033575 -1.5052e-06
2:235344865 T G 0.208677 -2.2485e-05
2:235345336 T C 0.102227 -5.5870e-06
2:235348715 A G 0.037648 -1.6345e-05
2:235351268 G A 0.037726 1.5419e-05
2:235352906 A G 0.140213 1.2495e-05
2:235354348 T C 1.189501 -7.2313e-06
2:235356649 C T 1.923402 -3.9205e-05
2:235358746 T G 1.321178 -1.0073e-06
2:235364455 T C 1.044403 -9.5489e-06
2:235366048 C T 0.041069 -4.1640e-06
2:235369328 T G 0.568545 1.6220e-04
2:235370188 T C 0.022857 -1.4919e-05
2:235372654 G A 0.190309 1.3379e-05
2:235374744 C A 0.618635 1.5043e-05
2:235374959 C T 0.031384 4.1534e-06
2:235377252 T C 0.079117 1.4919e-06
2:235378665 A G 0.407510 7.9512e-05
2:235382835 T G 1.129028 1.4256e-04
2:235386054 C G 0.027732 2.3069e-06
2:235388750 T C 0.692445 2.2375e-05
2:235392398 A G 0.249039 -9.3353e-05
2:235392703 A G 0.033068 -4.7580e-06
2:235395958 G C 0.036207 1.0559e-06
2:235398672 A G 0.069233 1.7047e-05
2:235400033 T C 1.496819 -2.1399e-05
2:235400586 C G 0.512675 9.5332e-06
2:235401221 T C 0.100767 1.6687e-06
2:235401375 C T 0.156037 -1.2499e-05
2:235401912 A G 0.024824 5.5625e-05
2:235402279 C T 0.924100 1.8640e-05
2:235402707 A G 0.087183 6.8313e-06
2:235407645 A G 1.302495 -1.3539e-05
2:235409692 G A 0.109832 5.9450e-06
2:235410002 A G 0.103454 3.0481e-05
2:235412138 T G 0.048035 -2.2866e-06
2:235412208 A G 0.532672 -1.8626e-05
2:235413361 C G 1.829568 9.8733e-06
2:235417093 G A 0.399136 2.2334e-05
2:235421093 T C 0.120845 9.9453e-06
2:235425766 C T 0.111426 6.2695e-06
2:235427147 T C 1.827494 1.3648e-06
2:235430409 A G 0.698151 -3.9470e-06
2:235436162 G A 0.043689 3.0667e-05
2:235442600 C A 0.287333 -1.4282e-05
2:235442669 T C 0.040735 3.2759e-06
2:235448234 T C 0.959963 2.7803e-05
2:235453170 C T 1.810466 -6.8786e-06
2:235455425 C A 0.149675 -7.6092e-06
2:235457103 C G 0.059405 1.9579e-05
2:235460062 C T 0.605460 1.9993e-05
2:235462853 G T 1.242853 -2.6141e-05
2:235473337 C T 0.145760 1.5861e-05
2:235475401 C T 1.953108 3.4872e-06
2:235479169 A G 1.099196 9.9212e-06
2:235479382 G C 0.513879 -3.9687e-06
2:235479565 G A 0.832804 2.1069e-05
2:235479732 T C 1.085537 5.2293e-06
2:235480462 A G 0.082928 -2.4409e-05
2:235480729 A C 0.751409 -1.3483e-05
2:235481754 G C 0.185359 -4.3081e-06
2:235481983 T C 0.036814 -2.7538e-06
2:235484375 C T 0.512552 -1.9722e-05
2:235486730 G A 1.232375 1.4123e-05
2:235486991 T C 0.578568 2.5844e-05
2:235490090 T C 0.040190 -9.5433e-06
2:235493018 T C 0.185859 -1.0730e-06
2:235493118 A C 0.045656 -1.6719e-05
2:235496584 A G 0.095440 -3.0183e-05
2:235499489 T C 0.319853 -9.7546e-06
2:235500610 A G 1.571311 1.3707e-05
2:235502807 T G 0.882248 1.0828e-05
2:235503107 G A 0.026356 -1.1510e-05
2:235504199 T C 0.491220 3.0698e-06
2:235504974 T C 0.037866 1.5499e-05
2:235505182 T G 1.525931 1.8916e-05
2:235505424 C G 0.753350 -2.0626e-05
2:235505611 A C 1.041702 -3.3300e-06
2:235505900 C A 1.364146 -1.2645e-05
2:235506152 C A 0.165969 4.0713e-05
2:235508990 C T 0.718782 -2.6582e-05
2:235513201 G A 0.524129 -4.6545e-05
2:235513608 C T 0.098952 1.1795e-05
2:235514619 A G 0.363750 -1.5484e-05
2:235514941 T G 0.195146 -1.9589e-05
2:235517596 C T 1.122699 2.6489e-05
2:235525579 G A 0.243135 9.9652e-06
2:235525782 C G 0.099858 -2.5945e-05
2:235526616 T C 0.050099 -1.8941e-06
2:235528365 T C 0.127561 -3.1681e-06
2:235530367 A G 0.574972 4.9978e-06
2:235533160 A G 0.147526 6.4905e-06
2:235533246 C T 1.834632 8.5879e-06
2:235534348 A G 0.267602 1.9568e-05
2:235536197 A C 0.203163 1.2799e-05
2:235542138 T C 1.395611 9.8908e-06
2:235542149 A C 0.032653 2.6599e-05
2:235542430 T C 0.265726 -8.4011e-06
2:235542544 G T 0.031725 1.4458e-05
2:235542712 C T 1.338235 1.9662e-06
2:235550878 A C 0.027304 1.8084e-05
2:235559758 A G 0.023857 1.2076e-06
2:235568453 A G 0.028768 -1.5687e-05
2:235571317 G A 1.005963 3.5740e-05
2:235575086 T C 0.053972 2.7918e-05
2:235576821 G A 0.339069 -1.7169e-05
2:235578073 C T 0.045857 -1.0189e-04
2:235583469 A G 0.067578 1.0066e-05
2:235591412 C T 0.082110 1.9789e-05
2:235598065 T C 0.055127 2.9076e-05
2:235600076 A G 1.403407 3.5398e-05
2:235607174 G T 0.900464 1.9062e-05
2:235608318 G C 1.400392 1.0584e-05
2:235608780 T A 0.031446 2.7094e-05
2:235617634 C T 0.971972 1.7788e-06
2:235619006 T C 1.236458 -1.5875e-05
2:235619616 G A 0.112572 -1.6804e-05
2:235622683 T C 0.549070 2.1426e-06
2:235623294 G T 0.103052 -1.4664e-05
2:235625587 G A 0.349874 -3.5747e-06
2:235625702 A G 0.312875 -1.7833e-05
2:235626160 G A 1.266330 2.9860e-06
2:235626238 A G 0.151574 -8.8532e-06
2:235628680 A G 0.612393 -2.0087e-05
2:235629439 G C 0.096411 -5.1257e-06
2:235632999 G A 0.586498 3.1531e-05
2:235637275 T G 0.028453 6.2280e-07
2:235651480 C A 0.743508 9.7475e-06
2:235652353 C A 1.949118 -3.4132e-05
2:235653578 A C 0.127541 -2.3406e-05
2:235654613 C A 0.111150 -1.3791e-05
2:235659040 C A 0.030832 -2.9555e-05
2:235660363 C T 0.103584 4.0166e-05
2:235660951 A G 0.038470 -4.2412e-05
2:235662972 A G 0.034179 -2.8767e-05
2:235667357 G A 0.065332 -1.0834e-05
2:235668810 T C 0.893956 -9.2945e-06
2:235668847 G A 0.068899 -5.4356e-05
2:235671931 C T 0.331113 -3.0458e-05
2:235673232 T C 0.055737 -9.2582e-06
2:235673910 A G 0.264781 3.6277e-06
2:235675184 G C 1.455052 -6.4811e-06
2:235678911 C T 0.047801 -7.5953e-07
2:235697004 A G 0.249916 1.0980e-05
2:235698326 G C 0.060759 5.0397e-06
2:235699830 A G 0.286733 -2.1963e-05
2:235703159 A C 0.319652 -1.6436e-05
2:235704072 T C 0.346995 3.5868e-05
2:235707015 G C 0.261786 4.5825e-06
2:235707441 T G 0.906838 1.9823e-05
2:235717761 C T 0.329007 -4.1051e-05
2:235722787 G T 0.330587 5.9405e-05
2:235723806 T G 0.209038 1.5961e-05
2:235726625 T C 0.108988 -2.7103e-05
2:235729155 A G 0.136143 8.0246e-07
2:235730493 T G 0.035071 -6.5804e-08
2:235734359 C T 0.030365 1.1424e-05
2:235734908 A G 0.065462 -1.1701e-05
2:235742979 A G 0.226542 3.4244e-06
2:235744236 A G 1.422055 1.1323e-05
2:235744397 G A 0.171477 -3.9651e-06
2:235746666 T C 1.697713 -3.5509e-06
2:235747668 G A 0.517833 6.5332e-06
2:235749405 G A 0.035052 -7.5665e-06
2:235751287 A G 0.060609 -3.3666e-06
2:235766845 A G 0.277002 -3.8737e-05
2:235768810 T C 0.092289 4.1556e-05
2:235773256 G T 1.346677 1.1349e-04
2:235778819 T C 0.061499 -2.3254e-05
2:235779029 T C 1.790118 3.2734e-06
2:235780118 G T 0.093330 4.6832e-05
2:235781847 A G 0.061852 2.5603e-06
2:235788755 C T 0.180380 2.5743e-05
2:235789917 A G 1.632521 9.7435e-05
2:235794359 T C 1.150058 1.7794e-05
2:235795095 A G 1.088082 -1.6574e-05
2:235795528 G A 0.549450 1.0786e-04
2:235795611 A G 0.023084 3.0253e-05
2:235795880 C T 0.164375 7.1479e-06
2:235803863 C G 0.173035 3.1027e-05
2:235806038 T C 0.449787 -5.1126e-05
2:235807159 C T 0.461556 4.2093e-05
2:235808316 A G 0.124740 -1.6133e-05
2:235809249 G A 0.934687 5.4331e-06
2:235809515 T C 0.541774 3.0994e-05
2:235813215 T C 0.273195 -2.0257e-05
2:235819501 A G 0.046941 8.4856e-06
2:235820227 C T 0.163982 -3.0051e-05
2:235828322 C G 0.071233 -4.3894e-05
2:235834833 C T 0.268790 -2.5491e-05
2:235836186 C T 0.071431 8.6776e-06
2:235838778 G A 0.086446 1.2180e-05
2:235841753 C T 0.440812 -3.4095e-05
2:235842075 C T 0.035026 -5.0224e-06
2:235845841 A C 0.098095 -6.0341e-06
2:235847766 G T 0.074868 1.2060e-05
2:235857046 T C 1.817533 -5.2396e-06
2:235861998 G A 0.066754 1.4946e-05
2:235863023 C T 1.136915 -5.9927e-07
2:235864766 C T 0.259199 4.5049e-05
2:235867385 G A 1.776307 -1.4611e-05
2:235869501 G A 0.213024 -2.0086e-05
2:235870382 T C 0.030533 2.5465e-06
2:235870708 G A 1.864568 -5.6842e-07
2:235872477 C T 1.805111 -1.1682e-05
2:235873547 C T 0.196694 -1.3224e-05
2:235878937 A C 0.112234 2.3947e-06
2:235879872 T C 0.084982 2.8809e-05
2:235882010 A G 0.095674 -2.8411e-05
2:235883129 C G 0.201306 -2.8418e-05
2:235884008 T C 0.032877 3.7223e-06
2:235889342 T C 0.061158 -2.9181e-05
2:235889839 A G 0.431854 5.3924e-05
2:235890728 T C 0.452387 1.0115e-06
2:235897062 C A 0.490970 4.9169e-05
2:235900171 C T 0.628025 8.8477e-06
2:235904189 T C 0.082528 1.3955e-05
2:235907348 G A 0.366548 -5.4774e-05
2:235920204 G C 0.059895 -9.2476e-06
2:235920400 G A 0.207846 -4.2918e-05
2:235922146 T C 0.262006 -3.2482e-05
2:235922826 T C 0.031848 1.5025e-05
2:235924381 A G 0.379129 3.2932e-05
2:235931244 A G 0.076416 -1.3238e-05
2:235941537 G A 0.811723 -1.0200e-06
2:235943167 C T 0.769387 7.7089e-06
2:235943249 T C 0.108206 1.9954e-05
2:235947948 T C 0.090546 7.4246e-05
2:235949877 C T 0.191669 7.6114e-05
2:235949920 G A 0.174596 7.4745e-05
2:235950187 C T 0.866298 1.8178e-05
2:235950284 C A 0.174369 7.6515e-05
2:235950391 T C 0.072414 4.0261e-05
2:235951369 A G 0.025055 -3.3561e-07
2:235952542 C G 0.099176 -6.6582e-06
2:235952592 T C 0.572382 4.7169e-06
2:235955518 C T 0.966153 1.5098e-05
2:235958213 C T 0.474621 -4.7908e-06
2:235960254 T C 0.259273 -2.5745e-05
2:235960873 A G 0.106775 6.9243e-06
2:235960893 C T 0.994882 9.4690e-06
2:235961111 G A 0.358923 5.8480e-05
2:235961135 A G 0.038934 6.0842e-06
2:235962017 G A 0.032293 1.6382e-05
2:235962210 C T 0.210336 -2.5716e-05
2:235963693 G A 0.136724 -8.8048e-06
2:235965403 C T 0.885254 2.1970e-05
2:235967708 A G 0.023217 -4.3077e-05
2:235968564 C A 0.043536 -1.5401e-06
2:235968936 G A 0.046208 1.5978e-05
2:235970575 T C 0.105720 -3.8032e-05
2:235970630 T G 0.100763 -2.5556e-05
2:235970706 C G 0.029180 -2.7460e-06
2:235970791 G T 0.274435 -7.5075e-05
2:235971849 C G 0.529949 -5.9609e-05
2:235972328 G T 0.657608 2.0274e-05
2:235974561 C T 0.092990 -1.4779e-05
2:235978207 A G 1.434058 -4.9790e-05
2:235978316 C T 0.777096 -2.9861e-05
2:235979282 C G 0.072603 -1.8249e-05
2:235984782 C T 0.285519 -5.0962e-05
2:235987035 G C 0.988536 -1.1328e-05
2:235988603 A G 0.560866 -8.8358e-06
2:235990830 C T 0.055607 2.4435e-05
2:235991021 A G 0.101552 7.9605e-06
2:235991354 T C 0.062807 -2.5978e-05
2:235997998 A G 1.378619 -1.5124e-05
2:236000232 G A 0.074102 6.8864e-05
2:236006520 C T 0.194214 5.5950e-06
2:236006610 C A 0.749046 4.6973e-06
2:236008965 T G 0.753742 -2.4130e-07
2:236009925 A G 0.039271 -1.2299e-05
2:236011671 A G 0.617531 -1.0702e-05
2:236012903 T C 0.227549 1.6921e-05
2:236013372 C T 0.231778 1.0901e-05
2:236015416 T C 0.628473 1.9566e-05
2:236015516 G A 0.132297 2.1926e-05
2:236015549 T C 0.030027 9.1280e-06
2:236020851 A G 0.483342 -3.2936e-05
2:236020996 A G 0.304630 1.4574e-06
2:236023954 C T 0.085849 2.0136e-05
2:236026558 C T 0.562086 6.1443e-05
2:236027965 G A 0.040894 5.8622e-07
2:236029729 A G 0.429760 7.8840e-05
2:236030744 T C 0.306497 4.6814e-06
2:236033076 T G 0.035191 -1.2995e-06
2:236035291 A G 0.132313 -1.0363e-05
2:236038867 T C 1.378447 6.0147e-05
2:236040005 G A 0.333022 2.2319e-05
2:236040534 C T 0.101520 1.7380e-05
2:236040613 A G 0.068912 8.8257e-06
2:236040725 T G 0.305737 2.2740e-05
2:236046055 T C 0.054676 2.9260e-05
2:236047364 A G 0.289658 4.8477e-06
2:236047455 G A 0.737062 1.4540e-05
2:236048275 A G 0.048898 2.6721e-05
2:236049422 C T 0.149039 8.2718e-07
2:236051557 T C 0.334612 3.4178e-06
2:236055911 C T 0.818182 1.9195e-05
2:236059273 C G 1.911941 -1.1696e-05
2:236059278 C T 0.086514 3.8836e-05
2:236062707 T C 0.055432 2.4758e-05
2:236062983 A G 0.082558 -1.3666e-05
2:236066062 C A 0.085258 -2.1760e-06
2:236067386 A G 0.049233 2.2509e-05
2:236068297 C G 0.365863 4.6797e-05
2:236068633 A G 0.124714 4.4673e-05
2:236068863 A C 0.700839 1.7157e-05
2:236068956 T C 0.304809 5.1580e-06
2:236069068 G A 1.555163 5.9110e-06
2:236069907 T C 0.643839 -2.3483e-05
2:236071218 G A 1.513746 -2.1083e-07
2:236072970 A C 0.079730 2.4644e-05
2:236074481 T G 0.172681 3.4118e-05
2:236080171 T C 0.266622 5.1903e-05
2:236080188 C T 1.336070 7.4349e-06
2:236081435 T C 0.301102 -6.5531e-06
2:236083126 T C 0.080493 -5.4501e-06
2:236084854 T C 0.561132 -4.2158e-05
2:236092974 G A 0.055591 -6.8719e-06
2:236097683 C A 0.170276 6.0156e-05
2:236098016 A G 0.027083 1.5287e-05
2:236103550 A C 0.030641 2.3022e-05
2:236104445 T C 0.058392 7.0897e-06
2:236104982 T C 0.968577 -6.7089e-05
2:236107159 A G 0.130187 -2.9727e-05
2:236114017 A G 0.050781 3.6840e-05
2:236114828 G T 0.044169 1.7371e-05
2:236115410 C T 0.067783 3.7172e-05
2:236120541 C T 0.072521 6.1363e-06
2:236126570 G A 1.563102 -8.2711e-06
2:236134459 T C 0.049311 -4.9326e-07
2:236144476 A G 0.267093 -1.1001e-06
2:236146526 G A 1.753626 -5.7579e-05
2:236152436 C T 1.487312 -4.0859e-05
2:236161982 T C 0.833233 -1.4708e-04
2:236163555 C T 1.346625 -2.4788e-05
2:236167498 A G 0.030430 -2.0413e-05
2:236174661 T C 0.486731 1.1300e-05
2:236178639 C T 0.071058 -1.2679e-05
2:236178946 A G 0.121913 -1.0153e-05
2:236181650 T C 0.053391 2.5594e-05
2:236186640 G T 1.116155 -1.5401e-04
2:236187059 C A 0.256583 3.2918e-05
2:236187746 A G 0.029719 -9.9123e-07
2:236187807 T G 0.344548 -1.7063e-05
2:236188646 G A 0.311158 1.3611e-05
2:236194064 C A 0.350264 -9.2091e-06
2:236194756 T C 0.035052 -4.2879e-06
2:236199722 A G 1.290807 -1.0949e-05
2:236205639 C T 1.148065 -1.6171e-05
2:236205782 T C 0.026233 -4.3831e-05
2:236207452 A G 0.511477 -1.5520e-05
2:236208034 A C 0.074862 1.5897e-05
2:236212004 G A 0.453513 -2.0120e-06
2:236213946 C T 1.283380 -1.5402e-05
2:236217266 T C 0.038879 -3.2568e-05
2:236224595 A C 1.098634 -4.6046e-05
2:236224848 A G 0.024551 -7.9512e-06
2:236225397 A G 1.245053 -3.3129e-05
2:236227082 T G 0.131407 -3.5447e-05
2:236228570 C T 0.567305 -1.9905e-05
2:236228602 C T 0.553043 6.4997e-06
2:236229412 A G 0.077958 9.7674e-06
2:236234204 T C 0.088991 -1.7741e-05
2:236243095 A G 1.954250 1.2312e-05
2:236244276 T C 0.734076 3.2748e-05
2:236244781 A G 0.043066 -1.8226e-05
2:236245610 A G 0.071749 -2.6476e-06
2:236246238 G C 1.952536 4.5858e-05
2:236246755 A G 0.244196 1.1997e-05
2:236256462 C A 0.113990 -2.5126e-05
2:236258222 T G 0.691510 4.4607e-05
2:236258350 A G 0.077445 1.2419e-05
2:236261923 C T 1.416641 4.4690e-06
2:236264977 A G 0.656157 -9.6098e-06
2:236270426 G T 0.950401 -1.5515e-05
2:236272114 C T 0.226367 1.6025e-05
2:236276705 T C 0.145377 1.5193e-05
2:236276796 T C 0.043189 -5.4446e-06
2:236278307 G C 0.152135 2.1506e-05
2:236278466 C T 0.878697 6.8053e-06
2:236278736 C G 1.459317 -3.7129e-06
2:236280516 T C 0.111196 -3.4186e-05
2:236281196 G T 0.278696 -1.4009e-06
2:236281253 G A 1.221758 9.9812e-06
2:236281939 T C 0.078406 9.2768e-06
2:236294260 C T 0.106924 -2.5634e-05
2:236294462 C T 0.038771 -6.5837e-05
2:236299775 A G 0.099624 8.7894e-06
2:236300468 G A 0.580925 1.7701e-06
2:236301375 A G 1.071025 -2.6063e-06
2:236313353 T G 0.325563 2.4003e-05
2:236313906 G A 1.807581 -8.4588e-06
2:236321981 C T 0.032565 -1.0479e-05
2:236323614 A G 0.029742 2.7396e-06
2:236328325 C A 0.463407 -1.4572e-06
2:236328433 A G 0.354964 2.9749e-05
2:236337773 A G 0.070262 -1.3328e-05
2:236340067 C A 0.841409 1.3986e-05
2:236341923 A G 0.051346 -7.4583e-06
2:236342051 A G 0.073963 -2.4461e-05
2:236344676 T C 0.080188 3.0747e-05
2:236351680 T G 0.036324 -7.6632e-05
2:236353735 T C 0.076946 1.2098e-05
2:236354288 T C 1.102889 -3.7842e-05
2:236358240 G T 1.145345 -2.8667e-05
2:236358314 A G 0.409643 1.2696e-05
2:236363903 C A 0.039839 -2.1712e-05
2:236367367 T C 0.325683 1.0669e-05
2:236371430 T C 0.230389 2.6290e-05
2:236375038 A G 1.548269 -1.8279e-05
2:236378057 A G 0.106392 -9.2549e-06
2:236380557 C T 0.303027 -8.3141e-06
2:236387572 G A 0.207363 1.7681e-05
2:236391963 T C 1.626918 -5.1585e-05
2:236392209 C G 1.626298 -5.8314e-05
2:236394530 T C 0.034120 -1.8250e-05
2:236394614 C T 1.014363 -3.8291e-05
2:236395129 A G 0.077442 -3.9418e-06
2:236399079 A G 0.035029 -7.4620e-06
2:236404445 G A 1.610699 -4.1499e-05
2:236406817 T C 0.030654 -2.6957e-05
2:236407861 C T 0.292916 1.9053e-05
2:236413722 T C 1.667975 -2.1015e-05
2:236414340 T G 0.038853 -9.6146e-06
2:236415653 C T 0.246186 -6.6978e-06
2:236417173 A G 0.140791 8.4652e-07
2:236420446 A G 0.067585 -4.8013e-05
2:236422975 G A 1.046010 -2.4996e-05
2:236427391 G A 0.087809 1.6345e-06
2:236429013 A G 0.025217 3.3470e-05
2:236433770 T C 0.049905 1.0613e-05
2:236435745 C T 1.895559 5.7976e-06
2:236439284 T C 0.031209 2.5120e-05
2:236446406 G A 0.026986 1.5390e-05
2:236452819 G A 0.219918 1.9283e-05
2:236452926 G A 0.048830 3.8637e-06
2:236453295 A G 0.054124 -3.6188e-06
2:236453912 C A 0.109456 3.1746e-06
2:236455340 A G 1.579721 -3.5253e-05
2:236455848 A T 0.092775 -9.2290e-06
2:236458829 C T 0.369988 1.5878e-05
2:236465612 T C 0.063440 1.3342e-05
2:236469351 T G 0.042981 2.9101e-05
2:236471151 G A 0.929319 -4.3323e-05
2:236477646 T C 0.069136 -2.9053e-06
2:236483284 G A 0.243482 -1.2927e-05
2:236486739 G A 0.400564 3.0213e-06
2:236491327 T C 0.049194 1.0986e-05
2:236491704 C T 1.015483 3.4247e-05
2:236492751 T C 0.068175 5.1374e-05
2:236500423 G A 0.782478 4.9517e-05
2:236504324 C T 0.232411 1.1533e-04
2:236506324 G T 0.359092 -1.0631e-05
2:236507971 G A 0.391927 -5.6695e-06
2:236509606 A G 0.118414 -3.3894e-05
2:236512697 G A 0.047873 -1.4319e-07
2:236516127 G T 0.027979 2.7964e-05
2:236517302 A G 0.062703 -6.4900e-06
2:236518483 A G 0.038609 1.8793e-05
2:236519555 T C 0.484933 2.1369e-05
2:236522067 T A 0.490370 -5.0561e-05
2:236530681 C T 0.280835 3.6237e-05
2:236531533 G C 0.081785 8.5404e-06
2:236540687 A G 0.032416 -2.6575e-05
2:236543297 T C 0.613844 -1.0221e-05
2:236546555 A G 0.027054 5.4820e-06
2:236547098 G A 0.393813 -1.0358e-05
2:236547443 A G 0.072573 1.9756e-05
2:236548644 C A 0.072028 2.7079e-05
2:236551121 A G 0.107245 2.0158e-05
2:236559912 T G 0.944840 1.0659e-05
2:236559953 C A 0.588958 1.4934e-05
2:236563151 A G 1.283000 2.6770e-05
2:236579860 T C 0.125435 -3.4826e-05
2:236586227 G A 0.382881 2.2014e-05
2:236601676 T C 0.113714 9.8501e-06
2:236607501 C T 0.079646 9.9195e-06
2:236610793 A G 0.095249 4.2245e-06
2:236613456 A G 0.476085 5.8157e-06
2:236614630 C T 0.334168 -2.9313e-06
2:236614831 G A 0.824589 -1.7780e-05
2:236617420 T C 0.107635 -3.7430e-05
2:236618246 C A 0.524584 -1.8840e-05
2:236618388 G T 0.826582 -7.8570e-06
2:236618425 C T 0.862779 -6.5798e-06
2:236618841 T C 0.061531 7.2673e-09
2:236619166 T G 0.081843 -2.8523e-05
2:236619385 T C 0.807493 5.8684e-06
2:236619713 C T 0.506015 3.5735e-05
2:236627892 G A 0.465610 4.7590e-06
2:236628038 A G 0.061460 -1.2180e-05
2:236634186 T C 0.044987 -4.8464e-05
2:236644069 T C 0.110381 2.2467e-05
2:236655526 A G 0.704562 -1.3722e-05
2:236659745 C T 0.045727 -3.8654e-06
2:236665271 C T 1.137133 -2.5424e-06
2:236668638 G A 1.614117 -6.8542e-06
2:236672636 A G 0.555659 7.5640e-06
2:236677637 G A 0.037343 -1.2364e-05
2:236682444 A G 0.040712 -3.7052e-05
2:236683215 G A 0.025337 7.2657e-06
2:236683286 G C 0.057130 1.0795e-06
2:236685278 T C 0.093421 -1.9114e-05
2:236687334 C T 1.611374 -1.0843e-05
2:236697115 C T 0.552576 5.2632e-06
2:236697476 G A 0.080432 -1.6974e-05
2:236698255 C G 0.021247 -7.8197e-06
2:236699481 T C 0.025220 -1.9670e-05
2:236700821 C T 1.069763 8.6354e-06
2:236708166 T C 0.601789 1.0419e-05
2:236717409 A G 0.031371 9.4829e-06
2:236720002 G A 1.973835 2.3457e-05
2:236722125 T C 0.028323 6.7571e-07
2:236724334 A T 0.126386 2.8862e-05
2:236724551 A C 0.029767 -1.2194e-05
2:236728114 T C 0.599819 4.5487e-06
2:236736084 C T 0.445188 -4.4091e-05
2:236745085 A G 0.082295 -4.2034e-05
2:236748266 C T 1.126065 1.3238e-05
2:236760615 T C 0.091221 1.7049e-05
2:236761871 G A 0.021656 -2.2476e-05
2:236768480 G C 0.145458 3.0360e-05
2:236770815 T C 0.579000 1.2582e-05
2:236775914 C G 0.074635 -2.0969e-05
2:236777625 G A 0.946421 -3.8983e-05
2:236779951 T C 0.072057 -1.3337e-05
2:236787107 C A 0.091484 -1.4926e-06
2:236788952 A G 1.884254 -7.2392e-06
2:236790415 G C 0.479425 1.3445e-05
2:236795343 C A 0.816114 -1.8363e-05
2:236797400 A G 0.038534 1.1183e-05
2:236808282 G A 0.044416 -1.3052e-05
2:236816525 A G 0.036126 -6.9165e-06
2:236817629 T C 1.552931 -2.8240e-05
2:236820468 A G 0.029021 2.2046e-07
2:236820561 A G 0.041517 4.4130e-06
2:236823716 A G 0.076660 -1.8596e-05
2:236825815 A C 0.039209 2.9674e-05
2:236831058 G A 0.051920 2.1301e-06
2:236834783 A G 0.727575 -8.9494e-06
2:236836477 T C 0.036181 3.5361e-07
2:236837683 T C 0.090958 1.8111e-05
2:236838529 C T 0.367259 -6.6868e-05
2:236845654 A G 0.136662 2.3742e-05
2:236846277 A G 0.083515 2.3129e-05
2:236847318 T C 1.105097 -1.4193e-05
2:236850071 T C 1.050119 -6.0182e-06
2:236853252 G C 0.040498 -2.0190e-05
2:236854031 A G 0.056682 -1.9299e-05
2:236857632 A G 0.043397 -1.7078e-05
2:236858415 A C 0.089552 1.5165e-05
2:236861280 C T 1.143216 -9.5304e-06
2:236861750 A G 0.041790 -2.3719e-06
2:236867448 T C 0.033231 -3.6003e-06
2:236867906 A G 0.112951 3.1323e-05
2:236870001 A G 0.036032 2.5727e-05
2:236872445 G A 0.057123 -1.7648e-05
2:236872747 T C 0.106810 -1.3457e-05
2:236879377 A G 0.056003 -1.3681e-05
2:236879689 A G 0.036305 -7.9343e-06
2:236882049 A G 0.042384 -1.4363e-05
2:236883545 G A 0.036632 -1.1750e-05
2:236885283 G A 0.065910 7.1658e-06
2:236898903 T C 1.111075 1.7208e-07
2:236900112 A G 0.041920 -7.0476e-06
2:236900959 A G 0.116726 -1.1167e-05
2:236905308 A C 0.687294 -1.2914e-05
2:236908712 A G 0.099481 -1.1436e-05
2:236911150 C T 0.052108 1.7740e-05
2:236911466 T C 0.672428 -2.0205e-05
2:236912933 C T 1.966435 -1.6287e-05
2:236913704 A G 0.025145 2.5413e-05
2:236914116 G A 0.328731 3.6567e-05
2:236922541 C T 1.174288 3.1859e-06
2:236932156 A G 0.041589 -3.4978e-05
2:236932585 G A 0.180922 -2.5366e-05
2:236937169 T G 0.024918 2.2977e-05
2:236941567 A G 0.081564 5.7153e-06
2:236941983 A C 0.083359 1.1513e-05
2:236942886 T G 0.022821 1.6743e-06
2:236949119 G A 0.343535 6.2253e-05
2:236950277 A C 0.315926 7.8794e-05
2:236950932 T C 0.032452 -4.7265e-05
2:236951982 T C 1.299444 -2.1230e-05
2:236952816 A G 0.308509 4.1072e-06
2:236954470 A G 0.124309 2.0823e-05
2:236957446 T C 0.138418 2.0990e-05
2:236957822 A G 1.038122 1.3083e-05
2:236958156 T C 0.049327 -2.0525e-05
2:236958688 A G 0.965542 -1.5034e-05
2:236958891 A G 0.046941 -2.7930e-05
2:236961088 A C 0.099764 -1.9323e-05
2:236961699 A G 0.422701 3.4831e-06
2:236962134 C T 0.083479 -2.7845e-05
2:236976106 G A 1.054910 -3.2334e-05
2:236982058 G A 0.181520 5.0669e-05
2:236984471 A G 0.036159 -1.1506e-06
2:236984704 T C 0.042491 -1.2070e-05
2:236988254 G A 0.369524 -8.8741e-06
2:236989789 T G 0.030183 -2.0284e-05
2:236995045 C G 0.464526 3.0103e-05
2:236995326 G T 0.061401 -2.9607e-05
2:236995922 G T 1.965572 -5.0217e-06
2:237000674 A G 0.026174 6.4764e-05
2:237002320 C A 0.081795 4.1584e-05
2:237013685 A G 0.048892 -7.9263e-07
2:237015335 A G 0.036814 2.2095e-06
2:237016087 T C 0.748137 -8.7091e-06
2:237017819 G A 0.037619 -2.6322e-06
2:237021379 T G 0.186427 5.7796e-06
2:237022507 A G 0.282896 4.5658e-05
2:237024294 G A 0.220593 1.4874e-05
2:237027994 T C 0.110559 -1.6776e-05
2:237030783 G C 0.793676 3.6948e-05
2:237032837 A G 0.515544 3.5417e-05
2:237037246 T C 0.120988 -3.4238e-05
2:237037340 G A 0.779180 7.0749e-06
2:237037543 T C 0.053965 -2.6025e-05
2:237038982 T C 0.038781 6.9979e-06
2:237039064 G A 0.268349 -4.5095e-05
2:237043037 G A 1.963536 3.3019e-06
2:237055783 G A 0.021263 1.6027e-05
2:237058152 T G 0.271169 2.9150e-05
2:237062366 C T 0.028661 2.1815e-05
2:237063065 G A 0.335664 -1.1301e-05
2:237064247 A G 0.034260 3.0467e-05
2:237066110 A G 0.592318 1.9690e-05
2:237079964 C A 0.241214 2.6490e-05
2:237083077 C T 0.631235 1.3176e-05
2:237088980 T C 0.120397 -2.7067e-05
2:237103697 T G 0.236848 4.2428e-05
2:237104704 C T 0.237809 4.3551e-05
2:237105055 T C 0.113159 6.8790e-05
2:237117624 A G 0.346726 -1.1875e-05
2:237127911 T C 0.040167 -2.5243e-05
2:237129535 T C 0.277638 6.2569e-06
2:237131159 A C 0.663973 9.0235e-06
2:237132208 T C 0.029057 1.3348e-05
2:237136462 T C 0.099040 -8.4641e-06
2:237136818 A G 0.031501 -1.0382e-05
2:237147204 C G 0.182075 6.1393e-05
2:237149375 T C 1.578461 -4.7062e-05
2:237149941 T C 0.915079 -3.4324e-05
2:237153813 A C 0.036834 -4.9028e-05
2:237156549 A G 0.312748 1.0031e-04
2:237167931 G A 0.060090 3.7936e-06
2:237169369 G A 0.096378 -1.2236e-05
2:237173309 A C 0.031478 2.6570e-05
2:237182584 C T 0.034256 -1.1922e-05
2:237183481 G A 1.616902 -7.9601e-05
2:237196777 G A 0.109316 1.2503e-05
2:237196884 C G 0.086022 3.8554e-05
2:237198394 A G 0.070314 -6.0373e-06
2:237200388 C T 0.138308 -6.9410e-05
2:237209072 G T 0.058305 1.3467e-05
2:237218318 C T 0.027502 7.0236e-06
2:237223051 T C 0.044887 2.0344e-06
2:237228869 A G 0.054997 1.1153e-05
2:237229647 G C 0.119875 -3.2110e-05
2:237240918 A G 0.067017 -1.4033e-05
2:237242082 C T 0.775298 -8.9779e-06
2:237243451 G A 0.038736 -2.7672e-05
2:237244174 G C 0.036548 -2.3293e-05
2:237245634 A C 0.146400 6.7332e-05
2:237247790 C T 0.334008 -3.7875e-05
2:237263681 A C 0.077718 -1.8251e-05
2:237268617 A G 0.270361 7.9237e-05
2:237273027 G A 0.481742 1.7529e-05
2:237273642 A G 0.041290 1.6667e-05
2:237276139 A G 0.360900 -2.9669e-05
2:237280115 A G 0.064761 -2.2071e-05
2:237300677 C T 0.084440 -7.4946e-06
2:237306896 T G 0.152424 -1.6912e-05
2:237307333 C T 0.056240 -2.9757e-05
2:237312406 T G 0.093525 1.2542e-05
2:237314747 G A 0.910824 -2.2033e-06
2:237315750 T C 0.071012 3.1026e-05
2:237324356 G A 0.081486 -2.9581e-05
2:237338764 T C 0.045208 -3.8968e-05
2:237349917 A G 0.055981 -1.2320e-05
2:237351367 C T 0.963715 -1.3195e-05
2:237362228 G T 0.446441 -2.3424e-05
2:237374309 T C 0.450842 1.0878e-05
2:237374374 T C 0.051339 -1.9820e-05
2:237374720 T C 0.045630 -1.3115e-05
2:237398980 T C 0.441650 -2.3251e-05
2:237400906 T C 0.047149 -3.8556e-06
2:237404093 G T 0.036551 -7.5112e-06
2:237404237 T G 0.028378 7.0128e-06
2:237405693 G A 0.051654 2.2294e-05
2:237406091 A G 0.036201 -1.0481e-05
2:237410552 C G 0.020988 -4.4483e-06
2:237416406 T C 0.046000 2.1468e-05
2:237418322 G A 0.052969 -2.2180e-05
2:237418393 T C 0.250876 -8.3043e-06
2:237421735 C T 0.128200 -1.9986e-05
2:237422484 C T 0.047941 1.4100e-05
2:237427218 C T 0.021952 -5.9906e-07
2:237431902 A G 0.056929 -1.0724e-06
2:237436214 G A 0.097141 -1.5246e-05
2:237437977 G A 0.112442 -1.7631e-05
2:237439928 T C 0.065884 -6.4297e-05
2:237441182 G T 0.153489 -1.7914e-05
2:237445682 T C 0.052508 -1.6143e-05
2:237446000 T C 0.089874 -1.0976e-06
2:237446265 C T 0.138545 -1.4392e-05
2:237453943 A G 0.028898 7.5449e-06
2:237457883 T C 0.032325 8.1031e-06
2:237458772 T G 0.061434 1.0253e-07
2:237462745 C T 0.316264 1.6330e-05
2:237471334 A C 0.139590 -5.7542e-07
2:237472595 C T 0.234573 3.6490e-06
2:237477938 G A 0.129992 -1.6875e-06
2:237481969 A G 0.786285 -9.3369e-05
2:237486712 G A 0.286740 -2.0502e-05
2:237486787 A G 0.153122 -3.1740e-05
2:237493731 T C 0.032685 -4.3283e-05
2:237493808 T C 0.093045 6.3740e-06
2:237494334 T C 0.384994 -7.5393e-06
2:237507333 C T 0.080019 -1.7364e-07
2:237508807 C T 0.022935 3.5828e-06
2:237509207 A G 0.389691 3.8058e-07
2:237511679 T G 0.187615 3.5459e-05
2:237515590 A G 0.044023 1.3919e-05
2:237515908 T C 0.033383 -3.5230e-06
2:237517937 C T 0.407234 -2.0477e-05
2:237521842 A C 0.430319 -1.2987e-05
2:237526827 C A 0.434616 -1.3486e-05
2:237528780 A G 0.033711 -2.7060e-05
2:237532172 G T 0.038041 -4.0218e-05
2:237535062 T C 0.295133 -6.2371e-06
2:237541504 G A 0.167559 1.7101e-05
2:237541512 A G 0.089601 3.7438e-05
2:237541885 T C 0.091633 1.3479e-05
2:237543234 G A 0.037606 -3.8472e-05
2:237544361 A C 0.020906 1.8761e-05
2:237547863 A G 1.541702 2.1299e-05
2:237548169 A G 0.072797 5.7255e-06
2:237548845 C T 0.110128 3.3760e-07
2:237549301 T C 1.412197 2.5774e-05
2:237550771 T C 0.028359 -1.6287e-05
2:237554988 A G 1.632131 5.9209e-05
2:237562607 C T 0.077079 -3.3191e-05
2:237567361 T G 1.245466 8.0158e-05
2:237567999 T C 0.044007 1.0478e-05
2:237569319 G A 0.087702 8.3387e-06
2:237572163 T G 0.028099 -1.1090e-05
2:237575576 C G 0.110478 -2.1009e-05
2:237577484 T C 0.039265 -1.7311e-05
2:237578529 C T 0.306932 -2.7496e-05
2:237580156 A G 0.057415 1.5201e-05
2:237587029 G C 0.043647 -4.6020e-05
2:237587260 G A 0.139337 -1.5958e-05
2:237587346 A G 0.868499 -5.7101e-05
2:237589104 C T 0.327338 -1.4965e-07
2:237592144 A G 0.178887 -3.2023e-05
2:237594162 C T 1.951702 -2.4559e-05
2:237594511 A G 0.484076 1.4153e-07
2:237595539 T C 0.315098 -9.7988e-06
2:237595867 C T 0.756099 -2.4597e-06
2:237597577 T G 0.311697 -1.3573e-05
2:237597846 T G 0.999374 -3.2256e-05
2:237598117 C T 0.630437 -3.7502e-05
2:237600207 C T 0.051067 4.6033e-06
2:237601866 T C 0.199118 6.7113e-06
2:237604353 T C 0.263340 -1.2430e-05
2:237613658 A G 0.124789 -4.1926e-05
2:237614331 A G 0.061184 6.1214e-06
2:237614357 A G 0.479029 -9.8798e-06
2:237617351 A G 0.052264 6.1023e-06
2:237621781 C A 0.141034 -5.8995e-06
2:237626540 G A 0.052647 -9.1599e-06
2:237627131 T C 0.045458 2.2490e-05
2:237629858 C G 1.779109 -1.1990e-05
2:237637845 T C 0.035467 1.3194e-05
2:237641530 C A 0.186921 -2.6928e-07
2:237644199 G A 0.841510 -5.8829e-06
2:237646564 T C 0.048963 1.6763e-05
2:237657809 A G 0.186310 2.8723e-06
2:237663802 G A 0.059519 -1.1765e-05
2:237672388 G A 0.802274 4.4785e-06
2:237672543 T C 0.587699 4.5381e-06
2:237674517 G A 0.046587 -4.5495e-05
2:237678363 G T 0.044650 -1.2876e-06
2:237679840 T C 0.080334 2.0722e-05
2:237681355 T C 0.386851 -6.6970e-05
2:237681386 C T 0.032387 -1.7789e-05
2:237683005 T C 0.722975 -4.2254e-05
2:237685636 G C 0.290781 -6.5866e-07
2:237689044 C A 1.395280 -1.1128e-05
2:237689152 A G 0.049700 9.5138e-06
2:237689283 A G 1.400295 -1.3100e-05
2:237692182 C T 0.028554 -1.2621e-05
2:237692770 C T 1.264272 -1.8327e-05
2:237693334 C A 0.063222 2.1296e-05
2:237697699 C T 1.844957 -4.1670e-06
2:237698676 A G 1.554751 -8.7685e-06
2:237698887 T C 0.289638 4.3005e-06
2:237701420 T C 0.056549 -2.1977e-05
2:237702150 T C 0.133020 -3.3873e-05
2:237704387 G A 1.548489 7.0957e-06
2:237704449 G T 1.844804 -6.5070e-06
2:237705854 T G 0.195740 1.3665e-05
2:237708487 T C 1.351286 -2.8322e-07
2:237715216 C A 0.147039 -3.3660e-06
2:237716992 A C 0.020286 3.6978e-06
2:237717547 A G 0.032793 -1.4832e-05
2:237721142 T C 1.395562 8.8275e-06
2:237721740 A C 0.032393 7.0529e-06
2:237723694 C T 0.343496 -5.7616e-06
2:237729564 T C 0.127376 -1.4033e-05
2:237739343 A C 0.030994 -4.6777e-05
2:237740558 A C 0.466883 -5.4706e-06
2:237750654 T C 0.092415 1.8468e-05
2:237751111 A G 0.123312 4.0734e-05
2:237751372 T C 0.029303 8.9568e-07
2:237751641 C T 0.186658 -1.9908e-05
2:237753042 C G 0.158851 1.9087e-05
2:237753457 G C 0.487455 -2.1024e-05
2:237756139 G A 0.110397 7.3753e-06
2:237756905 G T 0.167378 2.0711e-05
2:237766431 G A 0.547538 2.2564e-05
2:237770185 T C 0.048782 7.9256e-06
2:237777642 A G 0.200138 1.3820e-05
2:237783398 A G 0.475945 -4.0948e-06
2:237791541 G A 1.473556 -4.7007e-06
2:237796404 C A 0.056659 -7.8989e-06
2:237796737 T C 0.070272 -1.6963e-05
2:237801497 C T 0.971141 -5.2271e-07
2:237803163 T C 0.161960 6.0066e-06
2:237805687 G T 0.068779 -2.2605e-05
2:237806307 A C 0.538849 5.6077e-07
2:237808102 G T 0.055945 8.3704e-06
2:237811564 A G 0.133507 3.3736e-07
2:237818012 G A 0.978782 1.2080e-05
2:237822397 T C 0.073778 2.0181e-06
2:237822978 G T 0.031085 -4.9982e-05
2:237823477 C G 0.039680 1.9503e-05
2:237831969 T C 0.028346 9.5205e-06
2:237832288 C A 0.318292 9.0311e-06
2:237837523 T C 0.172133 3.8924e-05
2:237842124 G A 1.249055 5.9597e-06
2:237842980 G A 0.182467 3.1462e-05
2:237843294 A G 0.042722 -2.4526e-05
2:237845916 C T 0.791835 -2.6151e-05
2:237846677 C T 0.267560 -7.4928e-06
2:237854361 G A 0.083713 4.2610e-06
2:237854447 G A 1.230343 2.1642e-05
2:237856748 T C 0.072794 4.6104e-06
2:237857605 A C 1.172538 2.0138e-05
2:237869999 T C 0.037295 3.5183e-06
2:237872733 A G 0.190491 -1.2101e-05
2:237874257 T C 0.215464 -1.3746e-06
2:237877513 T C 0.120917 2.6283e-05
2:237880835 A G 0.027301 -1.4312e-05
2:237880975 T C 0.268118 8.9036e-06
2:237885047 G A 0.029586 -3.9890e-05
2:237890237 T C 0.035159 1.6505e-05
2:237894481 G T 0.033585 9.1442e-06
2:237894910 A G 0.297139 -9.1879e-05
2:237901421 G C 0.028901 -2.1566e-06
2:237901807 G T 0.506878 3.0573e-05
2:237919524 A G 1.373432 -1.0845e-05
2:237920631 T C 0.041796 2.4469e-06
2:237924382 A G 0.226899 1.8198e-05
2:237924504 C T 0.640343 -6.4892e-06
2:237925505 T C 0.715221 -4.9638e-06
2:237925965 T G 0.711810 -3.5485e-06
2:237947288 A G 1.352688 -1.3623e-05
2:237947882 T C 0.552199 -2.6214e-05
2:237949621 A G 0.619998 6.9364e-06
2:237951305 A G 0.042241 2.2221e-05
2:237954908 C T 1.960515 -2.2612e-05
2:237956312 G C 0.170406 2.0831e-05
2:237962641 T G 0.027330 5.9975e-07
2:237962838 T C 0.243641 -1.5674e-05
2:237965879 C T 0.051508 1.0982e-05
2:237967894 A G 0.142135 -1.3224e-05
2:237980691 G A 0.409039 4.3016e-06
2:237984222 C T 0.028583 -2.8296e-05
2:237992613 A G 1.024019 -1.3483e-06
2:237993194 G A 0.056367 1.4991e-05
2:237998872 A G 0.488344 -1.6334e-05
2:238010773 T C 0.028700 -2.7353e-05
2:238023806 T C 0.183662 -2.5105e-05
2:238024597 G A 0.103662 -2.3510e-05
2:238039927 A G 0.048395 7.5816e-06
2:238053498 A G 0.072505 3.1652e-05
2:238067230 T C 0.040300 -6.1031e-06
2:238069457 T C 0.047990 2.7059e-06
2:238085547 A C 0.126727 2.1443e-05
2:238087314 G A 0.149204 1.6897e-05
2:238091707 A G 0.073359 1.7713e-05
2:238092122 T C 0.143378 1.3988e-05
2:238092650 T C 0.057058 6.2694e-06
2:238095090 G A 0.504018 -1.3139e-05
2:238103234 G A 0.062287 7.8349e-06
2:238103614 C G 1.541670 7.1545e-07
2:238105802 T G 0.057565 -4.8311e-06
2:238113706 G T 0.137230 -8.8473e-07
2:238114741 C A 1.632086 6.8851e-05
2:238118407 T C 0.834525 1.5033e-05
2:238119266 C T 0.744216 6.0804e-05
2:238134712 G A 0.030962 7.2107e-06
2:238137369 G A 0.123098 4.6628e-06
2:238138440 T C 0.060077 4.4041e-06
2:238141786 T A 0.039469 -2.0343e-05
2:238143156 C T 0.051138 -1.9056e-05
2:238151886 T C 1.061641 -8.4236e-06
2:238169076 G A 0.077673 9.8715e-06
2:238170787 T C 0.250967 9.8360e-06
2:238172570 T C 1.063706 -8.5356e-06
2:238172886 G T 0.152989 -5.4928e-05
2:238189504 C T 0.307003 -1.5091e-05
2:238190389 A G 0.387003 -2.5177e-06
2:238190988 G A 0.077812 -2.6961e-05
2:238192736 G A 0.066562 -9.9597e-06
2:238194458 C T 0.057091 8.5505e-05
2:238194465 T C 0.035107 2.4681e-05
2:238197739 A C 1.161181 4.6138e-05
2:238208037 A G 0.036567 2.3096e-05
2:238208510 T C 0.065894 5.1331e-06
2:238208652 A G 0.653086 3.3721e-05
2:238209075 T C 0.500750 -2.3824e-05
2:238209372 G C 0.197804 1.2422e-05
2:238209871 G A 0.250776 2.5851e-05
2:238214039 T C 1.274250 1.7234e-05
2:238214474 G A 0.457600 2.2984e-05
2:238218144 T C 0.119586 -2.2526e-04
2:238222796 T C 0.105197 -3.6955e-06
2:238224537 A G 0.409123 1.2000e-05
2:238225145 C T 0.042420 -2.6043e-05
2:238226000 T C 0.021435 -2.3272e-07
2:238227594 A G 0.632469 -2.2498e-05
2:238229432 G A 0.175946 1.2448e-05
2:238229550 A C 0.025885 1.9722e-05
2:238229802 T C 0.040008 -8.5306e-06
2:238231905 T C 0.046227 -7.6147e-06
2:238233717 C T 0.031952 -9.8762e-06
2:238235082 A C 0.635695 3.4429e-05
2:238240863 T C 0.208155 9.6813e-06
2:238243464 G C 1.515002 -1.5809e-05
2:238244963 G A 1.262561 -7.4422e-06
2:238247734 G C 0.195175 -3.7945e-05
2:238249108 C T 0.223962 4.3204e-05
2:238250502 T C 0.053115 2.5628e-05
2:238255285 A G 0.032874 4.3032e-06
2:238257013 A G 0.208690 6.6383e-06
2:238259210 G A 0.037889 -2.8062e-05
2:238260136 T G 0.022192 -1.1254e-05
2:238260797 G A 0.080480 9.3289e-06
2:238260829 T G 1.179553 -4.6405e-05
2:238262021 A G 0.058019 7.1641e-06
2:238266633 A G 0.830526 -2.8517e-05
2:238269871 G C 0.325644 -1.6233e-05
2:238270545 C T 0.045662 -8.3083e-06
2:238271284 C A 0.263668 -1.0624e-05
2:238277379 T C 0.039758 -3.4535e-05
2:238278142 A G 0.448966 -1.9508e-05
2:238282700 G T 0.525863 -4.0050e-06
2:238290066 A G 0.042861 1.3611e-05
2:238299021 C T 0.108566 3.3915e-05
2:238301184 A G 1.300174 -2.0829e-05
2:238312274 G C 1.936320 -3.5795e-06
2:238316009 A G 0.121183 1.0103e-06
2:238316137 T C 0.026973 -2.0546e-06
2:238317120 T C 0.045192 -9.3460e-06
2:238317820 C G 0.028284 -1.4347e-05
2:238318494 T C 0.030238 -2.4184e-06
2:238320002 G T 0.116983 2.4535e-06
2:238320780 G C 1.653154 -7.6780e-06
2:238321212 A C 1.067357 -2.0560e-05
2:238321687 T G 0.381141 1.5452e-05
2:238325700 C G 0.065387 3.3656e-05
2:238332738 T C 0.083840 -1.9095e-05
2:238332917 T C 0.027950 2.3260e-05
2:238334742 C T 0.165576 -1.4341e-05
2:238337627 G T 0.037220 2.1253e-05
2:238345406 C G 0.043069 8.5405e-06
2:238346846 T C 0.028433 -5.1728e-05
2:238351502 T C 0.043189 -1.7998e-05
2:238360708 T G 0.501133 6.4864e-06
2:238364442 C T 0.037801 1.2170e-05
2:238387228 G A 0.499257 1.3681e-06
2:238389492 A G 0.028732 1.3262e-05
2:238390686 T C 0.161350 8.4079e-07
2:238395202 T C 0.135796 -8.2248e-06
2:238397461 A G 0.040436 -8.0234e-06
2:238402622 T C 0.064955 -5.6864e-06
2:238403192 T C 0.042975 2.7529e-05
2:238405128 G A 1.902229 -6.3337e-05
2:238410068 A G 0.178478 -1.8924e-05
2:238416611 A G 0.068441 -4.6140e-05
2:238421690 T C 0.037343 -1.4023e-06
2:238425215 T C 0.055218 -9.2783e-06
2:238427251 A G 0.344778 -1.3868e-05
2:238433687 A G 0.049087 3.0779e-05
2:238434434 T C 0.342149 -1.2192e-05
2:238434847 T C 0.033510 4.4264e-06
2:238435586 A G 0.026109 -2.3965e-05
2:238439313 G C 0.241106 -3.4201e-05
2:238443226 G A 0.510886 -2.2385e-05
2:238443483 T C 0.209411 2.5647e-05
2:238443509 G A 0.166605 -2.0895e-05
2:238445593 G A 0.551144 -3.0358e-05
2:238447964 T C 0.050875 4.8482e-06
2:238449007 C T 0.260383 -2.3810e-05
2:238451167 A G 0.381200 -2.6561e-05
2:238454206 A G 0.073073 3.8935e-06
2:238456609 G A 0.170211 -4.4601e-06
2:238458762 A G 0.050223 -1.5336e-05
2:238462325 C T 0.024181 -4.7324e-05
2:238463399 G T 0.263928 -1.3371e-05
2:238468081 T G 0.150847 -1.1244e-05
2:238469824 G T 0.100007 -3.1700e-05
2:238470990 T C 0.196437 1.9622e-05
2:238471236 C G 0.207622 -2.4211e-05
2:238477391 T C 0.065858 6.6046e-05
2:238479033 G A 0.052660 -3.9281e-05
2:238481815 G A 0.032221 -3.3252e-05
2:238483729 G A 0.320795 -3.1694e-05
2:238483874 A C 0.059726 -2.5081e-05
2:238485713 A G 0.313271 -3.6890e-05
2:238487257 A G 0.229149 3.0695e-05
2:238487353 C G 0.839179 -2.3999e-05
2:238492107 A C 0.131927 3.9968e-05
2:238494742 G A 0.377808 1.1156e-05
2:238498038 T G 0.141972 -2.3622e-05
2:238498996 G A 0.264145 -5.0613e-05
2:238499528 G T 0.210011 -1.3378e-05
2:238499998 G A 0.409766 -4.6749e-05
2:238501376 C G 0.852386 -2.2647e-05
2:238502381 G A 0.750928 8.5942e-06
2:238502591 G A 0.585154 -1.5118e-05
2:238502672 T C 0.086703 2.2542e-05
2:238502987 G T 0.266323 -3.1192e-05
2:238505096 A C 0.138652 -3.0103e-05
2:238509759 A G 0.163872 -1.1462e-05
2:238510898 T C 0.187927 8.3641e-06
2:238512217 G A 0.449329 3.0088e-05
2:238515084 A G 0.359112 -6.2295e-06
2:238522813 A G 1.093769 3.0801e-05
2:238525915 G A 0.022283 -7.6971e-06
2:238526480 C A 0.150379 -2.5482e-05
2:238526542 G A 0.073002 -2.2024e-05
2:238540246 G T 0.103341 -5.6552e-06
2:238541264 T C 0.037181 -4.0423e-05
2:238548299 A G 0.490065 -5.9193e-06
2:238548775 A G 0.027336 1.3016e-05
2:238549357 A C 0.601477 1.9079e-05
2:238552973 T C 0.172662 -7.4021e-07
2:238561249 G A 0.317662 -1.0112e-05
2:238566281 A G 0.043562 -2.6047e-05
2:238568940 G T 0.181980 -2.1269e-06
2:238569169 T C 0.065848 -3.5017e-06
2:238577233 C G 1.826085 1.4227e-05
2:238578307 T C 0.108446 3.2808e-06
2:238579147 C T 1.948489 -4.0349e-05
2:238582301 T G 1.516044 2.2199e-06
2:238584886 A G 0.022802 -2.2186e-05
2:238589823 G T 0.732903 -7.6764e-06
2:238590702 A G 1.515294 -2.9161e-06
2:238591299 T C 0.087517 -5.2613e-06
2:238594058 T C 0.053004 -1.2677e-06
2:238607452 T C 0.032747 -6.1732e-06
2:238608955 A G 0.060064 -2.7301e-05
2:238610563 G A 0.442766 1.9294e-05
2:238620979 T C 0.052641 9.7227e-06
2:238624789 T C 0.052514 1.3288e-07
2:238626664 A C 0.059282 -2.6133e-05
2:238629930 T C 0.060382 -4.4388e-05
2:238630236 T C 1.116304 -1.9461e-05
2:238631222 G A 0.436424 1.3498e-05
2:238634509 G A 0.085420 -1.8697e-05
2:238638083 T C 0.044640 2.4416e-05
2:238643262 C T 0.149334 7.7181e-06
2:238643840 A G 0.044663 -2.1458e-05
2:238644523 C A 0.060577 -2.4183e-05
2:238645035 G A 0.178650 3.3146e-06
2:238646008 G A 0.035386 -7.4968e-06
2:238652130 G A 0.046665 1.3554e-05
2:238654460 T C 0.037038 -6.1170e-06
2:238655164 T C 0.043910 -2.1113e-05
2:238658329 T C 0.050843 -2.2075e-05
2:238658722 A G 0.098310 -1.1361e-05
2:238668783 G A 0.094064 3.8469e-06
2:238671889 A G 0.035922 -4.7664e-06
2:238672703 G C 0.456318 1.0657e-06
2:238686702 A G 0.446629 -4.2934e-06
2:238687893 A G 0.299444 -2.0115e-06
2:238688244 G A 1.970268 -3.5022e-05
2:238689431 C T 0.063495 -1.5475e-05
2:238689558 G A 0.130625 -1.7879e-05
2:238690399 T C 0.037885 1.3345e-05
2:238694547 A G 1.408442 3.4769e-05
2:238710382 G A 0.064689 -5.5215e-06
2:238712175 T C 0.224767 -1.6786e-05
2:238718368 A G 0.060489 -7.9463e-06
2:238724892 T G 0.261565 1.4086e-05
2:238726817 G A 0.021429 1.2604e-05
2:238732864 A G 0.077069 -1.3089e-05
2:238733633 G A 0.059337 3.3004e-06
2:238734415 C T 0.021672 8.1338e-06
2:238738488 A G 0.282374 -3.7585e-05
2:238746880 T G 0.946807 -6.6705e-06
2:238752088 T C 0.334320 9.0158e-06
2:238760118 G A 0.666923 -7.8158e-06
2:238761377 C T 0.356739 -1.1367e-05
2:238766131 C G 0.457512 1.6715e-05
2:238767707 T C 0.030047 1.5872e-06
2:238772183 C T 0.034110 -4.4556e-06
2:238772536 C G 0.300164 1.2945e-06
2:238774130 G A 0.294708 -1.1299e-06
2:238779232 A C 0.270157 -4.7418e-06
2:238780143 C T 0.063790 2.0526e-09
2:238781352 A G 0.270799 -9.7797e-07
2:238784293 G A 0.281102 5.0749e-05
2:238785459 T G 0.049895 5.1451e-06
2:238789195 A C 0.310492 1.7356e-05
2:238790798 T C 0.133082 6.5242e-06
2:238793068 A G 1.038499 -1.4774e-05
2:238796653 A G 1.346950 1.9214e-05
2:238797809 C T 0.329192 7.5511e-06
2:238799565 T C 0.020368 -1.1889e-05
2:238801297 T C 1.256083 4.0708e-06
2:238802299 A G 0.077150 -3.9866e-05
2:238804345 G A 0.560402 8.0294e-06
2:238806370 C T 1.021254 -1.7056e-05
2:238809915 T G 1.688748 5.9482e-06
2:238814679 G A 1.730665 -1.9778e-05
2:238814996 G A 0.486218 5.3266e-05
2:238816588 G T 1.112231 -1.0220e-04
2:238816889 G T 0.137886 1.8316e-05
2:238817760 T C 0.118262 1.7260e-05
2:238818570 T C 0.244226 -5.0360e-05
2:238818775 C T 1.897656 -2.6102e-05
2:238822331 T C 0.628681 -2.1173e-05
2:238825809 T C 1.054962 6.4098e-06
2:238829613 G A 0.271828 -1.5616e-05
2:238829650 T C 0.083733 -4.9809e-06
2:238830572 T C 0.259299 2.2506e-05
2:238831173 A G 0.389457 1.2316e-05
2:238834521 T C 0.314348 5.4936e-05
2:238836140 G A 0.069876 9.9076e-06
2:238836288 G C 0.199047 -2.4030e-05
2:238837571 A C 1.300898 -1.1542e-05
2:238842039 C T 0.601666 -4.7401e-05
2:238842969 A T 0.341136 3.8294e-05
2:238843192 T C 0.102143 6.5428e-06
2:238850459 A G 1.057243 -3.1688e-05
2:238850465 A G 0.197470 4.9606e-06
2:238850642 C T 0.225773 2.1941e-05
2:238863518 G T 0.792527 -5.5028e-05
2:238871402 C T 0.042965 -9.4558e-06
2:238871684 C A 0.132238 3.9717e-06
2:238877409 C A 0.767219 -4.5433e-05
2:238885644 T C 0.027002 -1.4369e-05
2:238890959 G C 0.055328 1.4157e-05
2:238912626 C T 0.043997 -4.2661e-06
2:238912890 C T 0.065095 1.4628e-05
2:238929350 C T 1.632706 -3.7805e-05
2:238929599 A G 0.071626 -1.6472e-05
2:238932515 C T 0.065277 -3.1483e-05
2:238933920 C G 0.039855 2.1927e-05
2:238941905 G A 0.692809 1.4815e-05
2:238952633 G A 0.028453 -1.4365e-05
2:238956582 C T 1.515369 -4.1782e-05
2:238964462 A G 0.031400 1.5707e-05
2:238967565 C A 1.633848 -3.7625e-05
2:238973703 C T 0.267521 2.4051e-05
2:238990388 A G 0.848008 -6.8828e-05
2:238991796 T C 1.036318 -7.9502e-05
2:238997956 A G 1.400532 -3.1515e-05
2:238999883 C T 0.497783 3.4172e-05
2:239001811 T C 0.027239 -4.1091e-06
2:239003919 A G 0.042186 -1.0498e-05
2:239007534 G A 1.137795 -6.5997e-06
2:239012832 A G 0.241197 -4.3639e-06
2:239013472 A G 0.026622 3.4321e-06
2:239021202 T C 0.062933 -1.0776e-05
2:239029487 T C 0.316578 1.9731e-05
2:239031599 A G 0.124695 -1.4882e-05
2:239031741 G A 0.892365 2.4263e-05
2:239031807 A G 0.055039 -4.4700e-06
2:239033095 A C 0.826520 -3.2907e-05
2:239037895 T C 0.033737 3.0178e-06
2:239040343 A G 0.179416 2.3176e-05
2:239043282 G A 0.135020 -1.5609e-06
2:239044789 C A 0.348449 2.9244e-05
2:239045243 A G 0.798041 4.7192e-05
2:239045694 A G 0.039395 -2.6538e-05
2:239049095 T C 0.469051 1.7536e-05
2:239050356 G C 1.500766 5.0288e-05
2:239053929 T C 0.730181 3.7591e-05
2:239055828 T G 1.522396 1.1499e-04
2:239061627 A G 1.970239 3.6061e-06
2:239063874 G A 1.511442 1.8068e-04
2:239064029 A G 0.025717 1.3598e-05
2:239064772 G A 0.254074 -4.6300e-06
2:239066347 A G 0.091932 1.2005e-05
2:239069080 G A 1.528774 1.4526e-05
2:239070376 T C 0.031020 5.7245e-06
2:239080571 C T 1.606229 8.9516e-06
2:239082835 G A 0.065215 -1.4479e-05
2:239089965 C T 0.043299 1.7837e-05
2:239095422 A G 0.432915 3.6225e-05
2:239096999 C A 0.070623 -2.0698e-05
2:239098594 C T 0.027914 -2.7280e-06
2:239101039 T C 0.363373 -1.4058e-05
2:239102590 T C 0.694117 -5.9114e-06
2:239113794 C T 1.546815 6.8514e-06
2:239118007 G A 0.367648 3.8245e-05
2:239118056 T C 0.029975 1.1691e-05
2:239126258 C A 0.022029 -3.2592e-05
2:239132316 A G 0.064371 1.3121e-05
2:239133324 A G 0.285915 -6.1497e-06
2:239133980 T C 0.681442 -5.4076e-05
2:239137616 A G 0.263464 3.6536e-05
2:239141157 T G 0.028235 1.9851e-05
2:239144218 A G 0.118479 -5.5133e-06
2:239144601 C A 0.020309 1.0191e-05
2:239145062 C A 0.055750 3.7608e-05
2:239155053 T C 0.405352 1.6272e-05
2:239158541 T C 0.406695 1.1475e-05
2:239161957 T C 0.086212 -1.2665e-05
2:239162734 T C 0.283727 -1.3734e-04
2:239165957 G T 0.020098 1.4872e-05
2:239181491 C T 0.153933 2.3160e-05
2:239184581 A G 0.772753 2.4780e-05
2:239194837 A G 0.101234 -1.1813e-05
2:239195070 A G 0.074583 5.4307e-06
2:239196000 A C 0.281962 -9.9994e-05
2:239206115 G A 1.907244 1.0035e-04
2:239206274 T C 0.074219 3.0888e-05
2:239216506 G A 0.785711 4.1249e-06
2:239221712 T G 0.036428 2.1578e-05
2:239222376 C G 0.553611 -8.0305e-06
2:239230657 T C 0.489594 5.2097e-06
2:239233732 C T 1.451205 -6.8904e-06
2:239237388 A G 0.081662 -2.7049e-05
2:239240696 C T 0.076131 4.3338e-05
2:239242967 C T 0.730405 -3.0653e-05
2:239252048 A G 0.028596 -4.4297e-06
2:239262325 G A 0.647494 1.0591e-06
2:239268619 T G 0.111400 6.5542e-05
2:239273794 C T 0.050632 2.3527e-05
2:239314634 C T 1.557717 1.3597e-05
2:239316043 C T 0.248478 2.9417e-05
2:239317335 T C 0.045166 1.3968e-05
2:239320505 A G 1.090315 -2.9507e-05
2:239321186 T C 0.039421 1.0217e-05
2:239328883 A G 0.080844 6.8687e-05
2:239328934 G A 0.052715 2.9070e-05
2:239336449 C T 1.124133 -3.2282e-05
2:239338268 C T 0.076215 -5.0243e-05
2:239360097 T C 0.250454 3.9053e-05
2:239373389 A G 0.074495 -5.0807e-05
2:239375482 A G 0.099530 1.8354e-05
2:239385768 A G 0.065910 -6.5046e-05
2:239397949 T C 0.257764 2.0419e-05
2:239400430 G T 0.650538 4.8904e-06
2:239404150 C A 0.099838 3.5619e-05
2:239405609 A G 0.071717 -8.3945e-05
2:239431107 A C 0.052011 1.6696e-06
2:239438323 A G 0.034273 1.8247e-05
2:239445024 T G 0.042647 3.5699e-05
2:239445618 G T 1.005459 2.5930e-05
2:239449618 A G 0.032880 1.6538e-05
2:239455842 C T 1.547671 -1.3701e-05
2:239460677 T C 0.067192 3.9085e-06
2:239464785 T C 0.226974 2.8585e-05
2:239467567 A G 0.556059 7.5462e-06
2:239469653 A G 0.590237 -2.3294e-05
2:239472124 A G 0.029362 7.2521e-06
2:239475317 T G 0.047094 2.4370e-05
2:239477803 C T 0.085800 3.3893e-05
2:239491178 C T 0.311395 9.4860e-06
2:239491403 C T 1.321557 6.0459e-05
2:239493508 T G 0.033705 1.4309e-05
2:239496634 A G 0.402197 -1.2903e-05
2:239497479 C A 0.301930 4.8615e-06
2:239505117 A G 0.050710 -4.6202e-06
2:239506809 C T 1.380868 6.3348e-05
2:239511003 T C 0.155861 4.1645e-05
2:239512358 A C 0.296561 -1.1003e-06
2:239525212 G A 0.671409 2.2143e-05
2:239528472 A G 0.615454 1.9503e-05
2:239535807 T C 0.044825 -9.9151e-06
2:239539532 G A 0.050645 -6.0360e-07
2:239545706 G T 0.284435 9.0792e-06
2:239547087 A G 0.191348 -3.6001e-06
2:239551847 C T 0.321415 4.2857e-06
2:239553302 T G 0.122747 -3.2978e-05
2:239561667 C G 0.241291 -3.7630e-05
2:239564053 A G 0.239182 2.2865e-05
2:239565780 C T 0.869209 3.1231e-05
2:239596019 A G 0.485822 3.8259e-05
2:239596858 T C 1.925693 -1.9998e-05
2:239602446 T C 0.031536 -1.2589e-05
2:239605961 C T 0.032598 7.6391e-06
2:239609688 A G 0.039447 -4.2311e-06
2:239610287 C T 0.800343 8.0680e-05
2:239611338 C T 1.939900 -1.4806e-05
2:239614544 G A 0.027210 8.2542e-06
2:239616062 T C 0.051070 5.0611e-05
2:239629731 T C 0.060460 2.2119e-06
2:239632318 A G 0.208807 8.8780e-05
2:239634347 G A 0.061392 -1.3896e-05
2:239636270 G C 0.100669 8.6926e-06
2:239636856 C T 1.202738 -2.2362e-05
2:239637228 C T 0.136873 -2.4513e-06
2:239637690 G A 0.243275 -1.7325e-05
2:239638502 T C 0.043056 3.1217e-05
2:239638781 A G 0.478344 4.0801e-06
2:239649072 G A 0.263334 -1.5775e-05
2:239651629 A G 0.419997 -4.8392e-06
2:239651703 G T 0.022584 3.7726e-06
2:239651719 A G 0.157630 1.1079e-05
2:239652576 T C 0.036571 -6.7156e-06
2:239658563 A G 0.068224 -1.9554e-06
2:239660677 C A 0.039297 6.5578e-06
2:239664529 G A 0.086271 -9.5987e-06
2:239665710 A G 0.880930 -9.2906e-06
2:239673969 G T 0.075910 9.3510e-06
2:239674389 C G 0.300005 -4.5469e-06
2:239674606 G C 0.127590 -3.1979e-06
2:239679778 C T 0.096197 -7.6627e-06
2:239680992 A G 1.377262 -2.5966e-05
2:239681159 T C 0.048538 -2.2761e-05
2:239684289 A G 1.691698 3.3976e-05
2:239688121 A G 0.178851 2.7727e-06
2:239694097 C T 0.928520 -4.6646e-06
2:239695893 G C 0.684642 5.7975e-05
2:239695989 G T 0.195529 -1.2754e-05
2:239705435 A C 1.738584 3.3719e-05
2:239705771 T G 0.078977 1.0252e-04
2:239710003 C T 0.044111 4.8550e-06
2:239712259 G T 1.555770 6.9389e-05
2:239713813 T C 0.030147 -1.6905e-05
2:239713928 A G 0.082246 1.0920e-05
2:239718190 T C 1.779446 3.0064e-05
2:239718795 A C 0.107463 -2.4804e-05
2:239719697 T G 0.222135 -3.9573e-05
2:239722130 G T 0.943503 -2.1951e-05
2:239722948 A C 1.352643 4.9926e-07
2:239723729 G A 1.817536 4.5539e-05
2:239725699 G A 0.338507 3.0566e-05
2:239731775 T C 0.452108 2.9054e-05
2:239733773 G A 0.506079 6.9600e-06
2:239737290 A G 0.033416 5.5808e-05
2:239741789 G A 0.040378 3.0201e-06
2:239742544 A G 0.086865 -1.5912e-05
2:239745779 G A 0.057519 -6.2821e-06
2:239749501 A G 1.785347 3.2908e-05
2:239751204 G A 1.301901 -3.5348e-06
2:239791071 T G 0.267284 -1.0440e-05
2:239791870 A C 0.751857 -1.1484e-05
2:239793287 A G 0.098725 -9.5659e-06
2:239795107 T C 1.143365 1.3313e-05
2:239798126 G A 1.682854 8.5404e-06
2:239798225 C T 0.164070 5.2474e-05
2:239799488 T G 0.112108 7.4490e-06
2:239799667 A G 0.085878 1.6708e-05
2:239832342 A G 0.022714 2.9990e-05
2:239832682 C T 1.022257 -2.0619e-05
2:239832989 A G 0.138892 7.3719e-05
2:239835211 C T 1.035996 -2.9054e-05
2:239835244 C T 0.887422 -3.2793e-05
2:239841003 G A 0.821161 -4.9861e-06
2:239841978 A G 0.091805 -7.8670e-06
2:239843067 T C 0.092685 -3.0706e-06
2:239844036 C T 0.020592 1.4600e-05
2:239844663 T C 0.314709 4.0909e-05
2:239845607 A G 0.025301 5.8317e-05
2:239846072 G A 0.290443 1.8844e-05
2:239846451 C G 0.065043 -2.5810e-05
2:239848778 A G 0.060687 3.5460e-05
2:239849183 C T 0.062167 3.2525e-05
2:239849268 A G 0.066228 -2.5833e-05
2:239849660 A G 0.066092 -4.1992e-06
2:239850107 C T 0.037116 -6.8863e-06
2:239850306 A T 0.035292 -6.9989e-06
2:239850709 C T 0.036090 -8.3450e-06
2:239850955 T C 0.048009 8.6504e-06
2:239852236 A G 0.065637 -4.7093e-06
2:239852427 T C 0.040459 2.3188e-05
2:239852653 T C 0.034818 -2.9549e-06
2:239854495 C T 0.035659 -8.4073e-06
2:239855860 C T 0.287395 5.5946e-05
2:239857300 T C 0.066526 -1.0382e-05
2:239857950 C A 1.436116 2.2580e-05
2:239859862 T C 0.051631 -2.1190e-05
2:239861798 G A 0.540680 3.7966e-05
2:239862383 A G 1.528310 -1.4866e-05
2:239863501 C G 0.036434 -1.6178e-05
2:239863536 T C 0.084664 -3.5011e-05
2:239863653 T G 0.039096 1.1296e-05
2:239864308 G A 0.077410 5.2790e-06
2:239864792 A G 0.040135 8.6754e-06
2:239867092 A G 0.573158 -2.7203e-05
2:239869554 T C 0.040300 1.3603e-05
2:239869732 T C 0.036548 -4.9807e-06
2:239869897 A G 0.624533 -3.9272e-05
2:239870620 C T 0.040115 9.8639e-06
2:239871706 C T 0.044228 -2.7370e-05
2:239874745 A G 0.059502 2.1087e-05
2:239875918 T G 0.036986 -5.5358e-06
2:239877148 T C 0.393803 -3.4325e-05
2:239877231 C T 0.057321 2.1626e-05
2:239880410 G T 0.051310 -2.1329e-05
2:239881673 T G 0.039813 1.0019e-05
2:239884849 T G 1.656614 -2.8834e-05
2:239888525 T C 0.092947 -3.3535e-05
2:239888758 G C 0.418403 4.5655e-06
2:239890643 A C 1.212572 -1.8725e-05
2:239891296 A G 1.634971 -2.4835e-05
2:239891714 A G 0.057721 1.6626e-05
2:239892668 C G 0.081159 6.2291e-06
2:239900148 C G 0.043079 -4.3999e-05
2:239900218 G A 0.025019 2.1564e-06
2:239902997 A G 0.024941 8.5215e-07
2:239907398 C A 0.048392 8.8621e-06
2:239909811 G A 0.607229 6.2573e-06
2:239916135 G A 0.354977 -2.4753e-05
2:239917138 C A 0.047256 5.0576e-06
2:239920544 T C 0.558509 1.4926e-05
2:239920675 A G 0.072346 2.0842e-05
2:239923651 A G 0.038200 -4.2248e-06
2:239924429 C T 0.389291 -4.2225e-06
2:239927374 C T 0.215623 4.7494e-05
2:239928972 T C 0.039271 -3.3237e-05
2:239929045 T C 1.162882 4.2278e-05
2:239931121 T C 0.094168 3.3660e-05
2:239933633 A G 0.262240 2.7257e-05
2:239933754 A C 0.055351 5.3255e-05
2:239935441 G A 0.098063 6.6604e-06
2:239936773 A G 0.113455 1.5822e-05
2:239937683 T C 0.291521 5.2572e-05
2:239940469 A G 0.578851 1.4066e-05
2:239941691 C T 0.108635 -9.3131e-06
2:239942219 T C 0.100101 9.7498e-06
2:239944933 G A 0.883004 4.5457e-05
2:239949342 T C 0.094918 6.7688e-06
2:239949681 A G 0.411090 4.8132e-05
2:239950995 C T 0.829915 4.5710e-05
2:239951235 T G 1.352542 -4.1912e-05
2:239951851 A G 1.288538 -1.1685e-05
2:239952643 A G 0.098196 1.4187e-05
2:239953346 A G 0.095070 -1.4179e-05
2:239954092 A C 0.430659 -1.0767e-05
2:239955651 C T 1.495660 4.1837e-05
2:239956250 A G 0.640142 6.9406e-05
2:239958079 T C 1.157238 4.5545e-05
2:239962437 T A 0.023019 -7.1713e-06
2:239964276 G A 0.673548 4.1989e-05
2:239964535 A G 0.499750 7.5288e-06
2:239972318 G C 0.046432 -2.3642e-05
2:239976597 T C 0.043351 2.0884e-05
2:239976598 A G 0.067779 9.5186e-06
2:239978210 T G 0.076283 -6.7098e-06
2:239984178 C T 0.337267 -4.7613e-05
2:239988977 T C 0.047376 7.4742e-06
2:239996265 C T 0.062739 -1.7646e-05
2:240001331 G A 0.927190 1.9610e-06
2:240001963 T C 0.313592 9.1036e-06
2:240003813 A G 0.064008 2.5555e-05
2:240003870 A G 0.921370 1.5834e-05
2:240004124 C A 0.172879 -1.9002e-06
2:240004153 C T 0.046815 1.6509e-05
2:240004807 C T 1.058298 3.8370e-05
2:240009434 G A 0.045046 1.7930e-05
2:240012584 T C 0.197336 1.8417e-05
2:240016164 G A 0.093691 4.7458e-05
2:240016177 C T 0.417378 -1.0831e-05
2:240018796 T C 0.049083 -9.5952e-06
2:240018812 C G 1.077092 6.0421e-05
2:240021738 T C 0.660146 8.1505e-05
2:240026374 A G 0.168699 -3.3293e-05
2:240032319 A G 1.093726 -6.5596e-06
2:240038005 C G 0.108135 -2.2565e-05
2:240038687 A G 0.188693 9.9636e-07
2:240039119 A C 1.639502 -9.4023e-06
2:240042254 C A 1.073362 -1.5863e-06
2:240042426 A G 0.247527 1.6607e-05
2:240043046 C T 0.823025 -1.8547e-05
2:240045724 G A 0.071570 -3.8100e-06
2:240045761 T C 0.315040 -8.3054e-06
2:240046148 A G 0.062044 2.4602e-05
2:240050923 T G 1.084028 -1.2719e-05
2:240054995 G C 0.378493 3.9199e-06
2:240055966 T C 0.043309 2.8541e-06
2:240058585 T C 0.041936 5.6358e-08
2:240059625 C T 0.379736 -2.3758e-05
2:240061229 A G 0.030595 -2.6663e-06
2:240061735 T C 0.183590 2.1619e-04
2:240067229 A G 1.516492 2.7360e-05
2:240070419 G A 0.378311 5.7102e-05
2:240071245 G A 0.255138 -1.2151e-05
2:240073103 C T 0.230694 -1.7092e-05
2:240074154 T C 0.021341 -1.8183e-05
2:240074400 C T 0.034795 -2.6801e-06
2:240079453 C T 1.159094 -2.0595e-05
2:240084651 A G 0.064024 -2.5864e-05
2:240087292 C A 0.469950 -2.9085e-05
2:240092739 A G 1.741395 -4.2006e-06
2:240099098 G A 0.058934 -5.2159e-06
2:240101713 A G 0.381466 1.5079e-05
2:240103785 T C 0.343960 -1.2280e-05
2:240104346 C T 1.509270 4.1399e-08
2:240109477 C T 0.586998 7.2050e-06
2:240114736 G C 0.044153 1.0155e-05
2:240118987 T C 0.561028 2.4746e-05
2:240120202 T C 0.222982 3.3713e-06
2:240120962 G C 1.234082 -2.3364e-05
2:240121284 T C 0.053141 3.6686e-06
2:240121997 A C 0.029800 -1.7078e-05
2:240122344 G T 1.227776 -2.7700e-05
2:240124795 A C 0.097040 -3.0281e-05
2:240125294 T C 0.038642 7.5410e-07
2:240129232 T G 0.044322 3.0313e-06
2:240131096 G T 0.065105 -1.1312e-05
2:240135148 T C 0.021617 9.2561e-06
2:240138955 T C 0.033438 1.1826e-05
2:240142766 A G 1.844755 -4.7446e-06
2:240145638 C T 0.281147 -2.7795e-05
2:240146546 T C 0.235410 1.8997e-05
2:240151802 T C 0.032770 -7.3247e-06
2:240155662 A C 0.167475 3.2169e-05
2:240165147 C T 0.461797 8.7479e-05
2:240171382 C A 0.295123 4.4320e-05
2:240176498 A T 1.954510 8.6380e-07
2:240179009 A G 0.037191 -1.1391e-06
2:240179619 G C 0.103990 5.5639e-05
2:240184832 G A 0.241126 6.1267e-06
2:240184882 T C 0.136461 -2.5683e-05
2:240186336 C T 0.084846 4.4921e-06
2:240193288 A G 0.053449 3.6330e-06
2:240193354 A G 0.085674 2.9132e-06
2:240197198 T C 0.020812 -1.1150e-05
2:240199079 T C 0.066893 3.5781e-05
2:240201414 T G 0.082808 1.0876e-05
2:240201797 C T 0.665573 3.5059e-05
2:240204884 T C 0.050336 -7.4037e-06
2:240206824 C A 0.068484 3.0167e-05
2:240208489 C T 0.022640 -2.9117e-05
2:240209163 G C 0.085550 6.5216e-06
2:240211701 A C 0.028739 -2.6048e-05
2:240214353 C T 0.068730 2.2593e-05
2:240214397 T C 0.456165 1.5843e-05
2:240215111 A T 0.067847 3.9273e-05
2:240215539 A G 0.084232 9.1669e-06
2:240219340 T C 0.033958 -2.3175e-05
2:240224444 A G 0.150655 -7.3215e-06
2:240230376 G C 0.044335 7.0614e-06
2:240235559 A G 0.021737 1.1019e-05
2:240239434 C T 0.336810 1.3918e-05
2:240240962 C T 0.038697 1.4806e-06
2:240244327 A C 0.021354 1.5346e-05
2:240244812 T C 0.066182 -4.1495e-06
2:240249016 A G 0.020202 -3.3521e-05
2:240251521 A G 0.080100 8.9170e-06
2:240257958 A G 1.017988 9.3431e-07
2:240260379 A G 0.055913 -2.1227e-05
2:240261519 A C 0.021442 2.1621e-05
2:240261788 A G 0.028317 -3.6443e-05
2:240271685 C A 0.667050 -3.0132e-05
2:240272056 T C 0.041634 3.1197e-05
2:240275297 T C 0.038606 -2.0695e-06
2:240277019 T C 0.076387 -2.3220e-05
2:240280007 T C 0.022390 4.7956e-06
2:240282136 A G 0.053345 1.2644e-05
2:240285628 A G 0.034328 -1.8561e-05
2:240287059 A G 0.027181 -1.7606e-06
2:240287445 A G 0.022789 3.9928e-06
2:240288470 A C 0.023487 2.2429e-06
2:240288812 T C 0.023792 2.1795e-06
2:240289897 C G 0.023152 3.0826e-06
2:240294879 T G 0.020150 -7.8202e-06
2:240294969 C A 1.097313 -2.9247e-05
2:240295613 A G 0.130180 1.4341e-05
2:240298598 A T 0.020491 -1.3083e-05
2:240299176 G C 1.306205 1.1430e-07
2:240299904 A G 0.047879 9.1765e-06
2:240301970 G C 1.320866 8.9932e-07
2:240302786 T C 0.048830 -7.2347e-05
2:240305764 G A 0.404378 -1.2355e-05
2:240306704 A G 0.048642 1.0274e-05
2:240308015 A G 0.048710 8.1693e-06
2:240308382 C T 0.034458 -3.0730e-05
2:240308471 T C 0.088131 -2.1700e-06
2:240311037 T C 0.036181 6.7475e-05
2:240312742 G A 1.571470 4.9712e-05
2:240312842 A G 0.033552 -2.5086e-05
2:240314655 T C 0.047181 3.0737e-06
2:240316951 A G 0.025285 -1.4671e-05
2:240317260 A G 0.274532 3.9492e-05
2:240318755 T C 0.411837 -2.1175e-05
2:240319874 T C 0.072466 5.2458e-06
2:240321793 T C 0.038963 -9.7960e-06
2:240323275 T C 1.257683 5.5083e-05
2:240326588 G A 0.061181 -1.3448e-05
2:240327863 C A 0.430935 -3.8555e-05
2:240334224 T C 0.083804 -1.4577e-06
2:240335887 T G 0.552491 -2.4525e-05
2:240337748 A G 0.124734 3.5213e-05
2:240340046 A G 1.298022 1.0581e-05
2:240349547 A G 0.084499 3.8894e-05
2:240355738 T G 1.412454 6.4024e-05
2:240357382 T G 0.089150 -3.2567e-05
2:240358464 A C 0.873481 3.6435e-05
2:240358873 C T 0.020342 4.3497e-05
2:240367120 G A 0.226977 -2.4378e-05
2:240376505 C T 0.020971 1.4269e-05
2:240377003 C A 0.214773 -3.7660e-05
2:240381193 A G 0.656202 -8.9399e-05
2:240387328 A G 0.098433 4.3278e-05
2:240388430 C A 1.217642 -8.2159e-05
2:240394663 G A 0.176339 -6.8705e-06
2:240394854 C T 0.176975 3.7701e-05
2:240407070 T C 0.404303 1.4245e-05
2:240410703 A G 0.867031 -7.6138e-06
2:240417271 T C 0.698083 -1.2022e-05
2:240417764 A G 0.043799 2.4238e-05
2:240418660 A G 0.325835 6.1164e-06
2:240422305 A C 0.030225 1.0790e-05
2:240422314 G A 1.934986 -2.5120e-05
2:240425697 C T 0.039950 -1.9214e-05
2:240426236 C T 1.298632 -3.7736e-05
2:240426607 G A 0.539950 -5.1158e-06
2:240427950 G A 0.036188 1.6624e-05
2:240428294 T C 0.438875 -2.6539e-05
2:240430761 T C 0.033455 -2.7841e-05
2:240432177 A C 0.063888 -1.4260e-05
2:240433714 A G 0.078484 5.0424e-05
2:240434673 G A 0.561142 -4.8555e-06
2:240435943 T C 0.635143 -1.0658e-05
2:240436602 T G 0.651570 -4.8707e-06
2:240437235 G A 0.078841 -4.2133e-06
2:240438370 A G 0.034136 3.0105e-06
2:240440108 A G 0.730840 -1.7192e-05
2:240446604 A C 0.106369 1.4661e-05
2:240451838 G A 0.095706 2.5650e-05
2:240453988 A G 0.384864 3.2945e-05
2:240455236 G A 1.149970 1.2251e-05
2:240455325 C T 0.095437 1.3165e-05
2:240455360 A G 0.575222 -9.8274e-06
2:240455704 A G 0.056322 4.9153e-07
2:240457737 A G 0.739029 -6.2883e-06
2:240458353 A G 1.301914 1.6945e-05
2:240463844 T C 0.078676 -1.3535e-05
2:240463909 T C 0.412142 -2.5515e-05
2:240465824 C T 0.038012 1.5156e-05
2:240467554 C T 1.134072 -3.8050e-05
2:240468521 A G 0.307893 -3.3423e-05
2:240470519 A G 0.052167 -3.4785e-05
2:240472056 A C 1.916595 3.7520e-05
2:240472170 T C 0.021176 1.9172e-05
2:240472710 T C 0.063586 -7.9939e-06
2:240473268 A G 0.045101 1.3649e-05
2:240473961 G A 0.579766 -3.6122e-05
2:240475595 T C 0.035438 3.4516e-06
2:240477631 A G 0.583405 6.8403e-06
2:240480316 A G 0.038801 1.7736e-05
2:240482014 G C 1.460969 -1.6036e-05
2:240484543 T C 0.697327 -4.3735e-05
2:240486553 T G 0.111260 8.0702e-06
2:240486774 A G 0.412593 5.5478e-05
2:240488475 A G 0.132751 -6.6620e-06
2:240489040 A G 0.151616 -3.3108e-05
2:240489587 G A 0.140687 1.7586e-05
2:240491167 T C 0.669036 -4.4519e-05
2:240491470 A G 0.251649 -5.0282e-05
2:240491666 C T 0.415378 -6.3649e-06
2:240492041 T C 0.049337 -8.7872e-06
2:240492121 A G 0.022857 3.2400e-05
2:240493264 A G 0.271439 -7.8982e-07
2:240497407 A G 0.141651 3.8532e-07
2:240500170 A G 0.298113 -3.5260e-05
2:240500249 T C 0.201939 2.8979e-05
2:240500413 G A 1.750915 -6.1229e-06
2:240500437 T C 1.031429 5.2631e-06
2:240504109 C T 1.091938 1.4078e-05
2:240504931 G A 0.294273 -4.2746e-05
2:240505059 A G 0.031994 2.9096e-05
2:240507331 T C 1.367992 -1.9205e-05
2:240508334 G A 0.035308 -2.9875e-05
2:240508458 A G 0.327241 7.4192e-06
2:240510018 T G 0.402534 1.3333e-05
2:240519909 A G 0.211427 -1.8630e-07
2:240521046 C T 1.745404 7.2123e-06
2:240522959 A G 0.157974 -9.1103e-06
2:240526919 C A 1.375299 1.1894e-05
2:240534602 G A 0.795734 -3.6879e-06
2:240541263 G A 0.297499 -3.7323e-05
2:240543406 T C 0.115331 -5.6100e-05
2:240546723 C A 0.211602 2.1018e-07
2:240549013 C T 0.224764 -1.1922e-05
2:240554036 A G 0.962030 6.4642e-06
2:240561222 T C 0.211284 9.3335e-06
2:240563883 G A 1.500513 2.6705e-05
2:240568255 C A 0.189017 -1.0265e-05
2:240570421 C T 0.850624 -1.3913e-05
2:240573412 A G 0.031975 2.1315e-05
2:240574659 G A 0.660162 -3.6521e-06
2:240583893 T C 0.029660 -3.4207e-05
2:240589291 C T 0.062349 -1.9106e-05
2:240591779 A G 0.584330 -2.4341e-05
2:240593434 G A 0.953796 -6.4108e-06
2:240598041 A G 0.613000 -9.2651e-06
2:240598478 A G 0.220375 1.8442e-05
2:240601572 A G 0.173032 -1.8045e-06
2:240602889 C T 0.151762 2.5007e-07
2:240605369 G A 0.043776 2.4511e-06
2:240607701 A G 0.029245 -5.6228e-06
2:240615962 T C 0.039969 -9.8294e-06
2:240616499 G A 0.850750 1.9974e-05
2:240617958 G A 0.151875 8.2777e-06
2:240618418 A G 0.700715 1.9120e-05
2:240619908 T C 1.185655 -3.8394e-06
2:240620964 T C 0.071168 -6.6892e-06
2:240625989 A G 0.079221 1.1532e-05
2:240626301 A G 0.024233 1.8082e-05
2:240626443 A G 0.303277 2.7034e-05
2:240626750 C T 0.557263 2.3030e-05
2:240626883 C A 0.108654 -3.0724e-05
2:240626934 A C 0.111157 -1.8075e-05
2:240633015 C T 1.466896 -2.7606e-05
2:240634166 A G 0.148682 1.0920e-05
2:240635759 G A 1.087735 1.0475e-05
2:240642099 T G 0.087069 -1.0864e-05
2:240643529 T G 1.960080 -4.3905e-06
2:240643771 A G 0.082499 -2.0465e-05
2:240644907 G T 0.395264 5.7798e-05
2:240651158 A G 0.024844 1.7323e-05
2:240651354 C A 0.036535 -5.7289e-06
2:240651753 T C 0.419091 -2.4475e-05
2:240653700 C T 0.546912 -9.9407e-06
2:240660209 A G 0.240996 -1.6378e-05
2:240662813 G A 0.798405 1.5681e-05
2:240663601 T G 0.041803 -1.4352e-06
2:240665139 A G 0.022088 -2.0156e-05
2:240671669 A G 0.188420 5.2196e-05
2:240681370 T G 0.085112 -8.6124e-05
2:240683027 T C 0.077471 -3.5998e-05
2:240686946 G A 1.244109 -1.7604e-05
2:240689883 G A 0.157783 5.8250e-05
2:240690075 A G 0.050213 -1.7978e-05
2:240697609 T G 0.115691 3.0040e-05
2:240704785 C G 0.144829 -1.5181e-05
2:240708257 A C 0.490714 -1.9777e-05
2:240709849 T C 0.368820 -1.8055e-05
2:240714514 A G 0.025717 1.8761e-05
2:240718703 T C 0.278469 -9.9808e-06
2:240719792 T C 0.559876 9.6948e-06
2:240721384 A C 1.492492 -2.7135e-05
2:240723062 G A 1.830279 1.6317e-05
2:240729658 T C 0.671974 3.5425e-06
2:240732655 C T 0.677469 -2.3283e-05
2:240733549 G A 0.987721 2.3165e-06
2:240733607 C T 1.650152 -7.6393e-06
2:240734758 A C 0.188991 -4.7213e-05
2:240736419 G A 0.882741 -3.4949e-05
2:240736848 T C 0.169280 1.4484e-06
2:240738970 A G 0.288450 -3.0959e-05
2:240740860 T C 0.203442 2.7043e-05
2:240741278 C T 1.419734 -3.0285e-05
2:240742906 A G 1.394968 -1.7771e-05
2:240744142 A G 0.269796 -1.6793e-05
2:240744728 C G 0.038681 1.2090e-06
2:240745851 G A 1.582214 -6.0014e-06
2:240751161 A G 0.795149 1.0382e-05
2:240753189 T C 0.139071 4.4197e-05
2:240755338 G A 0.492249 -2.8753e-05
2:240756765 C T 0.046295 3.0105e-05
2:240756895 T C 0.028424 2.6114e-05
2:240769015 T C 0.223605 6.5389e-06
2:240769978 T G 0.190040 3.3636e-06
2:240772055 A G 0.039125 2.6332e-06
2:240773084 A C 1.289171 8.6910e-06
2:240775427 G A 1.614331 -1.2153e-05
2:240775708 T C 0.276989 -1.8554e-06
2:240780714 A G 0.839669 2.2192e-05
2:240826197 A G 1.930267 3.0514e-05
2:240828378 G T 0.353016 -5.7055e-06
2:240828420 T C 0.058551 -1.7056e-06
2:240831055 A G 0.026019 -5.6984e-06
2:240831679 A G 0.324602 -3.5783e-05
2:240834669 A G 0.099332 -2.1768e-05
2:240836107 C G 0.064092 -1.6278e-05
2:240842609 T C 0.065374 -1.2433e-05
2:240842709 A G 0.259922 3.0935e-04
2:240842996 T C 1.641271 6.9194e-06
2:240843638 A G 0.969291 5.0496e-05
2:240844350 A G 1.369716 -6.8065e-05
2:240844798 G A 0.368658 -7.2854e-06
2:240844853 A G 0.043176 6.1755e-06
2:240845710 A G 0.261873 1.4248e-05
2:240850597 G T 0.209213 -2.1431e-05
2:240850839 G A 0.290764 2.0137e-06
2:240851475 C T 1.392255 2.4739e-05
2:240851523 G A 0.703325 -1.8978e-05
2:240853163 C T 0.302904 -5.1298e-06
2:240857901 A G 0.056068 1.7591e-05
2:240861874 G A 0.180091 -4.2598e-05
2:240862616 G A 0.030134 7.1822e-06
2:240864044 A G 0.812576 -2.9671e-05
2:240870509 C T 0.174418 -8.9083e-06
2:240873935 T C 0.890622 -2.3747e-05
2:240875701 G A 0.040274 -1.2409e-05
2:240875852 A G 0.710206 -5.6701e-06
2:240877465 T C 0.157046 2.5552e-05
2:240879227 A G 1.582077 -1.6208e-06
2:240888474 A C 0.067348 -9.8829e-06
2:240888745 T C 0.056640 1.5680e-05
2:240895643 A G 0.141794 -1.1850e-05
2:240897186 T C 0.058649 4.2513e-06
2:240904021 C A 0.054196 2.0230e-05
2:240906151 A G 0.088390 1.1183e-05
2:240907296 C T 1.156660 1.3753e-05
2:240908478 G C 0.068334 3.9661e-08
2:240912712 T C 1.458875 1.0366e-05
2:240915079 A G 0.032283 -1.3146e-05
2:240915307 T C 0.691721 6.4120e-05
2:240915583 A G 1.693730 -1.3521e-05
2:240923050 T C 0.837014 4.0625e-05
2:240929777 A G 0.065501 -7.7402e-06
2:240932218 T C 0.045659 -2.9403e-06
2:240936951 A G 0.138431 -1.0478e-05
2:240949564 C A 0.040161 -1.1480e-05
2:240949917 G T 0.038619 -1.1938e-05
2:240954972 A C 0.462446 -3.4085e-05
2:240964714 C G 0.322307 -3.2897e-05
2:240965939 G A 0.210826 1.6752e-05
2:240968068 G T 1.571499 2.3452e-05
2:240969012 C T 0.029423 -1.0924e-05
2:240969483 A G 0.685603 6.6993e-05
2:240970061 G C 0.141563 -4.6996e-06
2:240971450 T C 1.307318 1.0681e-05
2:240971519 C T 0.770566 -4.9562e-05
2:240977899 T C 0.038521 -1.2948e-05
2:240979702 G A 1.177057 6.6940e-06
2:240979852 A G 0.165102 -4.4959e-06
2:240980394 T C 0.640898 5.3201e-06
2:240981262 C A 0.609566 1.8622e-05
2:240982312 A G 0.070590 2.2168e-05
2:240984789 T C 0.537531 6.0833e-06
2:240984994 T C 0.028028 4.3479e-05
2:240985951 T A 0.113649 1.8634e-05
2:240986845 C T 0.225458 7.4266e-06
2:240987701 T C 0.403878 -3.0168e-06
2:240988347 G A 0.621855 1.5683e-05
2:240988793 A G 0.034331 1.1945e-05
2:240990604 A G 0.181562 5.6013e-05
2:240990647 T C 0.048915 -6.8594e-07
2:240993114 T C 0.916725 -9.4846e-06
2:240993699 A G 0.102052 2.9805e-05
2:240994447 C T 0.544143 3.7153e-06
2:240996042 A G 0.121141 -2.0434e-06
2:241003331 G A 0.383147 -6.1782e-06
2:241013699 A C 0.023983 -1.4073e-05
2:241015143 G A 0.070876 -2.7318e-05
2:241015592 G A 1.751061 2.3754e-05
2:241019976 T C 1.039294 -4.3231e-06
2:241026114 A G 0.036428 2.5066e-06
2:241026828 C A 0.528635 -3.4082e-06
2:241028467 T G 0.648987 -5.8024e-06
2:241041915 A G 0.037983 -2.4341e-05
2:241046988 C T 1.146955 1.8985e-05
2:241050589 C T 1.958242 5.0574e-06
2:241051245 T C 1.143965 -3.9197e-05
2:241052582 C T 0.797503 -1.3651e-05
2:241060170 C A 1.068503 -3.2293e-05
2:241063366 A G 0.354253 -2.8691e-05
2:241066201 T C 0.022750 -1.1463e-05
2:241066395 A G 0.211673 2.5643e-06
2:241068120 T C 0.035373 -5.3641e-06
2:241069831 T C 0.628372 -2.0911e-05
2:241072952 A G 0.056208 3.0916e-05
2:241078396 A G 0.095950 -1.4727e-05
2:241079807 A G 0.035519 4.0845e-05
2:241080216 A G 0.057088 -2.7497e-06
2:241081065 A C 0.051008 -2.5321e-05
2:241083046 T C 0.395978 2.3277e-05
2:241083967 A C 0.883588 6.2069e-05
2:241086196 A G 0.031403 2.9693e-05
2:241088269 T C 0.085777 2.4877e-05
2:241089627 T C 0.152161 -7.8636e-06
2:241091482 T C 1.521669 -8.0414e-06
2:241092419 T C 0.388009 -3.4633e-05
2:241095121 T C 0.065527 -1.0157e-05
2:241095822 A G 0.286850 1.4509e-05
2:241096281 T C 0.434632 1.9011e-05
2:241098859 T C 0.528927 -5.8823e-05
2:241104011 G T 0.502124 3.2875e-05
2:241105788 C G 0.354399 -2.9026e-05
2:241107327 T G 0.027437 3.6431e-05
2:241107682 G A 0.895767 9.0576e-06
2:241108545 G A 0.584525 9.8715e-06
2:241111143 G A 0.896997 -3.8841e-05
2:241123684 T C 0.299736 -2.9096e-05
2:241124031 A G 0.427797 -3.4659e-05
2:241129160 T C 0.113403 -1.9398e-05
2:241132944 T C 1.906231 -8.3324e-05
2:241134187 T C 0.045646 1.4323e-05
2:241134756 T C 0.671006 -9.9047e-06
2:241144649 A G 0.692640 4.4057e-07
2:241148847 T C 0.569506 -1.1040e-05
2:241149718 A G 0.162434 -4.5661e-05
2:241152858 A G 0.022455 4.2391e-06
2:241154037 G A 0.307620 -1.3472e-05
2:241155062 G A 1.171428 4.6365e-05
2:241164095 T C 1.177842 3.5684e-05
2:241165390 A G 0.452851 1.2960e-05
2:241166917 T C 0.061557 -1.3705e-05
2:241169221 T C 0.649775 1.5647e-05
2:241171154 T C 0.063881 4.1573e-06
2:241172122 T C 0.274996 1.7634e-05
2:241174038 G T 0.367940 1.9095e-05
2:241175943 C G 0.250357 -1.5567e-05
2:241176418 C T 1.607080 -6.5010e-05
2:241179383 T C 0.027794 -3.0493e-06
2:241180525 C T 0.192562 -9.6774e-06
2:241186748 G A 0.056078 -5.3467e-06
2:241187068 G A 1.587069 -8.3525e-05
2:241193079 T C 0.698950 -4.1779e-06
2:241195038 A C 1.457600 -1.8032e-05
2:241199426 A G 0.026739 -3.4433e-06
2:241200086 C T 0.054900 -5.6720e-05
2:241211779 T C 0.023565 -1.0493e-05
2:241213014 A G 1.628710 -4.9945e-05
2:241214418 A G 0.845976 -3.5766e-05
2:241217115 G C 0.039025 1.4507e-05
2:241224711 A C 0.038444 3.4543e-06
2:241225879 G A 0.821872 -2.5628e-06
2:241230231 G A 1.239870 -1.8208e-05
2:241234251 A G 0.155744 4.7269e-05
2:241237320 T C 0.128645 1.4749e-05
2:241243325 C A 1.849452 8.3417e-05
2:241243780 G A 1.721430 3.1320e-05
2:241244138 T C 0.028037 -1.6025e-05
2:241250109 G A 0.899756 1.2281e-05
2:241264302 T C 0.047068 -3.5618e-06
2:241269430 T C 0.088306 -2.9015e-06
2:241271461 T C 0.127847 1.3383e-05
2:241271589 G A 0.046422 2.6474e-06
2:241280632 G A 0.033289 -1.2122e-05
2:241282184 T C 0.081486 3.6656e-06
2:241282372 T C 1.175482 -1.0157e-05
2:241289954 A C 1.742651 2.1977e-05
2:241290282 T C 0.048600 -6.8587e-06
2:241291165 C A 1.783523 2.2937e-05
2:241291730 T C 0.238133 1.2092e-05
2:241293809 C T 1.214870 -1.2897e-05
2:241296216 C T 1.053809 5.3152e-06
2:241296236 C T 1.324271 -6.5088e-06
2:241300692 A G 0.446509 -7.2427e-05
2:241301459 A G 0.030508 3.1673e-05
2:241301809 A G 0.153057 5.8816e-05
2:241308671 T G 0.075871 -2.4950e-05
2:241310093 A G 1.944295 2.8272e-05
2:241312483 G A 1.586540 2.8576e-05
2:241313864 A G 0.085281 -7.8222e-07
2:241324325 C G 0.031780 9.0112e-07
2:241325696 T C 0.029810 -4.0910e-06
2:241326933 A G 0.023935 -1.0623e-05
2:241329219 A G 0.039375 -2.4514e-05
2:241333141 T C 0.167462 -1.7529e-05
2:241338785 A G 0.148266 8.7794e-05
2:241352720 A G 0.054741 2.3143e-05
2:241363491 G A 0.393917 -3.8848e-05
2:241364577 C T 0.797360 -6.3608e-06
2:241373507 A G 0.027865 -2.0322e-05
2:241379144 A G 0.233550 3.9956e-05
2:241379840 T C 0.081016 2.7218e-06
2:241381173 T G 0.068104 -3.7449e-06
2:241381590 C T 1.123283 -4.5567e-05
2:241383281 T C 0.156442 4.7019e-05
2:241383734 T C 1.271546 -1.3143e-05
2:241385241 G T 0.031881 4.0242e-06
2:241385720 A G 0.107888 -2.1796e-05
2:241385823 G A 1.617109 -1.8465e-05
2:241386772 A G 0.245660 -8.3645e-06
2:241388800 C T 0.092220 -1.6471e-05
2:241389219 A G 0.289200 -7.2087e-06
2:241401673 A G 0.063615 -2.1300e-05
2:241403232 T C 0.607090 -3.6221e-06
2:241421093 A C 0.350809 -5.7817e-06
2:241433871 C A 0.672178 -1.6356e-05
2:241437336 G A 0.321493 -1.4662e-05
2:241442591 A G 1.225721 -4.9800e-06
2:241442726 C T 0.503233 7.4466e-06
2:241443844 G A 0.040969 2.1205e-05
2:241451973 T G 0.049784 -1.3186e-05
2:241453221 T C 0.026931 -1.1600e-05
2:241456297 T C 1.463955 -2.4948e-06
2:241463453 A C 0.311508 1.3212e-05
2:241463595 C T 0.332678 -6.2531e-06
2:241464055 C T 0.235423 9.4361e-06
2:241464915 C A 1.356460 -3.3249e-05
2:241468354 A G 0.031523 -2.0274e-05
2:241468875 T C 0.062008 2.0551e-06
2:241472460 C T 0.314839 -1.3929e-04
2:241475910 A G 1.899860 -1.1351e-06
2:241476546 A G 0.300466 5.7450e-06
2:241476588 A G 0.081464 -1.8712e-05
2:241491659 A G 0.078760 1.4478e-07
2:241495013 G C 1.350374 -3.2339e-05
2:241496770 A C 0.303572 1.5782e-05
2:241504873 T C 0.021354 -6.5993e-05
2:241506669 A C 0.332976 5.1392e-06
2:241510903 A G 0.270033 1.2807e-05
2:241512358 T C 0.239156 -5.1121e-05
2:241512581 A G 0.020455 -1.3725e-05
2:241515596 C G 1.596216 -1.6626e-05
2:241522267 T A 1.719885 -1.2456e-06
2:241529785 T C 0.031553 2.1254e-05
2:241531174 A G 0.537272 3.0107e-05
2:241531479 G A 0.343246 7.1815e-06
2:241533345 T C 0.114750 3.1093e-06
2:241533559 T C 0.115529 3.0296e-05
2:241538935 G A 1.942792 5.6486e-06
2:241541536 T C 0.148789 -1.5052e-06
2:241541811 T C 0.123280 2.3457e-05
2:241543986 T C 0.022877 8.5939e-07
2:241544149 G C 0.064378 2.1689e-05
2:241552360 A G 0.021328 -3.1885e-05
2:241553993 C T 1.468262 2.7635e-06
2:241556093 T C 0.062102 6.3843e-06
2:241558397 A G 1.089010 -4.4356e-06
2:241561088 T G 0.758050 -2.2814e-05
2:241561774 T C 0.324829 -3.9945e-05
2:241566429 T C 0.928540 3.7920e-05
2:241569039 T C 0.453611 4.1436e-05
2:241569442 A G 0.029849 1.2435e-05
2:241569454 A G 0.021439 7.5562e-06
2:241569692 T C 0.366674 3.2581e-06
2:241570127 T C 0.162768 -1.7415e-05
2:241570249 C A 1.149850 4.9192e-05
2:241570481 T C 0.077725 1.1366e-05
2:241570639 A G 0.042741 -3.1479e-05
2:241576177 A G 0.085106 6.7007e-05
2:241576817 A G 0.056367 2.9597e-05
2:241577705 A G 0.102052 6.6839e-06
2:241579108 T G 1.079305 4.1258e-05
2:241587905 A G 0.027732 6.5152e-06
2:241591482 A G 0.048210 1.3078e-05
2:241592781 A G 0.050005 1.8785e-05
2:241593100 C A 0.449375 1.2566e-05
2:241594645 C G 1.106411 3.9400e-05
2:241600412 A G 0.068195 2.0577e-05
2:241607280 A G 0.623883 -5.9317e-05
2:241607616 C T 0.098845 5.3507e-06
2:241610497 G A 0.444990 4.4232e-06
2:241625799 T C 0.437466 1.3574e-05
2:241626057 G A 1.114101 -8.9094e-06
2:241627626 G A 0.195496 -3.1744e-05
2:241627928 G A 1.151953 -4.0566e-06
2:241640262 T C 0.023195 1.0678e-05
2:241643500 G C 0.145465 -5.0853e-06
2:241647342 C T 0.169825 -1.7146e-05
2:241648293 A G 0.178011 2.4993e-05
2:241648823 G A 0.665953 -3.9485e-05
2:241652395 A G 0.532978 -4.1130e-06
2:241655544 A G 0.969161 6.2270e-05
2:241659675 T C 0.020634 -3.7847e-05
2:241659703 T C 0.315192 3.8855e-05
2:241660978 C T 1.678241 -4.4848e-05
2:241661112 G A 0.069999 -4.9245e-06
2:241661428 A C 0.030219 1.3611e-05
2:241664130 T G 0.603675 1.1848e-05
2:241667495 A G 0.060006 2.8190e-06
2:241672587 G A 0.141086 -9.1513e-05
2:241672740 C T 1.513279 -3.8785e-05
2:241676929 T G 0.285834 4.9158e-05
2:241677741 T C 0.027041 1.0818e-05
2:241678528 G A 0.625503 -3.2547e-05
2:241684187 A G 0.109485 -1.4494e-05
2:241684660 C T 1.122897 -2.2933e-05
2:241686636 A G 0.031705 4.0240e-06
2:241688137 A G 0.063086 1.3034e-05
2:241698281 T C 0.051278 2.4205e-07
2:241698298 A G 0.713118 -2.4672e-05
2:241700676 A G 0.097352 -1.3723e-05
2:241706033 A G 0.536107 5.6813e-06
2:241713105 C T 0.439498 -2.0710e-05
2:241719985 A G 0.523289 -2.2387e-05
2:241721301 G T 0.176261 -2.3339e-05
2:241729761 A G 0.297662 -2.6198e-05
2:241729785 T G 0.030306 -3.6524e-05
2:241733662 G A 1.283883 -1.1555e-05
2:241734084 G A 0.055578 1.6754e-05
2:241746355 A C 0.620141 1.3783e-05
2:241749067 A G 0.096411 -1.9324e-05
2:241765564 G A 0.842461 2.0831e-05
2:241775066 C T 0.206977 8.9679e-07
2:241775775 G A 0.111225 -1.7402e-06
2:241786920 G A 0.065387 1.4099e-05
2:241787307 A G 0.126522 1.7271e-05
2:241788923 C T 0.421853 -2.3529e-05
2:241800973 A G 0.034996 3.7927e-06
2:241804170 C T 0.155722 9.6623e-06
2:241807962 A G 0.040131 -4.3534e-05
2:241815473 A G 1.151788 -6.5055e-06
2:241817516 G A 0.426768 -3.2188e-05
2:241820832 T C 0.028979 1.1725e-05
2:241831472 G A 0.999627 9.1962e-06
2:241834907 T C 0.198911 4.7227e-06
2:241842735 A G 0.198424 7.7848e-06
2:241845275 T C 0.031283 -1.1911e-05
2:241845327 T G 0.903132 1.2900e-05
2:241850067 T C 0.026298 -1.2105e-05
2:241851372 G A 0.453643 -1.6898e-05
2:241852256 T C 0.511143 5.0354e-06
2:241859799 A G 0.040122 2.6888e-05
2:241866213 A G 0.038028 -9.1390e-06
2:241868530 C G 0.064975 -2.2031e-05
2:241875782 A G 0.024110 -1.6295e-05
2:241880262 A G 0.040290 2.5189e-05
2:241882785 T C 0.888019 -2.3344e-06
2:241883884 G A 0.050538 -1.4972e-05
2:241891799 C T 1.276872 -1.8591e-05
2:241897574 A G 0.110069 6.8801e-06
2:241907076 T C 0.786801 -4.4395e-05
2:241909069 C T 0.095755 1.7656e-05
2:241910466 T C 0.022857 -6.6849e-06
2:241910881 A G 0.046766 -4.8773e-05
2:241911027 T C 0.408672 -2.5246e-05
2:241912029 T C 0.375863 9.9858e-05
2:241912122 T C 0.994511 -4.4850e-05
2:241914341 G A 1.234962 2.3149e-05
2:241915125 T C 0.200530 3.7880e-05
2:241921688 C T 0.304212 -1.3790e-05
2:241927837 A G 0.201300 3.2378e-05
2:241945341 A G 0.101312 3.9100e-05
2:241946933 G A 0.727364 1.8611e-05
2:241947122 A G 1.500471 -8.9041e-07
2:241952110 A G 0.145095 4.0833e-05
2:241953251 A G 0.372906 1.7902e-05
2:241955339 C T 0.694944 1.9013e-05
2:241960404 G A 0.752087 1.1171e-05
2:241960644 A G 0.076946 -2.3318e-05
2:241960833 G A 0.291300 -1.7432e-06
2:241968979 G A 1.125909 -8.4311e-06
2:241971067 A G 0.022948 1.1433e-05
2:241973223 T C 0.021809 1.1202e-05
2:241980123 G A 0.260682 -2.5798e-05
2:241988873 T C 0.034279 4.0052e-06
2:241989723 C T 0.073794 -4.6347e-05
2:241992392 A G 0.050606 1.2997e-05
2:242001991 G A 1.005336 -2.0028e-05
2:242002306 A G 0.020601 -4.1746e-06
2:242004296 A G 0.031734 3.8091e-06
2:242006756 C T 0.488718 -3.2430e-07
2:242009916 A G 0.066069 1.0966e-05
2:242010103 T C 0.322100 1.6310e-05
2:242011084 C T 0.331772 -3.3685e-05
2:242013387 T C 0.527028 -3.2692e-05
2:242021742 T G 0.309730 1.2548e-05
2:242021871 A G 0.060983 -2.8186e-05
2:242025882 G A 0.181279 -7.2218e-06
2:242029426 A G 0.175038 -1.0175e-05
2:242033593 A G 0.130966 2.7404e-05
2:242034380 C T 0.726598 -1.0745e-05
2:242035544 C G 0.126740 2.4670e-05
2:242036797 G A 0.176521 -1.3543e-05
2:242039198 C T 0.126402 2.5076e-05
2:242042648 A C 0.417686 -2.4064e-05
2:242045589 G T 0.087238 1.3531e-05
2:242051225 A G 0.186366 -8.0407e-06
2:242053575 T C 0.126493 3.3646e-05
2:242053856 A G 0.354490 6.7396e-06
2:242054403 A G 0.173003 -1.9799e-05
2:242054718 A G 0.053283 -5.0599e-06
2:242065498 G A 0.131858 2.5943e-05
2:242065944 T C 0.050654 2.5831e-05
2:242066314 C T 0.563482 3.1032e-06
2:242070073 G A 0.221606 1.3802e-05
2:242070326 A G 0.126217 2.1324e-06
2:242077496 T C 0.738140 -1.2596e-05
2:242078551 A C 0.130210 -6.3871e-06
2:242085991 G A 1.526415 -1.2365e-05
2:242103742 G A 0.748452 -1.4110e-06
2:242108235 G A 0.157348 -3.0582e-06
2:242115718 C T 0.041465 1.1920e-05
2:242116247 G A 0.776187 -1.4952e-06
2:242116367 C T 1.947521 1.4888e-05
2:242121781 G A 0.921922 5.2274e-06
2:242126109 C T 0.743667 4.4078e-06
2:242128764 C T 0.832106 2.9725e-06
2:242129524 A G 0.058444 4.3205e-06
2:242129973 A G 0.770731 -6.9559e-06
2:242134292 C T 1.614974 -1.0811e-05
2:242134802 A G 1.883059 -2.4964e-05
2:242135265 A G 0.040453 -6.2590e-06
2:242137702 T C 0.213585 3.5526e-06
2:242138065 A G 0.550262 -1.7118e-05
2:242147924 G C 1.497131 -7.7891e-06
2:242149010 T C 0.540355 -3.1210e-05
2:242151058 C T 0.465198 4.7643e-06
2:242162732 C G 0.025694 1.5682e-05
2:242165212 G C 0.496524 -2.0592e-05
2:242168967 A G 0.037090 -2.9728e-05
2:242169162 T C 0.102146 -2.0393e-05
2:242173882 A G 0.162983 2.7543e-05
2:242175703 T C 0.089669 -1.2579e-05
2:242176019 C T 0.674119 1.4643e-06
2:242176587 C T 0.135293 1.9006e-05
2:242187976 T C 0.072168 -5.2333e-05
2:242189231 C T 0.204581 1.5616e-05
2:242189424 T G 0.039729 -6.1101e-06
2:242192848 C T 0.461164 4.2606e-06
2:242197095 T C 0.575972 -3.0348e-05
2:242198165 C T 0.031118 -1.4584e-05
2:242204015 C T 0.026505 2.1950e-07
2:242206956 T C 1.751928 -3.1915e-05
2:242207285 C G 0.377223 -3.0914e-05
2:242210408 G A 1.574070 -1.7228e-05
2:242234837 C T 0.762272 -2.8830e-06
2:242236553 A G 0.044020 -7.8431e-06
2:242236710 A G 0.034380 2.0750e-05
2:242244342 C T 1.112851 -2.1925e-05
2:242255830 T C 0.441825 -2.3424e-06
2:242262986 A G 0.448424 -2.5879e-06
2:242277817 T C 0.051099 2.5728e-05
2:242302811 G A 0.375604 -3.4927e-05
2:242305109 T C 0.046811 -4.5144e-05
2:242312377 T C 0.025967 -2.3650e-05
2:242320650 T C 0.034162 3.4161e-05
2:242349333 G A 0.074268 1.7263e-06
2:242350466 G A 0.185535 1.5340e-05
2:242354632 C T 0.325689 -2.1288e-05
2:242357315 T C 0.030556 2.0335e-05
2:242371101 T C 0.214896 3.3796e-05
2:242376691 T C 0.033348 6.9444e-05
2:242379786 T C 0.060908 2.8064e-05
2:242387786 G A 0.137509 -3.9833e-05
2:242388463 G T 1.573865 -1.9283e-05
2:242388550 C T 1.555643 -2.2383e-05
2:242393087 T C 0.136072 4.7288e-05
2:242393488 T C 0.077030 4.3155e-05
2:242393574 A T 1.428566 -2.5738e-05
2:242398016 A G 0.035944 -3.1326e-05
2:242407588 A G 0.253320 3.6342e-05
2:242407746 G A 0.406754 -1.8280e-06
2:242413908 C A 0.743271 -2.8082e-05
2:242433953 T C 0.085219 2.8543e-05
2:242444173 G A 0.541725 3.6915e-06
2:242445172 T C 0.022740 1.6516e-05
2:242446339 A G 0.133306 1.5964e-05
2:242449346 G A 0.168822 3.7627e-05
2:242457864 T C 0.201368 1.5828e-05
2:242459618 T C 0.375587 5.5464e-06
2:242463904 A G 0.502457 6.0466e-06
2:242470476 T C 0.196184 -1.1004e-05
2:242470544 G A 0.278093 4.1204e-06
2:242475449 T C 0.769199 3.4849e-05
2:242477012 G T 0.232489 7.3752e-06
2:242484701 T C 0.442198 8.2313e-05
2:242490658 T C 0.255674 3.9790e-05
2:242491872 A G 0.322356 1.5293e-06
2:242497274 T G 0.909678 1.5986e-05
2:242497787 C A 0.166680 -2.4354e-05
2:242502791 T C 0.037506 -1.0679e-05
2:242508252 A G 0.045234 1.8308e-05
2:242508519 G A 0.395861 1.0999e-05
2:242508924 A G 0.467834 5.5857e-06
2:242509013 T C 1.134793 1.9001e-05
2:242517620 A G 0.096781 3.5410e-05
2:242538936 T C 0.314452 2.3026e-05
2:242557019 A G 0.565877 1.6446e-06
2:242560341 C T 0.283013 -2.2146e-06
2:242577022 T C 0.239886 -2.1778e-05
2:242577950 A G 0.678851 -2.8357e-05
2:242585616 A G 0.956473 -3.9543e-05
2:242590338 G A 0.270092 -2.5591e-06
2:242597318 C G 1.257683 -6.8827e-05
2:242609323 A G 0.797886 3.9315e-05
2:242609554 T C 0.458752 -2.1704e-05
2:242610172 G A 0.028268 -4.5745e-05
2:242613089 G A 1.209904 1.8062e-05
2:242627733 T C 0.029998 -6.1819e-05
2:242627938 C T 0.848202 2.9152e-05
2:242643381 G A 1.169958 3.4862e-05
2:242644309 C T 0.223258 1.5744e-06
2:242650634 A G 0.826962 6.2817e-05
2:242659698 T C 0.181419 -4.2952e-05
2:242667870 C G 0.084421 3.4727e-06
2:242674803 A G 0.610423 -3.2139e-05
2:242677184 A G 0.417339 -1.4519e-05
2:242684945 G A 0.890041 -4.0717e-05
2:242685298 T C 0.158630 2.0967e-05
2:242690675 A G 0.507884 -1.2739e-05
2:242690726 A G 0.026434 6.9843e-06
2:242691525 G A 0.126980 -5.9081e-05
2:242691656 A G 0.095168 1.0565e-05
2:242693618 G A 0.102010 -1.1436e-05
2:242699290 T C 0.737254 -1.3564e-05
2:242702343 A G 0.291550 1.6385e-05
2:242708162 T C 0.221274 -4.2148e-05
2:242710662 G T 1.001412 3.3912e-07
2:242711353 G A 0.982138 1.2261e-05
2:242712540 T C 0.051368 7.1469e-06
2:242716380 T A 0.572028 -3.7579e-05
2:242717503 A G 0.258572 1.2218e-05
2:242725752 A G 0.349053 2.2427e-05
2:242726715 A G 0.029336 1.0683e-05
2:242735987 A G 0.714134 -6.6295e-06
2:242737341 C T 0.619631 -3.8564e-06
2:242740467 T C 0.205068 1.2708e-05
2:242743357 A G 0.109297 1.1655e-06
2:242743532 C T 0.023896 -1.0575e-05
2:242758827 G A 0.727286 -1.4303e-05
2:242759744 A G 0.548321 5.8830e-06
2:242763542 T C 0.624299 -1.8206e-05
2:242773164 T C 0.058500 3.1970e-06
2:242775654 A G 0.209359 -3.8875e-06
2:242787789 A G 0.412311 -2.7217e-05
2:242787940 T C 1.148052 -2.5571e-05
2:242793433 A G 0.021685 -2.1457e-05
2:242795673 C G 0.713562 -7.1212e-07
2:242799344 C T 0.026843 -1.5234e-05
2:242805560 C G 0.168900 1.5756e-05
2:242810700 T C 0.021906 -1.9334e-05
2:242813205 G A 0.191127 2.1442e-06
2:242813574 C T 0.029135 -2.4422e-05
2:242814639 C T 0.030043 -5.1047e-07
2:242815059 T C 0.028041 2.2211e-08
2:242825201 G A 1.329214 -9.3773e-06
2:242825391 A G 1.138597 -1.1786e-05
2:242828829 T G 0.346005 -3.1466e-05
2:242830114 A G 0.027969 -5.2214e-06
2:242832236 A G 0.031712 -2.5655e-05
2:242832753 A C 0.072784 -4.8829e-07
2:242835548 G A 0.376097 -3.1913e-05
2:242839363 C G 0.991661 2.0622e-05
2:242842568 T C 0.222806 3.5273e-06
2:242846855 C A 0.132362 1.5260e-05
2:242851739 T C 0.028278 2.5903e-06
2:242968701 T C 0.029203 -1.8500e-05
2:243041411 T C 0.020374 -1.4515e-05
3:72365 C T 0.132621 -4.0245e-06
3:73573 G A 0.301573 -2.4758e-05
3:74573 C A 0.589507 -1.6033e-05
3:76317 C T 0.546149 2.9147e-05
3:77037 G A 1.580613 -4.1588e-06
3:81018 C G 0.350299 3.1393e-05
3:83293 A G 0.237919 -1.2469e-05
3:87176 A G 0.211926 -1.7236e-05
3:100349 C A 0.087426 -4.1130e-06
3:105793 T C 0.375876 7.7542e-05
3:108993 G A 0.323515 -6.6192e-06
3:109737 A G 0.058360 3.4411e-05
3:115040 A G 0.392206 6.6680e-05
3:126209 A C 0.109225 4.5249e-07
3:127382 G A 0.070610 9.9274e-06
3:128256 C T 0.167920 -2.1565e-05
3:128474 A G 0.083528 -3.1218e-05
3:136636 T G 0.185479 3.3930e-06
3:136825 A C 1.637610 8.8089e-06
3:142715 T C 0.034971 -1.1728e-05
3:149867 T C 0.051196 1.0292e-05
3:150648 G A 0.084469 5.2075e-06
3:151010 T C 0.325495 -1.1502e-05
3:152919 C G 0.117804 -1.6422e-06
3:155279 A G 0.117285 7.7569e-06
3:158605 C T 0.097891 -1.1492e-05
3:158912 T G 0.769615 -5.8927e-06
3:159986 A G 0.165917 4.1177e-06
3:162246 C T 1.787502 3.7329e-06
3:169358 T C 0.045110 -3.4775e-06
3:187958 T C 0.557344 1.9324e-05
3:187989 T C 0.029930 -7.8092e-06
3:191047 A G 0.659490 -2.6000e-05
3:191914 A G 0.745488 -1.0955e-05
3:204992 A G 0.706353 -1.9544e-05
3:205016 G C 0.512214 -5.1003e-06
3:211745 T C 1.597563 -2.0619e-06
3:219004 G T 0.970103 -9.6841e-06
3:220494 G A 0.440446 -4.6309e-05
3:221081 C T 1.412278 -9.3368e-05
3:223640 G C 0.275944 2.9854e-05
3:238078 G A 0.059256 -1.3699e-05
3:243863 C T 0.178296 6.3510e-06
3:243910 C A 0.989084 -2.1947e-05
3:245669 A G 0.131083 2.4750e-05
3:254069 C T 0.020832 -8.2314e-06
3:265005 G A 0.053043 7.6024e-06
3:272037 A C 1.938563 -3.1360e-05
3:274649 G A 0.149837 -2.6534e-05
3:277778 C T 1.200196 -2.1059e-05
3:282990 A G 0.053446 2.0239e-05
3:284514 C G 0.097417 -6.3529e-05
3:285113 C T 0.105937 1.1430e-05
3:286023 G A 0.615214 2.1205e-05
3:292958 A C 0.811460 -3.9825e-06
3:292992 T C 0.802962 2.1086e-05
3:297348 G T 0.275775 1.3393e-05
3:299560 C T 0.085930 -1.2456e-05
3:302815 C T 0.091906 -9.3607e-06
3:306895 A C 0.097138 -4.0679e-05
3:307663 A G 0.185028 -3.0918e-05
3:312349 C T 0.750902 -1.9117e-06
3:316568 G A 0.021805 -8.9207e-06
3:320201 C A 0.121027 -4.5168e-05
3:321249 G A 0.187518 1.6885e-05
3:324484 C T 0.183503 2.3292e-05
3:329106 T C 0.051365 -1.8703e-05
3:338277 G A 0.937816 3.9060e-06
3:340536 C T 0.179721 -4.4856e-05
3:354495 A G 0.530040 -4.2623e-05
3:361508 T C 0.409912 -4.7230e-05
3:362353 T C 0.200832 1.0022e-05
3:363625 A G 0.144352 -1.3010e-05
3:364098 A G 0.418828 -2.6399e-05
3:364915 C T 0.066088 2.3199e-05
3:366190 G A 0.147237 4.1925e-06
3:368223 G T 0.272776 -2.6071e-05
3:370823 C T 0.050255 -4.2419e-05
3:371087 A G 0.101085 5.1850e-06
3:375590 A C 1.706613 -5.6170e-06
3:377848 G T 1.630950 -2.2442e-05
3:379808 G A 0.095677 -7.3942e-05
3:381302 A G 1.471125 -8.8192e-06
3:383061 G A 0.442828 1.9827e-05
3:383169 A G 0.047645 -1.7429e-05
3:385464 T C 0.505933 7.1424e-05
3:386520 T C 1.317698 -1.8782e-05
3:386884 C T 0.026684 5.3938e-05
3:386959 C T 0.041537 -7.9220e-06
3:387597 C T 1.396569 -1.1227e-04
3:397958 T C 1.167566 -1.5752e-05
3:404288 A G 0.083087 -3.7309e-05
3:404658 G A 0.421688 5.5961e-05
3:407031 C A 1.314258 6.9782e-06
3:409393 G A 0.045532 -2.8277e-05
3:414050 C A 1.494300 3.8606e-05
3:415873 C T 0.042494 8.0193e-07
3:416034 A G 0.065514 1.4232e-05
3:417046 A G 0.045912 5.3000e-05
3:419143 G A 1.166498 1.6901e-05
3:419307 C A 0.047694 -2.5981e-05
3:420869 T G 0.028787 -2.2467e-05
3:423904 G A 0.065929 -4.0216e-07
3:425968 G A 0.078536 -1.2999e-05
3:427635 G C 0.408945 1.8579e-05
3:431363 C T 1.924836 1.3781e-05
3:431725 C T 0.121274 -1.5137e-05
3:436042 T C 1.966993 -8.3598e-07
3:437339 A G 0.233738 2.2461e-05
3:438253 C T 0.376185 3.9770e-05
3:441745 C A 0.030245 1.9878e-05
3:442343 A G 0.053306 8.1541e-06
3:444024 G A 0.171656 8.7507e-06
3:444369 C T 1.950540 6.0975e-06
3:457809 C T 0.157374 -3.0636e-05
3:460466 C T 1.362585 4.6585e-06
3:460473 T C 0.095752 -1.8742e-05
3:461969 T C 0.857486 2.0970e-06
3:462988 C T 0.045403 -2.5692e-05
3:468031 G A 0.042105 1.6878e-05
3:468720 C T 0.073992 1.0035e-05
3:474215 A G 0.620352 1.1113e-05
3:491518 T G 0.050245 -1.7336e-05
3:492373 G T 0.037544 1.1259e-05
3:492819 C T 1.400093 -1.0230e-05
3:493840 C T 0.070535 4.8091e-05
3:499070 C T 1.945963 2.1629e-05
3:499695 T C 0.588647 4.8140e-05
3:503607 C T 1.924794 1.9167e-05
3:504216 T C 0.029313 4.6572e-06
3:506889 A G 0.028683 3.0083e-05
3:508597 C T 1.960515 1.2792e-05
3:511135 C T 1.963471 8.2168e-06
3:511527 T C 0.026434 6.6828e-07
3:513459 T C 0.020903 2.5775e-05
3:516417 C T 0.736202 8.9663e-05
3:516464 A G 0.075563 1.6358e-05
3:518987 C A 0.060879 5.2384e-05
3:533929 G A 0.872741 4.9925e-05
3:535673 T C 1.156121 2.3543e-05
3:543715 G A 1.325826 7.6609e-06
3:556800 A G 1.811856 -9.0055e-06
3:557270 T C 0.024506 3.8565e-06
3:560586 A G 0.684266 1.2554e-05
3:567420 T C 0.023292 -2.3198e-05
3:567475 G A 0.137707 7.8048e-06
3:571284 G C 0.061684 3.3562e-05
3:572258 A G 0.028807 -3.3893e-05
3:572805 T C 1.076413 -9.2016e-06
3:575523 C A 0.095194 4.6939e-05
3:576999 C T 0.880726 6.7793e-07
3:579584 A G 0.028261 -2.1482e-05
3:580021 C T 1.235972 -1.0138e-05
3:581145 A G 0.037259 1.7714e-05
3:581202 T G 0.040235 3.6024e-05
3:582149 A G 0.070908 -8.6251e-07
3:595259 A G 0.061580 -5.5643e-06
3:596392 G A 0.110864 -1.5993e-05
3:598228 G A 0.057243 -3.1096e-06
3:601918 C G 0.133228 -3.1651e-05
3:602207 C T 1.902194 1.9562e-05
3:602945 C A 0.041637 3.0259e-05
3:612152 A C 0.092762 2.7475e-05
3:635104 G T 0.092801 1.4727e-05
3:643813 G A 0.171545 -1.4226e-05
3:649137 G A 0.048882 -1.4693e-05
3:660364 A G 0.030777 4.9680e-05
3:660373 T G 0.032757 -3.0760e-05
3:665218 C T 0.379109 -2.5708e-05
3:668003 G A 0.172155 -5.4819e-06
3:669186 A G 0.039729 3.2769e-05
3:670113 A G 0.106982 -1.1592e-04
3:671122 G A 0.088575 1.1289e-05
3:673769 G A 0.141875 1.5983e-05
3:677112 G A 0.365782 4.4670e-05
3:677586 A G 0.243891 -8.2419e-06
3:677596 G A 0.030423 6.6831e-06
3:677625 T C 1.834187 -7.2738e-08
3:678347 G A 1.011701 1.2100e-06
3:679797 T C 0.062326 3.5753e-05
3:680601 G T 0.826715 1.9543e-05
3:683705 G A 0.120946 -2.3301e-05
3:683785 A G 0.022016 -1.9683e-06
3:686593 A T 0.044776 -4.3654e-06
3:690129 G C 0.050538 -1.0707e-05
3:703428 C T 0.322453 -4.1788e-06
3:704325 A G 0.090477 4.8937e-06
3:707743 C T 0.044601 2.0618e-05
3:713271 A C 0.475406 1.8383e-05
3:716282 A G 0.111410 2.8374e-05
3:721128 G A 0.023026 -2.8944e-05
3:725824 A C 1.952669 -1.3582e-05
3:728905 A G 0.142690 1.1171e-05
3:732474 T C 0.020790 -4.1920e-06
3:746092 T G 1.874591 -7.8515e-07
3:746782 A G 0.048366 1.0332e-05
3:752100 G A 0.058376 3.1110e-05
3:754012 C T 0.386292 1.8865e-05
3:755370 C T 0.510192 -2.7317e-05
3:756117 C G 0.061898 -8.8676e-06
3:768217 C T 0.051820 1.6393e-05
3:770056 A G 0.051797 3.1453e-05
3:778465 A C 0.445210 -2.7557e-05
3:783693 A T 0.039284 1.4541e-05
3:788411 T C 0.389087 -6.7191e-05
3:805534 C G 1.197674 2.1569e-05
3:809806 A G 0.036279 1.1443e-05
3:817978 A G 0.090834 3.7361e-07
3:821213 C A 0.029868 -5.7767e-06
3:834393 G A 0.147150 1.3544e-05
3:834951 G A 0.041735 1.9994e-06
3:840276 T C 0.576731 1.4794e-05
3:850922 C T 0.681133 -1.2796e-05
3:876447 G A 0.028836 1.2335e-05
3:880532 G T 0.732684 -2.0770e-05
3:883851 A G 1.263671 -5.6540e-05
3:885775 A G 0.063842 -2.9685e-05
3:886925 C T 0.094759 2.3153e-05
3:898661 T C 0.734534 5.4358e-05
3:911778 A G 0.061914 5.5734e-06
3:914293 T C 0.057247 1.4698e-05
3:920346 G C 0.551738 3.7245e-05
3:922248 G T 0.188936 2.8940e-06
3:924463 T G 0.661006 -2.9247e-05
3:924867 C T 0.054916 -5.1425e-06
3:926345 A T 0.028333 -1.5281e-05
3:926471 A G 1.389239 5.6999e-06
3:928199 T C 0.031251 2.0868e-05
3:928456 T C 0.874864 -4.6969e-05
3:930723 A G 1.175382 3.8606e-05
3:940550 T C 0.064037 3.8777e-05
3:940698 C A 0.618203 1.6411e-06
3:942528 T C 0.069837 -8.2424e-06
3:942672 T C 0.164102 1.2703e-05
3:944822 T C 0.047379 4.3837e-05
3:946593 G A 0.047009 2.8312e-05
3:948531 A G 1.212131 3.4372e-05
3:949401 A C 0.066883 -1.6402e-05
3:952913 T C 0.050557 -3.5941e-05
3:955558 C T 0.064157 -5.4511e-07
3:958096 C A 0.576676 1.7888e-05
3:963381 A G 1.416702 -4.9472e-05
3:963676 T A 0.068516 -5.4699e-05
3:972112 G A 0.652242 -1.4911e-06
3:973662 G A 0.600871 -2.1612e-05
3:975504 G A 0.067611 9.6423e-07
3:975836 T C 1.386588 -3.9055e-05
3:976815 C T 0.147847 -3.1858e-05
3:977121 G A 0.067951 -4.2166e-05
3:981941 C T 0.801469 -5.9097e-05
3:987808 A G 0.652132 1.7205e-05
3:990965 C G 0.072431 5.8720e-06
3:992289 C T 0.723569 4.4276e-05
3:992827 G T 0.031699 9.4396e-06
3:995511 C A 0.583414 6.8834e-05
3:996315 G A 0.100449 -3.3894e-07
3:996386 G A 0.060710 -3.1084e-05
3:1003642 T C 0.800869 -4.0399e-05
3:1004688 C T 0.037506 -2.9703e-05
3:1005874 G A 0.576673 3.2724e-05
3:1006815 A G 0.025652 -1.2453e-05
3:1006912 G A 1.203062 5.9394e-05
3:1011194 T C 0.131092 -3.0656e-05
3:1011999 C T 0.171149 -9.6842e-06
3:1028162 T C 0.096388 -4.6212e-06
3:1028349 C T 1.844376 1.7622e-05
3:1030479 A G 0.062781 3.5255e-05
3:1030784 G A 0.175492 1.0648e-05
3:1030812 G A 1.844512 2.0636e-05
3:1031974 T C 0.107924 1.3979e-05
3:1044366 G T 0.063940 5.1110e-05
3:1046038 C A 0.482856 -3.4020e-05
3:1058105 C A 1.615435 4.1078e-05
3:1059452 A C 0.052196 -1.2545e-05
3:1059654 T C 1.815926 7.1902e-06
3:1062314 G A 1.200670 -5.1264e-05
3:1066077 A G 0.058383 1.9325e-05
3:1068236 G A 0.152794 -9.1895e-06
3:1070750 A G 0.045299 -1.3227e-05
3:1076052 C T 0.034935 4.2849e-05
3:1079024 G A 1.037596 -3.6976e-05
3:1079149 C T 1.858054 1.1707e-05
3:1081832 T C 0.796159 1.7923e-05
3:1086819 C T 0.043481 -1.8330e-05
3:1089413 G A 0.034958 -2.5345e-05
3:1090485 A G 0.052508 -2.2883e-05
3:1090533 T C 0.144702 -1.1991e-05
3:1096213 A G 0.035808 -4.4692e-06
3:1103406 G T 0.458817 5.2673e-05
3:1106054 C G 0.025824 2.5028e-05
3:1106129 A G 0.158698 -1.0499e-05
3:1106164 A G 0.115918 1.5950e-05
3:1106809 G C 0.751285 -1.3055e-05
3:1112498 C T 0.058211 3.9666e-05
3:1113101 T C 0.113338 1.8065e-05
3:1115173 G A 0.138639 -5.8536e-08
3:1116152 T C 1.143014 6.6159e-05
3:1117233 G A 1.418098 1.2346e-05
3:1122000 A C 0.257874 -4.5956e-06
3:1122130 G A 1.464302 1.0012e-05
3:1125117 G T 1.717175 2.6155e-05
3:1125383 G T 0.781251 6.3061e-05
3:1125490 G T 1.370462 3.7152e-05
3:1125605 G A 1.777119 8.1487e-06
3:1127033 C T 1.667056 1.5320e-05
3:1127744 A G 0.229370 2.3218e-05
3:1128796 G A 1.025220 4.0077e-05
3:1132572 G A 0.118401 -1.1661e-05
3:1143424 G T 0.177170 -1.7293e-05
3:1145349 T C 0.216630 2.7790e-05
3:1158935 G A 1.830302 1.7041e-05
3:1159787 C A 1.265879 1.2975e-05
3:1161939 G A 0.635643 2.3100e-05
3:1162173 G C 0.045247 -1.2597e-05
3:1166553 C A 0.847781 1.5667e-05
3:1166662 A G 0.028115 1.4598e-05
3:1170285 C G 0.046337 -2.0815e-05
3:1173131 G A 0.163151 -1.1329e-04
3:1173777 T C 0.033406 -3.0354e-05
3:1175539 A G 1.193685 -4.5693e-05
3:1183235 G T 0.036009 3.2202e-06
3:1185973 T C 0.289476 1.8478e-05
3:1187033 C T 1.081379 6.5457e-05
3:1187200 A G 0.032695 1.4850e-05
3:1190728 C T 0.293124 2.5106e-05
3:1191305 A G 0.105876 -1.6635e-05
3:1191866 A C 0.787762 3.6208e-05
3:1192619 C T 0.966143 -5.0976e-05
3:1192988 G T 0.183613 -2.3213e-05
3:1196016 T G 0.151415 -3.7295e-05
3:1202295 C T 0.218538 -3.4762e-05
3:1205727 C T 0.031127 9.0628e-06
3:1211018 A G 0.456490 -2.5390e-05
3:1212916 G T 0.042881 -2.2816e-06
3:1213276 A C 0.023409 -2.4255e-05
3:1213978 C T 0.934892 -4.0675e-06
3:1214847 C A 0.293750 4.1080e-05
3:1216656 T C 0.026726 -1.6037e-05
3:1223040 A G 0.070146 -2.0260e-05
3:1246486 C T 1.206123 -3.9077e-05
3:1246859 C G 0.550684 -6.8994e-05
3:1250634 C T 0.141375 -2.6102e-05
3:1250823 C T 0.774772 -4.8229e-05
3:1253635 G A 0.209567 5.8296e-06
3:1255662 T G 0.024074 2.8174e-05
3:1257174 T C 1.924492 -3.4252e-05
3:1257611 G A 0.034828 -2.4576e-05
3:1264196 T G 0.106710 3.9808e-08
3:1265677 C T 0.234190 -2.0903e-05
3:1267427 A G 0.148123 -5.6854e-05
3:1268587 A G 0.206314 1.7798e-05
3:1273716 C A 0.055130 -6.5758e-06
3:1273892 G A 0.234884 -2.1251e-05
3:1276324 C T 0.038265 2.3233e-05
3:1289383 C A 0.027320 -3.1292e-05
3:1289606 G A 0.090419 3.6645e-06
3:1291918 A G 1.132777 -2.7289e-05
3:1291958 C T 0.113016 -1.0158e-05
3:1292275 A G 0.111533 9.2932e-06
3:1293401 A G 0.840049 -3.0109e-05
3:1294537 T G 0.077202 -3.0238e-05
3:1294736 A G 0.094875 1.6311e-05
3:1297263 A G 0.481583 -2.7422e-06
3:1299836 C T 0.216032 1.1070e-05
3:1300820 T G 0.182704 2.3518e-05
3:1305468 T C 0.027099 3.0331e-07
3:1308374 A G 0.023922 9.0650e-06
3:1310929 T C 0.858862 -2.9715e-05
3:1315199 A G 0.282315 2.2240e-05
3:1316512 A G 0.034117 1.5774e-05
3:1317631 A G 0.042037 -4.9727e-05
3:1318496 A G 0.232794 1.9544e-05
3:1319738 C A 1.566737 3.4160e-05
3:1320757 C T 0.059451 -3.5125e-05
3:1320815 G A 1.154612 -1.5373e-05
3:1322135 C T 0.123520 1.7238e-05
3:1323078 A G 0.800573 -1.7183e-05
3:1323130 C G 0.084729 8.4576e-06
3:1323634 G A 0.783036 1.8579e-05
3:1326649 G C 0.689209 -1.6800e-06
3:1327288 A C 1.774402 2.9622e-05
3:1329953 G A 0.158802 6.9920e-07
3:1330516 T C 0.124916 2.1001e-05
3:1333746 G A 0.152213 -1.7112e-05
3:1333797 A G 1.510676 -2.9067e-05
3:1334429 T C 0.049762 -1.0340e-05
3:1336397 G A 0.583252 3.8683e-06
3:1337061 C G 0.022396 1.0080e-05
3:1337203 G A 1.663658 7.1623e-06
3:1340717 G C 0.543439 1.6834e-05
3:1345199 C G 1.556974 8.7019e-06
3:1345425 T C 1.544825 6.5239e-06
3:1355071 T G 0.730551 1.6323e-05
3:1356150 A G 0.023633 -1.4089e-05
3:1356278 C A 0.043617 -1.0178e-05
3:1363480 A G 0.021062 2.8316e-06
3:1366749 C T 0.140285 -8.2725e-06
3:1367072 T C 0.566030 7.7635e-06
3:1367192 C T 0.898354 5.0889e-05
3:1370410 C A 0.037840 2.7598e-05
3:1372583 T C 0.328887 8.0181e-05
3:1376195 G A 0.359229 -2.8568e-06
3:1381343 A G 0.083931 2.1298e-06
3:1386556 G C 0.567607 -8.7245e-06
3:1386594 C T 0.038947 -1.5084e-05
3:1389117 T C 0.325689 2.6164e-05
3:1389925 G A 1.636315 -2.9166e-05
3:1391139 A C 0.255044 8.2997e-06
3:1395906 G A 0.631475 -5.4852e-06
3:1395966 G A 0.607167 -1.6824e-05
3:1402700 G A 0.051138 -3.2133e-05
3:1403665 C T 0.044302 8.5081e-06
3:1420519 T C 0.677294 2.3875e-05
3:1420797 A G 0.164489 1.4457e-05
3:1424745 T C 0.394290 2.2994e-05
3:1424850 G T 0.736355 -2.6836e-05
3:1426774 C T 0.031436 3.9146e-05
3:1436884 G A 0.078594 -1.2018e-05
3:1439343 A G 0.070918 3.7540e-05
3:1440124 A C 1.694701 3.2658e-05
3:1441376 A G 0.968451 3.8845e-05
3:1441779 G C 0.022653 -2.1574e-05
3:1442770 G A 0.260906 2.5406e-05
3:1445799 G T 0.088884 6.9118e-06
3:1445953 T C 0.444490 -1.5320e-05
3:1446636 T C 0.922486 -7.2070e-05
3:1446873 T C 0.295630 4.6679e-06
3:1446919 G A 0.101861 -5.1187e-05
3:1450417 A C 0.045851 -1.5398e-05
3:1453365 T C 0.153063 3.9932e-05
3:1456454 T C 0.221573 -8.7653e-07
3:1457107 A C 0.901931 -9.4029e-06
3:1460921 T C 1.713124 1.2318e-05
3:1463314 T C 0.158912 3.0372e-05
3:1464349 A G 0.082506 3.6220e-05
3:1467635 A G 0.024529 2.8484e-05
3:1468019 C T 0.047990 -5.6690e-06
3:1470892 C T 0.153271 -3.3559e-05
3:1471838 C T 0.128554 -9.9880e-06
3:1478453 C T 0.721612 1.0655e-05
3:1482195 G A 0.196233 -1.3652e-04
3:1482406 T C 0.160866 3.0356e-05
3:1485186 A G 0.194438 4.5731e-06
3:1489388 C T 0.120109 -2.6615e-05
3:1493426 A G 0.289135 8.0723e-06
3:1499796 A T 0.097621 -1.0668e-05
3:1500241 G A 0.551521 -3.5781e-05
3:1508308 T G 0.198258 1.4442e-05
3:1510643 C T 0.053699 1.6967e-06
3:1510822 A G 0.581058 -5.7623e-05
3:1511108 G A 0.096135 -3.4436e-05
3:1512587 A C 0.629557 1.8139e-05
3:1513425 T C 0.077757 2.5153e-05
3:1514654 A G 0.079549 7.7151e-05
3:1516025 T C 0.150350 2.2212e-05
3:1517822 G A 0.837261 2.7951e-05
3:1526853 T C 1.659873 1.2752e-05
3:1527229 G C 1.054861 9.2965e-05
3:1527359 G A 0.194948 1.5942e-04
3:1530332 G T 0.163268 3.2311e-05
3:1530388 G A 0.421552 -2.6328e-05
3:1530670 G T 0.045750 -2.4162e-07
3:1535289 A G 0.237491 -4.2322e-06
3:1539086 C G 0.260270 -3.5423e-05
3:1545027 G A 0.161752 2.8857e-05
3:1545942 T C 0.069220 -3.6683e-06
3:1548246 A G 0.269488 1.9079e-05
3:1549863 A G 0.022847 -1.1409e-07
3:1555441 T C 0.716698 1.5962e-05
3:1557413 A G 0.145601 6.2870e-05
3:1558335 G A 0.440517 -2.9571e-05
3:1559862 A G 0.110933 3.3305e-05
3:1562218 G T 0.043238 -2.6399e-07
3:1565113 C T 0.277872 6.1077e-06
3:1571599 G A 0.235738 2.8714e-05
3:1572557 A C 0.031793 -1.4313e-05
3:1586537 T C 0.052702 -2.1886e-06
3:1587404 T C 0.079432 -4.7372e-06
3:1589052 G C 1.931597 -4.3239e-05
3:1590441 C T 0.422996 -2.8327e-06
3:1591514 A G 0.058091 -1.6669e-05
3:1592547 T C 0.042144 -7.4538e-06
3:1592625 A G 0.184876 1.4577e-05
3:1593031 A G 0.065559 3.6784e-05
3:1595261 C T 0.106515 -7.6191e-07
3:1599175 G T 0.022834 -4.0540e-06
3:1604834 T C 0.256839 -7.6368e-06
3:1609431 T C 0.273484 -1.6519e-05
3:1610553 A G 0.027395 -1.4997e-05
3:1613281 C T 1.468321 -1.4032e-05
3:1616048 T A 0.022705 2.9402e-06
3:1616143 T C 0.213549 -3.6866e-05
3:1616998 T G 0.944026 -1.7102e-05
3:1623393 A T 0.993800 -2.4993e-05
3:1627385 A G 0.611329 -4.2020e-06
3:1631555 A G 0.612783 -6.7845e-05
3:1633027 T C 1.837813 7.2211e-07
3:1638002 C T 0.235144 7.7891e-05
3:1638837 C T 1.224494 -4.6797e-05
3:1640938 A G 0.030355 -2.1142e-05
3:1655699 A G 0.640398 -2.5854e-05
3:1658491 A G 1.469084 2.5178e-05
3:1660053 T C 0.149873 -6.7916e-07
3:1669115 T C 0.092688 -8.2333e-07
3:1670301 C T 0.436580 7.5122e-05
3:1670418 A C 1.978840 2.2525e-05
3:1673417 G C 1.674622 3.6450e-05
3:1675010 A C 0.046422 -1.2324e-05
3:1676125 T C 0.022542 -2.5015e-05
3:1676524 C T 0.497566 -1.8646e-05
3:1677370 G C 0.899081 5.5756e-05
3:1682352 C A 0.039466 -3.2701e-06
3:1689007 G T 0.129197 -3.0279e-05
3:1690500 G C 0.022072 2.9055e-06
3:1691064 G A 0.729652 -2.1137e-05
3:1691090 G A 1.114247 3.3001e-05
3:1696212 G A 0.830331 -1.8670e-05
3:1705959 G A 0.092074 -2.2701e-05
3:1710131 C T 0.513126 7.4827e-06
3:1711253 T C 0.437580 -5.7428e-06
3:1711607 G C 0.050005 -6.9785e-07
3:1712342 A G 0.033529 -1.9044e-06
3:1716491 C T 0.398506 -3.2511e-05
3:1717845 G A 0.325177 2.4510e-06
3:1719422 G A 0.534562 -3.7763e-05
3:1720202 A C 0.060856 -1.5463e-05
3:1722508 A C 0.438719 -3.2978e-06
3:1723306 G A 0.438618 9.1444e-08
3:1731917 C T 0.429290 8.8676e-06
3:1734397 A C 0.088114 -8.0879e-06
3:1740624 C A 1.063096 -3.6421e-06
3:1741765 C G 0.295081 1.8174e-05
3:1745391 G A 0.354882 1.3655e-05
3:1762720 C A 0.025220 -3.0274e-05
3:1768504 A G 0.124286 -5.5971e-06
3:1774502 C G 0.067669 -6.1528e-06
3:1776263 G A 0.048554 -1.4861e-05
3:1778686 C A 0.682594 1.0841e-05
3:1781437 T C 0.137581 -2.0544e-05
3:1781739 C T 0.308733 4.2932e-05
3:1781915 G A 0.373556 -6.2292e-06
3:1790316 T C 1.402450 2.8543e-06
3:1793422 C T 0.073164 -8.0043e-06
3:1798557 A C 0.033526 1.8690e-05
3:1803742 A G 0.423782 -1.4069e-05
3:1807252 A G 0.530774 -1.2229e-06
3:1812762 T G 0.898623 -2.6095e-05
3:1813324 G A 0.108878 -4.2375e-06
3:1814306 A G 0.055351 -1.2352e-05
3:1820857 A C 0.406741 1.2940e-05
3:1824074 C T 0.331581 -5.2453e-05
3:1827372 C T 0.093051 1.6685e-06
3:1827840 T C 0.029829 1.6235e-05
3:1827927 T C 0.338631 2.7759e-05
3:1829924 C T 0.250182 -1.0009e-04
3:1830484 T C 0.092464 6.0214e-05
3:1834305 T C 0.052128 -2.9918e-05
3:1839070 A G 0.091734 -4.5285e-06
3:1839693 A G 0.281137 1.0067e-05
3:1842158 C G 0.061359 -4.0466e-05
3:1842860 T C 0.378148 3.1146e-06
3:1849432 T C 0.926807 -3.7431e-05
3:1850582 G A 0.378846 -1.4486e-05
3:1852247 C T 0.082567 -4.9873e-05
3:1861036 A G 0.255674 1.2327e-05
3:1868354 T C 0.037668 2.7118e-05
3:1871275 C T 0.501133 2.1288e-05
3:1881842 T C 0.046198 -2.5313e-05
3:1885573 T C 0.095297 -5.2573e-05
3:1888741 G T 1.510341 -2.7096e-05
3:1896535 T C 0.261351 2.3477e-05
3:1897973 C T 1.723770 4.6155e-06
3:1898403 T C 0.031858 -7.7710e-06
3:1898503 T C 0.885825 3.3210e-05
3:1899796 T C 1.444814 -5.7542e-06
3:1899940 C T 0.058993 -9.2606e-06
3:1900453 C T 0.035918 1.2906e-05
3:1903168 A G 0.153174 -1.9871e-05
3:1903274 G A 0.558931 -4.4631e-05
3:1909262 G A 0.025512 -2.5455e-07
3:1913896 G C 0.485257 -5.0333e-05
3:1914099 A G 0.428186 1.8249e-05
3:1920032 A G 0.172155 1.8822e-05
3:1924842 A G 0.044955 -3.1674e-05
3:1929633 A G 0.038914 5.2352e-06
3:1934092 C A 0.404894 -2.6107e-05
3:1937987 C T 0.271796 1.6662e-05
3:1940932 G T 0.045614 -7.4986e-06
3:1941360 G A 1.125607 -1.3272e-05
3:1942653 G T 0.035565 -3.4750e-06
3:1945040 A G 0.034909 -2.3281e-05
3:1946217 T C 0.073002 -1.8812e-06
3:1949417 A C 0.034811 5.1514e-06
3:1950822 A C 0.103139 3.8966e-05
3:1953297 G T 0.092003 -1.3782e-05
3:1961659 C G 0.049866 -1.3469e-05
3:1962897 C T 0.447651 -2.0539e-05
3:1982593 G A 0.663956 1.2145e-05
3:1990045 G C 1.219671 1.9528e-05
3:1996034 A C 0.139626 5.0930e-06
3:2000736 T C 0.207402 8.5430e-07
3:2004251 C T 0.565598 -1.4594e-07
3:2008488 C T 0.038804 5.3364e-07
3:2010872 A C 0.030764 2.5848e-06
3:2014100 A G 0.122426 2.5380e-05
3:2017591 C T 0.688670 -6.9945e-06
3:2026744 G A 0.176859 1.5121e-06
3:2032063 C A 1.094674 3.7364e-06
3:2039005 G A 0.706366 -2.0845e-05
3:2041146 A G 0.081013 -1.6400e-05
3:2044557 T C 0.291089 -8.0218e-06
3:2046380 G A 0.092233 -1.6001e-05
3:2047418 A C 1.105781 -2.5100e-05
3:2052488 G A 0.032403 -3.9810e-06
3:2054861 T C 0.041258 -1.3821e-05
3:2057869 A G 0.020484 -2.9585e-05
3:2060184 G T 0.079984 -2.5494e-05
3:2061009 C T 0.056903 2.5136e-05
3:2063677 A G 0.553998 -2.0567e-05
3:2063870 G T 0.041472 -2.4201e-06
3:2069643 G T 0.504074 6.1515e-05
3:2070476 A G 0.031063 -2.0325e-05
3:2074515 G T 0.308655 -1.4758e-06
3:2075186 A G 0.044215 -6.7788e-06
3:2079924 G T 0.098504 5.0977e-05
3:2082550 C T 0.092724 1.0699e-05
3:2087253 A G 0.020176 -2.9531e-06
3:2087260 C A 0.191315 -5.8589e-06
3:2087904 C T 0.654780 2.9785e-05
3:2091945 T C 0.020358 6.7567e-08
3:2095594 C T 0.067348 3.0646e-05
3:2096142 T C 1.111101 -2.6072e-05
3:2101403 G A 0.150334 -1.9769e-05
3:2103291 A G 0.106340 3.6514e-05
3:2114176 T C 0.083492 8.9898e-05
3:2123650 C G 0.467130 6.1241e-05
3:2127422 T C 0.107297 2.5964e-06
3:2127658 C T 0.994203 -1.2541e-05
3:2127973 G A 0.458856 -3.4581e-05
3:2131351 T C 0.196223 -2.4585e-06
3:2134765 T C 1.301683 3.6032e-05
3:2135664 C T 0.078306 -9.4373e-06
3:2137538 G A 1.453861 8.1706e-05
3:2141411 A G 0.845564 -1.6028e-05
3:2142156 A G 0.031319 -1.6423e-05
3:2144068 A C 0.067718 1.1531e-04
3:2144342 G A 0.075699 1.7316e-06
3:2145753 C G 0.170416 -1.4394e-06
3:2146283 C T 0.996137 7.3482e-06
3:2146462 A C 0.059895 3.4586e-05
3:2146922 G A 0.046931 3.9895e-05
3:2150056 C T 0.076472 -1.9921e-05
3:2150895 C T 0.443438 -3.0755e-07
3:2151080 T C 0.055780 3.7854e-06
3:2153662 C A 0.080386 -1.0528e-05
3:2153829 T G 0.058327 8.2407e-07
3:2154893 T C 0.042257 -1.1931e-05
3:2157357 T C 0.453234 7.9986e-06
3:2157379 A G 0.249808 4.9368e-05
3:2157509 C A 0.043468 1.3489e-06
3:2158289 C T 0.093431 -6.8452e-06
3:2158565 C T 0.444870 3.8629e-06
3:2159453 T G 0.472761 -4.4631e-05
3:2161688 T C 0.516106 -5.5730e-05
3:2166651 C A 0.097755 -7.4646e-06
3:2167184 G T 0.082846 -1.2129e-05
3:2170246 A G 0.093249 1.3515e-05
3:2170719 C T 0.046269 2.6044e-05
3:2175896 G A 1.670390 -9.9759e-06
3:2180753 A G 0.027015 -8.0543e-06
3:2183750 A G 0.974971 -3.1385e-05
3:2184552 A G 0.413473 1.9644e-05
3:2190430 G T 0.103746 2.3239e-05
3:2194093 G C 0.059821 -3.6287e-05
3:2196089 G A 0.068214 7.4522e-05
3:2198047 C A 0.973819 -2.0924e-05
3:2198546 G A 0.439004 5.8693e-05
3:2201147 C T 0.639444 -9.2233e-05
3:2201769 T C 0.132803 -7.0101e-07
3:2206173 G A 0.780413 -5.5979e-05
3:2207057 T C 0.096453 -5.3732e-05
3:2208493 G A 0.235663 1.1452e-05
3:2208923 T C 0.114626 8.9685e-06
3:2213449 T A 0.042228 -4.7496e-06
3:2213478 G A 0.066682 -1.3167e-05
3:2218238 T G 0.856233 -9.1234e-05
3:2226566 G A 0.073933 3.1405e-05
3:2230964 A G 0.484031 8.8294e-05
3:2233338 T C 1.560392 -3.8710e-06
3:2235255 G A 0.055215 -1.5977e-05
3:2242890 A G 0.033228 2.7224e-05
3:2255795 C A 1.606755 -8.9260e-05
3:2256426 G A 0.200388 1.4879e-05
3:2260354 G T 0.624964 -5.2020e-05
3:2261248 A G 0.028592 1.3173e-05
3:2261568 A G 0.202832 2.8229e-05
3:2264609 T C 0.408695 -8.5669e-05
3:2264929 A G 0.036068 -1.3402e-05
3:2266523 G A 0.085855 -4.6116e-05
3:2273251 A G 0.106638 -1.4128e-07
3:2275088 G T 0.031653 1.6258e-06
3:2275676 A G 0.045107 1.7793e-05
3:2283621 A G 0.131810 3.9142e-06
3:2284757 T G 0.134390 -5.8880e-06
3:2291919 G C 0.315218 2.8036e-05
3:2301005 G A 0.326933 -2.7324e-05
3:2301403 T C 0.167903 1.2399e-05
3:2303314 G A 0.055666 -1.2820e-05
3:2303678 T C 0.402401 8.0984e-06
3:2308893 A T 0.116126 1.0224e-05
3:2309295 A G 0.294510 -1.7780e-05
3:2309786 T C 0.336034 -1.4264e-05
3:2309985 T G 0.022773 -2.0462e-05
3:2314095 G A 0.083249 2.2271e-05
3:2315048 G A 1.140035 -1.6784e-05
3:2325944 G A 0.091922 1.6400e-05
3:2332104 A G 0.714539 -1.0917e-05
3:2338231 G A 0.520277 3.0629e-05
3:2340290 C G 0.244346 1.4880e-05
3:2344719 G A 0.024120 -3.6925e-05
3:2346311 A G 0.152382 1.0638e-06
3:2347522 A G 0.389441 3.8267e-05
3:2359290 T C 0.159880 -2.2502e-05
3:2365159 G T 1.748189 -1.9535e-06
3:2372572 A G 0.042605 -1.4613e-05
3:2373183 C G 0.066861 -1.2982e-05
3:2375759 C A 1.907322 -3.1484e-05
3:2378655 T G 0.099381 -1.0031e-04
3:2385477 G A 0.107920 1.6307e-05
3:2391851 G A 0.357612 8.7708e-06
3:2392767 A G 1.320564 4.0777e-05
3:2396290 G A 0.063884 1.3139e-05
3:2400576 T C 0.565076 -5.2869e-05
3:2407293 A G 0.294770 7.5890e-06
3:2410573 A C 0.115792 -1.8236e-05
3:2414822 G A 0.035074 -1.2159e-05
3:2414886 C A 0.043423 2.8441e-05
3:2423127 G T 0.136373 2.4402e-05
3:2425831 G T 0.990869 3.9457e-05
3:2426255 G T 0.381268 -2.1731e-05
3:2426632 G A 0.722849 3.4728e-06
3:2427066 C A 0.088260 -1.6291e-05
3:2427611 C T 0.368538 -2.7529e-05
3:2429437 A C 0.042063 1.6451e-05
3:2431117 C T 0.870540 -1.4738e-06
3:2431147 G A 0.087589 -1.9113e-05
3:2432391 A G 0.477915 6.5164e-06
3:2432811 T C 0.433740 -4.4823e-05
3:2436020 C T 0.462400 -1.8096e-05
3:2440071 A G 0.481369 -2.7436e-05
3:2441729 A G 0.135513 -1.6034e-05
3:2443063 T C 0.074209 -2.0974e-05
3:2446455 A G 0.554364 -3.8732e-06
3:2461619 G T 0.056176 -3.1988e-05
3:2462644 T C 1.841623 -5.9486e-05
3:2463832 A G 0.057802 1.9069e-05
3:2465091 G A 0.689498 -1.8254e-06
3:2477010 G A 0.509169 -2.1161e-05
3:2479868 A G 0.048571 -2.7126e-05
3:2487038 A G 0.048967 5.9904e-05
3:2487786 C T 0.542588 -6.0810e-06
3:2488631 C T 0.717506 -4.0811e-06
3:2489729 T C 1.226861 -1.8786e-05
3:2495202 A C 0.540706 -1.8258e-05
3:2498760 C T 1.343827 8.2007e-06
3:2510361 C T 0.054686 5.2641e-05
3:2512588 A G 0.156559 1.4979e-05
3:2519956 T C 0.525003 -2.2971e-05
3:2534560 A C 0.790050 -6.0786e-06
3:2535577 A G 0.075433 1.8918e-05
3:2539461 G A 0.038898 1.8157e-05
3:2543405 C T 0.281037 -8.0905e-06
3:2545652 G A 0.040436 -5.3862e-05
3:2548837 C A 0.762477 -4.2843e-05
3:2555259 G A 0.249000 2.4414e-05
3:2561556 G A 0.407413 -1.3880e-05
3:2564580 G A 0.097800 6.2914e-05
3:2565355 A C 0.482499 -5.6082e-06
3:2566422 G A 0.093434 -2.7597e-05
3:2569691 T C 0.068467 1.2816e-05
3:2572801 G A 0.341315 -1.0064e-05
3:2573461 C T 0.419189 -1.0461e-05
3:2578221 G A 0.042257 4.8622e-05
3:2582856 T C 0.275597 4.8426e-06
3:2583031 C T 0.022513 8.5824e-07
3:2583496 C A 0.657238 -1.2678e-05
3:2584090 T C 0.037665 -2.4411e-05
3:2584376 T G 0.125000 1.4329e-05
3:2585462 G T 0.046260 -3.0370e-05
3:2589560 C G 1.493210 2.3697e-06
3:2593419 G C 0.199086 -9.1892e-07
3:2593766 C A 0.177216 -2.2961e-07
3:2598874 A C 0.206032 7.4482e-06
3:2602365 G C 0.165579 2.5728e-06
3:2602723 A G 0.086319 -1.9577e-06
3:2603228 G A 0.131683 -6.1191e-06
3:2603517 C A 1.545610 -1.3967e-05
3:2603610 G C 0.319974 -1.1252e-05
3:2606463 A G 0.077241 -4.0423e-05
3:2606753 C T 0.095963 -4.2276e-05
3:2608560 T C 0.184649 -3.5121e-06
3:2609657 T C 0.372472 3.2737e-05
3:2610081 C T 1.445009 1.3138e-05
3:2610441 C T 0.393375 2.5153e-06
3:2611516 G C 0.493927 -4.2484e-05
3:2616290 T C 1.285886 9.0172e-06
3:2616430 A G 0.140668 -1.7717e-05
3:2617206 G A 0.269215 1.9713e-05
3:2620244 G C 0.256047 2.2514e-05
3:2620342 C A 0.020225 -6.8122e-06
3:2622433 G A 1.184207 1.9765e-05
3:2624244 A G 1.032715 1.0721e-05
3:2624938 A G 1.780514 -2.4271e-06
3:2625588 G A 0.174262 -1.4288e-05
3:2625611 C T 0.284195 2.5864e-05
3:2635044 T C 0.429329 -4.0065e-05
3:2639107 G A 0.164742 -2.6683e-06
3:2639779 C G 1.254658 -3.9350e-05
3:2639861 C T 0.604645 -6.6380e-06
3:2644699 A G 1.715354 -5.0009e-05
3:2650895 C T 0.330944 -2.8309e-05
3:2654597 T C 1.356583 2.6626e-05
3:2654691 T A 0.328974 -2.6467e-05
3:2660482 T C 0.767712 2.9706e-05
3:2660925 T C 0.028521 -1.4274e-05
3:2661815 C T 1.053141 6.6361e-05
3:2663000 T C 0.079902 6.2704e-06
3:2666618 G C 0.213462 1.0200e-05
3:2667143 G A 0.927034 -1.9851e-05
3:2668702 C T 1.950628 -1.6938e-05
3:2669886 T C 0.041381 -1.8722e-05
3:2670514 G T 0.049190 4.2009e-05
3:2671394 G A 0.060496 -1.7353e-05
3:2672230 T C 0.043634 -3.0181e-06
3:2675189 T C 0.347294 2.1162e-05
3:2681527 G A 0.863620 5.4444e-06
3:2681605 A C 0.056974 1.8890e-05
3:2684357 G A 1.036236 7.9411e-06
3:2690405 A G 1.229327 1.5471e-05
3:2692973 T C 0.901918 -9.9861e-06
3:2694727 C T 0.080370 -3.9676e-05
3:2696138 A G 0.438258 7.2484e-07
3:2697776 A G 0.040196 6.5555e-05
3:2704314 C A 0.104626 -1.7312e-05
3:2705062 G A 0.337903 -1.0121e-04
3:2714759 A G 0.228805 1.5169e-05
3:2717559 C A 0.223826 -3.1588e-05
3:2719442 T G 0.068652 3.7859e-05
3:2720485 A G 0.028242 1.2590e-06
3:2721613 C T 0.091153 6.7631e-05
3:2723708 C A 0.031316 9.8981e-06
3:2724402 G A 0.764629 -2.5510e-05
3:2726819 G A 1.297516 9.1461e-06
3:2730369 G A 0.021939 -3.4698e-05
3:2730587 G A 0.465597 -1.7881e-05
3:2732100 T C 1.506547 3.7392e-05
3:2738595 G T 0.387406 -2.9778e-05
3:2738701 T C 1.493122 3.0226e-05
3:2742549 T C 0.034532 -1.3110e-05
3:2742710 T C 1.455156 3.3757e-05
3:2743204 C T 0.071532 -8.0099e-05
3:2743968 C A 0.021724 1.1375e-06
3:2744334 C T 0.365256 -9.1365e-06
3:2748027 C T 0.193487 5.4061e-06
3:2748191 G A 0.063742 -3.0580e-07
3:2748206 G A 0.119401 5.9425e-05
3:2750328 T C 0.114509 2.9677e-05
3:2751092 A G 0.713371 1.7084e-05
3:2751249 T C 0.153294 1.0355e-07
3:2751637 C A 0.722810 -4.4208e-05
3:2752246 G A 0.131573 -2.7944e-05
3:2752344 T C 0.035328 -2.2203e-05
3:2755983 C T 1.511954 3.3833e-05
3:2756368 G T 0.298149 -1.4823e-05
3:2756407 T C 1.379048 2.5296e-05
3:2761815 T G 0.078000 -3.2128e-05
3:2762072 T C 0.138149 4.0403e-07
3:2762309 A G 0.085112 -1.8166e-05
3:2765044 G A 0.191984 1.4669e-05
3:2765496 A G 1.899107 1.0739e-05
3:2766926 C A 0.117687 -1.9270e-05
3:2767066 A G 1.146663 3.9996e-05
3:2768906 G A 0.173736 7.0564e-06
3:2770914 C T 1.859683 6.5980e-06
3:2770970 T C 0.166413 1.7557e-06
3:2771752 A G 0.954101 3.0740e-05
3:2772085 T C 0.233261 6.7746e-06
3:2772857 A G 0.246897 -2.6686e-05
3:2774758 C T 0.063901 3.1663e-06
3:2777017 T C 1.517476 1.2583e-06
3:2780082 G C 0.056705 -1.8629e-05
3:2782862 T C 1.911743 -2.3967e-05
3:2783715 A G 1.936667 6.3757e-06
3:2786502 G A 0.411574 -9.6827e-05
3:2789630 A G 0.050609 -1.8796e-05
3:2790132 C T 0.341331 -6.6329e-05
3:2799021 G A 0.099968 -1.1981e-05
3:2799119 C T 0.080733 -9.0686e-06
3:2799190 T C 0.066685 2.9311e-05
3:2803731 G A 1.180708 -8.9252e-06
3:2806287 C A 1.170166 -2.7346e-05
3:2807316 G A 1.559334 -1.4822e-05
3:2810615 A G 0.065952 7.0359e-06
3:2816174 A G 1.698959 -1.8107e-05
3:2818283 G T 0.111244 4.6329e-05
3:2819403 A G 0.039943 -1.3477e-05
3:2821345 T C 0.411850 3.4212e-05
3:2824478 C T 0.034045 3.3832e-05
3:2825338 C G 0.079477 -3.1312e-05
3:2825840 G A 1.685126 -1.0406e-04
3:2826398 A G 1.847203 -1.9637e-05
3:2829167 A C 1.180958 3.7736e-05
3:2832774 A G 0.022993 -1.0387e-06
3:2833928 T G 0.146737 2.5563e-05
3:2835238 G A 0.030952 2.8530e-05
3:2837125 G C 0.047412 3.1158e-05
3:2842352 T G 1.229324 -4.5619e-05
3:2844653 C A 0.158270 5.2049e-05
3:2844922 A C 0.158224 1.7483e-05
3:2846316 A G 0.740522 3.5867e-05
3:2848241 G T 0.348751 1.0301e-04
3:2849677 A G 0.048911 -1.8078e-05
3:2851589 A G 0.270254 5.1062e-06
3:2855315 G A 0.161162 1.1180e-04
3:2856644 T C 0.171798 4.5971e-05
3:2859967 G A 1.451984 -2.4840e-06
3:2863911 G C 1.249575 2.3232e-05
3:2866184 T C 0.412781 -1.0823e-05
3:2867502 A C 1.041482 2.1395e-05
3:2870874 A G 0.037431 2.9590e-05
3:2873869 G A 0.613221 -1.2464e-05
3:2874048 G A 1.147159 1.9561e-05
3:2880376 T C 0.027112 3.8884e-05
3:2880494 C A 0.073073 4.1963e-05
3:2881134 A G 0.339371 3.3593e-05
3:2881361 C G 0.039550 -2.2905e-05
3:2881575 G A 0.218288 -2.3016e-05
3:2881703 A C 0.036584 -7.2183e-07
3:2881749 G A 0.610014 9.8084e-06
3:2882992 G A 0.294857 9.9033e-06
3:2883161 G A 1.557331 6.3366e-06
3:2883757 C T 0.273279 -3.0413e-05
3:2884787 T C 1.095914 -6.8824e-05
3:2885111 G A 0.218636 -4.3258e-05
3:2885280 A G 0.052193 -1.9129e-05
3:2886527 G A 0.635734 -1.3665e-05
3:2887396 G A 0.038538 -3.2696e-06
3:2888717 A G 1.578877 -4.6497e-05
3:2890756 T C 0.099978 -3.6076e-06
3:2892418 T C 0.130547 3.5532e-05
3:2893274 A G 0.196256 -3.7630e-06
3:2893696 G A 0.028437 -9.5294e-06
3:2895684 C T 1.598267 -2.9838e-05
3:2895719 T C 0.886724 -2.2230e-05
3:2896776 G C 1.030306 3.6420e-05
3:2896795 C T 0.068247 -3.2915e-05
3:2897056 A G 0.885172 4.6405e-05
3:2898484 C T 1.708350 7.9495e-07
3:2899575 G T 0.665336 1.1362e-05
3:2902330 C A 0.367827 -7.1067e-06
3:2903664 C A 0.315157 -1.6351e-05
3:2904908 A G 0.492765 -6.1811e-05
3:2906446 T G 1.349514 1.5085e-05
3:2911449 T G 1.479866 -4.1905e-05
3:2912763 A G 0.063755 1.3493e-06
3:2913779 G A 1.765385 4.6094e-06
3:2917488 G A 0.140612 -7.3109e-06
3:2919868 A G 0.527002 3.2357e-05
3:2926235 G A 0.715727 5.9076e-05
3:2928672 G A 0.118557 -1.6821e-06
3:2929023 A G 0.086368 2.6943e-05
3:2931072 A C 0.230743 6.3014e-06
3:2931307 G A 0.695876 5.5355e-05
3:2933850 A G 0.144585 2.5274e-05
3:2934050 G T 0.031225 4.8169e-06
3:2936576 G A 0.239824 1.4783e-05
3:2936639 G A 0.239811 -5.0218e-05
3:2937348 C T 0.104246 2.2397e-05
3:2938734 A G 0.665255 5.7818e-05
3:2946728 T C 0.297301 -1.0286e-05
3:2947635 C T 0.170373 4.5241e-05
3:2951489 C T 0.839302 1.4170e-05
3:2952568 C T 0.633468 -7.5503e-06
3:2953326 A G 0.757066 -1.4499e-05
3:2956711 A G 0.029268 -3.1922e-05
3:2963363 T G 0.178339 -1.6208e-05
3:2970819 A G 0.873968 -2.1124e-05
3:2972578 G T 0.058685 -9.5530e-06
3:2972759 G C 0.032452 9.8149e-05
3:2975082 T C 0.995449 4.3197e-06
3:2977053 C A 1.451455 4.0049e-06
3:2983355 T C 0.925424 -1.0481e-05
3:2983799 G C 0.346008 2.0512e-05
3:2984233 T G 0.175573 3.3279e-06
3:2990978 A C 1.533156 2.5483e-05
3:2991404 C T 1.659338 8.9559e-06
3:2991737 G A 0.609089 2.2326e-05
3:2991923 G A 1.257774 -2.3716e-05
3:2992328 A G 0.079270 -5.9022e-06
3:2995735 T C 1.103195 5.3476e-05
3:2998514 C T 0.160733 -1.3583e-05
3:2999019 T C 1.051735 2.6618e-05
3:2999753 A G 1.936375 -1.2087e-05
3:3000908 G A 0.281692 1.0336e-05
3:3003895 A G 0.897789 -2.0350e-05
3:3005426 T C 0.259884 -1.2430e-05
3:3005685 C T 1.094677 4.5528e-06
3:3006080 T C 0.052427 3.0907e-05
3:3006381 C T 0.934830 1.5881e-05
3:3006642 A G 0.226315 2.7020e-05
3:3014060 C T 0.670182 1.1327e-05
3:3014759 A G 0.081688 7.5268e-07
3:3015228 A G 0.037642 -7.3132e-05
3:3015673 C A 0.240535 -9.5595e-07
3:3019437 G A 0.665115 3.1006e-05
3:3020113 T C 0.419468 3.5417e-05
3:3025975 G A 0.031429 6.9802e-06
3:3028382 C A 0.343223 1.5969e-05
3:3032494 T G 0.082412 4.4157e-06
3:3033170 G A 0.570318 6.2835e-06
3:3034114 A G 0.065287 -7.8365e-06
3:3034143 G A 0.973073 3.1750e-05
3:3035447 A G 0.029563 8.2033e-06
3:3041819 T C 0.334619 -2.7776e-05
3:3043076 A G 0.052537 -1.1944e-05
3:3044206 T G 0.109988 -2.9243e-05
3:3046271 G T 0.073395 -1.3364e-05
3:3048519 C T 0.424090 3.7836e-05
3:3050590 G A 0.176213 -2.6603e-05
3:3054089 G A 0.229551 3.5409e-05
3:3056996 C T 0.220093 -1.6852e-05
3:3058685 G A 0.033929 -2.6777e-05
3:3060501 G A 1.305598 1.2984e-05
3:3064513 A C 0.191293 -6.4802e-06
3:3067850 G A 0.183302 -2.3554e-05
3:3068064 T G 0.086121 -4.5136e-06
3:3068148 T C 0.717996 2.5784e-05
3:3068844 G A 0.032426 4.7931e-06
3:3069536 G A 0.182013 2.4701e-05
3:3069613 G A 0.205139 -4.8355e-05
3:3069773 A G 0.912308 2.0281e-05
3:3069897 C A 0.364555 -2.5325e-06
3:3071742 C T 1.118333 -2.7338e-06
3:3075296 C T 0.026914 1.7992e-05
3:3075596 G A 0.913223 7.9971e-06
3:3076401 T C 1.084375 6.5021e-05
3:3076443 G A 1.275736 2.4519e-05
3:3081750 T A 0.846063 -4.2323e-05
3:3081825 C T 1.832298 -4.7313e-06
3:3081959 C T 0.188050 -1.9398e-05
3:3085004 T C 0.250708 -4.8268e-05
3:3085751 G A 0.052693 -1.6055e-05
3:3089669 C T 0.506122 1.6274e-05
3:3091271 G A 1.633809 2.0250e-05
3:3095157 T C 0.796873 8.0843e-06
3:3096611 T G 0.075569 3.6320e-05
3:3096927 G A 1.820175 -1.0392e-05
3:3098041 C G 1.628483 -7.4258e-05
3:3099362 A T 0.813229 -5.7903e-05
3:3099691 G T 0.071746 -8.8217e-06
3:3100520 C T 0.061937 -3.2517e-05
3:3100615 C T 1.134069 1.1991e-05
3:3100787 C T 0.270062 -1.0843e-05
3:3101111 G A 0.625857 2.1621e-05
3:3101524 C T 0.046532 -9.0208e-06
3:3101825 G A 0.961368 -2.4005e-06
3:3103110 C A 1.164434 -1.4054e-05
3:3103429 G A 0.769056 -1.2429e-05
3:3104765 G T 0.381709 1.3488e-05
3:3104951 G A 0.315196 2.6295e-05
3:3105574 A C 0.743288 2.4397e-06
3:3107730 A G 0.851172 2.8159e-05
3:3108280 G C 0.136838 -8.8494e-06
3:3109312 C T 0.059158 1.2684e-05
3:3110525 G A 0.102857 3.2569e-05
3:3111458 A G 1.029164 3.1148e-05
3:3112865 A G 0.475208 5.9324e-06
3:3115478 C T 0.934532 6.2920e-05
3:3115856 A G 0.044004 1.6656e-05
3:3117700 G A 0.152051 -3.1172e-05
3:3120571 T G 0.262935 1.2007e-06
3:3121857 A G 0.258884 2.5253e-05
3:3122749 T C 0.032695 -1.8713e-05
3:3124182 C T 0.281799 1.6834e-05
3:3124500 A C 0.826163 -1.3350e-06
3:3126050 T C 1.497887 4.4998e-05
3:3127122 T A 0.025084 -2.6363e-05
3:3127656 C T 0.036113 1.2410e-05
3:3128195 T G 1.686989 -1.3418e-06
3:3129632 C T 0.302621 -4.0446e-05
3:3130645 C T 0.168825 -1.1099e-05
3:3130677 C G 0.049944 -1.8207e-05
3:3131144 C T 0.087180 4.7772e-05
3:3131245 T G 0.020452 2.6631e-05
3:3132754 A G 0.034084 -6.1192e-07
3:3133142 G A 1.275522 2.7639e-05
3:3133896 G T 0.102695 -4.5623e-06
3:3135359 G C 0.042300 1.5589e-05
3:3138417 C T 1.486991 3.1862e-05
3:3139057 C T 0.068747 7.5111e-05
3:3139957 C T 0.713575 9.9044e-06
3:3142173 G A 1.336952 -3.7022e-06
3:3144012 G T 0.062855 8.2134e-06
3:3145527 G A 0.312261 -1.6367e-05
3:3147196 G A 0.398247 6.2876e-06
3:3150603 C T 1.299320 2.0296e-05
3:3151346 G A 0.553222 9.5988e-06
3:3152489 A G 0.250377 6.6081e-07
3:3152569 A C 1.837637 -1.2717e-06
3:3152841 G A 0.303374 -2.2676e-05
3:3153451 G A 0.172629 2.8389e-05
3:3157051 T C 0.869239 -3.0929e-05
3:3159162 T C 0.252094 2.2843e-05
3:3160512 A T 1.474027 1.0704e-05
3:3160965 T C 0.198700 7.9694e-06
3:3161131 G T 0.212329 -1.0823e-05
3:3162708 T C 0.050580 -5.4969e-06
3:3163726 C T 0.187398 -7.1983e-06
3:3165352 C T 0.276168 -8.5631e-06
3:3165639 G A 1.773493 -2.4427e-05
3:3165693 T C 0.217282 -4.4587e-06
3:3165907 T C 0.996147 -1.5093e-05
3:3167084 A C 0.727568 -2.3717e-06
3:3168074 T C 0.032832 -8.7039e-06
3:3172395 T C 0.046409 1.3997e-05
3:3180057 T G 1.299223 -3.9062e-05
3:3180173 T C 0.364240 2.3172e-05
3:3180706 C T 0.360816 2.6375e-05
3:3182900 G C 0.033234 2.9441e-05
3:3188987 A G 0.044646 2.5426e-05
3:3191956 C G 0.081951 1.1188e-05
3:3198380 T G 1.677784 -1.7723e-05
3:3201432 C T 1.209073 -4.4110e-05
3:3217677 A C 1.609261 -2.7920e-05
3:3218066 A G 0.047749 -2.6039e-06
3:3224285 G A 0.026379 9.6124e-06
3:3224578 A G 1.630976 -1.0029e-05
3:3225684 A G 1.970960 -1.1418e-06
3:3233060 G A 0.034276 -9.7247e-06
3:3238654 T C 0.274295 8.4384e-06
3:3240356 C T 0.380193 -3.8140e-06
3:3242027 G A 1.623150 -1.4579e-05
3:3242152 A G 0.051625 3.1166e-05
3:3242300 C A 1.710394 -3.8315e-05
3:3244956 G C 1.368164 -5.2760e-05
3:3245658 T G 0.095872 6.0072e-06
3:3249191 G A 0.143433 2.9224e-05
3:3250564 A G 0.102997 3.3304e-05
3:3250603 C T 0.101075 -2.2055e-05
3:3253193 A G 0.071532 2.7797e-05
3:3256281 A G 0.245216 1.0887e-05
3:3258800 G A 0.121878 -7.0191e-05
3:3261533 C A 0.508316 -4.5536e-05
3:3261646 A C 0.147977 1.5718e-05
3:3262728 G A 1.271695 -1.0516e-05
3:3267757 C A 0.043848 1.5608e-06
3:3269501 A G 1.380602 8.4621e-06
3:3269581 C T 0.111952 -5.2135e-07
3:3275289 C T 0.253473 -4.1707e-08
3:3280462 G A 0.161655 1.9975e-06
3:3291250 C A 0.149052 -1.1681e-05
3:3299841 A G 0.051265 -4.1909e-06
3:3301482 G T 1.176326 -9.4337e-06
3:3301702 T G 0.040401 9.6605e-06
3:3301811 G T 1.844236 2.8814e-06
3:3304127 G A 0.783906 -4.1822e-05
3:3306051 C A 1.307828 -2.2864e-05
3:3307938 C A 0.031510 -2.0290e-07
3:3308886 T C 0.084625 1.4222e-05
3:3309297 G A 0.858953 9.4813e-05
3:3313935 C G 0.031618 -6.0015e-06
3:3314139 C T 0.182094 2.9868e-05
3:3319355 G T 0.113786 3.3839e-05
3:3319387 G A 0.237792 2.0864e-05
3:3327515 T C 0.673668 -5.3190e-05
3:3328129 C T 0.494891 -3.2554e-05
3:3328880 A G 0.065426 -5.4284e-05
3:3343193 C T 0.276340 1.5457e-05
3:3345170 G A 0.673765 2.3263e-05
3:3346138 A G 0.470346 -2.1190e-05
3:3347816 A C 0.180384 -1.3201e-05
3:3354430 C A 0.183646 -2.9019e-06
3:3355740 C T 0.377282 1.8677e-05
3:3357144 C T 1.392534 -1.6611e-05
3:3357787 A G 0.254911 -1.0151e-05
3:3364442 C T 0.223053 2.1033e-05
3:3364813 T C 0.097193 2.9226e-05
3:3365596 A C 0.688755 -1.6650e-06
3:3379988 C A 0.042501 -1.8316e-05
3:3382827 C T 0.060970 -7.3606e-07
3:3397870 A G 0.963773 2.5698e-05
3:3402228 C T 0.977740 1.4915e-05
3:3405093 G A 0.085995 1.2978e-05
3:3410383 A C 0.384994 2.0298e-05
3:3414059 A G 0.021465 7.8236e-06
3:3414244 G A 0.886575 -5.7809e-06
3:3415469 A G 0.036188 4.7649e-05
3:3415496 T C 0.047282 -1.1390e-05
3:3417178 A G 0.776729 2.5296e-05
3:3422107 T C 0.646419 -4.3724e-05
3:3422523 C A 0.074112 1.0536e-05
3:3423954 T C 0.603269 6.2972e-06
3:3432066 C A 0.079000 -3.3984e-06
3:3433654 C T 0.055478 6.8288e-06
3:3442239 A G 0.054364 -3.0740e-05
3:3462257 C T 0.122777 -8.3016e-06
3:3462477 A G 0.065459 -3.1392e-05
3:3463376 C T 0.045867 3.2711e-05
3:3470011 T C 0.040573 1.8240e-05
3:3470556 C T 0.089325 1.1846e-05
3:3472604 T C 0.494060 1.3190e-06
3:3475639 G C 0.198628 -3.1725e-06
3:3477191 A C 0.433259 -2.6117e-05
3:3480517 A G 0.069506 -3.5343e-06
3:3483571 G A 0.047860 1.8652e-05
3:3491346 G A 0.442698 2.6861e-05
3:3491381 T G 0.229305 -1.1265e-05
3:3503238 A C 0.053851 1.2688e-05
3:3503486 A G 0.547431 9.0809e-06
3:3509115 C T 0.043114 -8.1932e-06
3:3509168 T C 0.032140 -1.4561e-06
3:3512622 A C 0.596791 3.5511e-05
3:3514309 A G 0.024175 1.8546e-05
3:3520811 C T 0.029693 1.7604e-05
3:3521662 C G 0.065205 -4.1204e-05
3:3525235 G T 0.302764 2.1498e-05
3:3526289 A C 0.076994 -1.2051e-05
3:3526434 G C 0.021990 1.9444e-05
3:3527237 C T 0.031001 -5.0092e-06
3:3527974 C G 0.025457 1.1315e-05
3:3530439 A G 1.545120 -1.6482e-05
3:3531465 T C 0.085164 -7.8254e-06
3:3534855 G A 0.062102 -1.5955e-05
3:3538096 T C 0.034065 2.8385e-05
3:3540607 A G 0.296295 4.1062e-05
3:3542805 T C 1.561982 -2.2941e-05
3:3544140 C A 0.022283 4.5910e-05
3:3548182 T C 0.057211 -1.5805e-05
3:3549339 T C 0.120790 5.0220e-05
3:3551353 A G 1.632303 -1.5962e-06
3:3553907 C T 0.162262 -1.0105e-05
3:3555312 A G 1.636266 -2.7952e-06
3:3556152 C A 0.039391 -1.6882e-05
3:3556810 C T 1.423304 -1.9413e-05
3:3558481 A G 0.279076 -2.9043e-05
3:3558555 T C 0.058029 1.3098e-05
3:3558771 T C 0.094486 -4.9341e-05
3:3558889 C A 0.823946 3.6835e-05
3:3559062 G T 0.051261 -2.6567e-05
3:3560143 A G 0.824141 8.2146e-06
3:3561545 T C 1.756787 2.4120e-05
3:3561560 T C 0.109459 1.5399e-05
3:3566057 C T 0.432740 -1.6100e-05
3:3570889 T C 0.072502 -1.7767e-05
3:3571930 A G 0.530271 -2.9505e-05
3:3577140 T C 0.915466 1.2193e-05
3:3577719 G A 0.369281 -2.5362e-06
3:3580236 A G 0.074407 2.8259e-06
3:3582549 T C 1.640022 5.5522e-05
3:3585219 C T 0.286759 6.6492e-06
3:3589514 C T 0.546613 1.8894e-05
3:3603470 G A 0.049541 3.7945e-05
3:3603705 A G 0.686320 -9.1126e-06
3:3608721 G C 0.032533 -1.5337e-05
3:3613962 A G 0.092298 -4.3845e-05
3:3614418 C T 0.379794 1.7445e-06
3:3614887 T C 0.385383 -7.9078e-07
3:3615279 C T 0.115165 -7.0326e-06
3:3618032 A G 0.091659 2.4357e-05
3:3619674 A C 0.045925 1.8030e-05
3:3620367 A C 0.079825 2.7238e-05
3:3626844 A G 0.118005 -1.3022e-05
3:3627205 G T 0.252311 -2.8344e-05
3:3628055 T C 0.055409 -1.2456e-05
3:3628981 G A 0.410788 -3.2360e-05
3:3632600 A G 1.791683 1.8434e-06
3:3638659 T C 0.139093 4.9836e-05
3:3641411 T C 0.035860 2.3233e-05
3:3645614 C T 0.020734 -6.5907e-06
3:3648628 A G 1.847745 4.7199e-06
3:3649245 A G 1.313518 -6.1483e-06
3:3650239 C A 0.148795 5.1548e-05
3:3654840 T G 0.066793 6.7032e-06
3:3655744 T G 0.123861 3.6512e-05
3:3658840 G A 1.021491 2.1842e-05
3:3671405 T C 0.020410 1.4814e-05
3:3673608 T C 0.227266 -5.9233e-06
3:3676238 A G 0.032994 2.8741e-05
3:3677488 G A 0.092214 -3.9793e-05
3:3677762 C T 1.155241 -1.6512e-05
3:3678042 A G 0.020157 1.9459e-05
3:3686385 C T 0.062787 -7.2969e-06
3:3687827 A G 1.246465 1.4639e-05
3:3690221 G A 0.247400 7.3162e-06
3:3690604 T C 0.033344 -1.5855e-05
3:3690695 C G 0.134715 1.8969e-05
3:3690897 C T 0.784789 -2.0418e-05
3:3691927 A G 0.047899 9.0346e-06
3:3693326 C T 0.030897 3.3296e-05
3:3697366 C T 0.087926 2.9062e-05
3:3698475 T G 0.062521 -2.3345e-05
3:3699712 C A 0.269472 -7.2154e-07
3:3699805 G A 0.172613 2.5871e-06
3:3699874 C T 0.830279 1.7757e-05
3:3700392 A C 0.029164 -2.2595e-05
3:3700675 T C 0.802569 5.6804e-06
3:3700786 G A 0.264347 1.6323e-04
3:3704120 T C 0.451851 2.2774e-05
3:3707094 T C 0.030335 7.6130e-05
3:3709304 C T 0.219320 -9.5586e-06
3:3712236 T C 0.214828 -8.3641e-06
3:3716264 C G 0.844840 2.1361e-05
3:3717193 C T 0.478993 2.0476e-05
3:3720034 A T 0.047785 5.3831e-06
3:3723840 T G 0.309834 2.6187e-05
3:3723997 T C 0.783559 -3.8519e-06
3:3725595 T G 0.254177 1.1920e-05
3:3727574 A G 0.203017 1.5604e-06
3:3728538 G A 0.858518 3.4497e-06
3:3733476 C T 0.037035 2.9090e-05
3:3737841 A G 0.391307 -8.0901e-06
3:3738942 G A 0.044568 -4.3449e-06
3:3741159 A G 0.091441 -1.1874e-06
3:3741769 G C 0.042916 3.2578e-06
3:3741831 G A 0.614659 2.3394e-06
3:3742077 G A 0.170240 5.9101e-06
3:3747856 T C 0.106453 1.7401e-05
3:3749436 G A 0.780796 -2.8037e-05
3:3753093 A C 0.753502 3.2388e-05
3:3755509 A G 0.167001 -1.3344e-05
3:3756407 C G 0.135237 -3.2442e-05
3:3757500 T C 0.060285 -3.6684e-05
3:3767179 T G 0.021056 -2.7963e-05
3:3768202 A G 0.643686 -2.8359e-05
3:3768718 A G 0.202760 -9.9921e-07
3:3771455 G A 0.501029 2.0989e-04
3:3778406 G A 0.145705 3.8868e-06
3:3785192 C A 0.336595 -1.1353e-04
3:3788916 T C 1.376392 1.1373e-05
3:3788949 A G 0.032176 -4.3583e-06
3:3797582 C T 0.350858 3.0611e-05
3:3799021 A G 0.102958 -9.6125e-07
3:3802476 C T 0.059178 8.8025e-06
3:3804555 A G 1.858411 -3.2733e-05
3:3807329 G A 0.085537 3.7798e-05
3:3809559 T C 1.219739 1.0105e-05
3:3815941 T C 0.089793 -2.6927e-05
3:3819518 A G 0.117242 2.1319e-05
3:3821162 C T 0.067085 1.3296e-05
3:3821951 A C 0.586287 -5.2268e-05
3:3829061 C A 0.022072 -8.3003e-07
3:3836523 C T 0.024220 -1.3594e-07
3:3838266 T C 1.676407 -2.6704e-05
3:3838388 A C 0.071382 -1.6551e-05
3:3840063 C A 1.974764 3.8554e-06
3:3840427 G C 0.197496 3.0960e-05
3:3840471 G A 1.829263 -3.5424e-05
3:3842051 C A 1.699044 -1.7532e-05
3:3842153 C T 0.123708 -6.3375e-05
3:3842877 T C 1.337124 -5.2386e-05
3:3843043 G A 0.059321 -2.8614e-05
3:3846133 A G 0.084453 1.8625e-05
3:3846581 G A 0.077520 1.3245e-05
3:3847151 C A 0.068188 7.0315e-05
3:3849217 A G 1.486919 -1.1923e-05
3:3851198 A G 0.070723 -2.9953e-05
3:3851573 T C 0.421535 -4.1913e-06
3:3855998 C T 0.250932 -3.3710e-05
3:3858452 A G 0.044156 -1.2389e-05
3:3859051 C T 0.025973 6.0520e-06
3:3859158 A G 0.056854 -1.2711e-05
3:3861311 T C 0.041495 1.4116e-05
3:3863085 C T 0.189173 -1.6916e-05
3:3884459 T C 0.034996 1.1363e-05
3:3886721 A C 0.252999 -1.2937e-05
3:3886784 T C 0.021530 -3.3477e-05
3:3886919 T C 0.247147 -1.5273e-05
3:3887093 G A 0.454958 1.5896e-05
3:3887171 T C 0.042968 -2.3789e-05
3:3887508 G C 0.084875 -6.2215e-06
3:3887876 C T 1.460342 -7.1359e-06
3:3887972 T C 0.033572 -1.8013e-06
3:3888653 T C 0.088504 -1.0087e-05
3:3891306 C T 0.252431 -1.1896e-05
3:3893964 A C 0.025259 1.3297e-05
3:3895396 T G 0.067857 -7.5847e-06
3:3896564 T C 0.040381 -2.5357e-06
3:3899791 T C 1.392888 1.7241e-06
3:3904839 T C 0.064975 1.0401e-05
3:3910933 A G 0.161950 2.4219e-06
3:3913563 A G 0.027901 -3.1549e-06
3:3914595 C A 0.026983 -2.3891e-05
3:3918983 T G 1.953383 -2.2101e-06
3:3943771 G A 0.080711 3.9903e-06
3:3946245 C T 0.042916 9.0966e-06
3:3947216 C T 1.684304 5.8687e-06
3:3948770 T C 0.068399 2.9897e-05
3:3958380 G A 0.272383 -1.1914e-05
3:3964023 T C 1.151340 1.5560e-05
3:3966667 C G 0.064985 -5.8574e-06
3:3967749 G C 0.084116 5.4333e-05
3:3967889 C T 0.048509 3.0638e-05
3:3972940 C T 0.111575 -9.7835e-06
3:3988738 A G 1.351552 7.4805e-07
3:3989670 G A 0.110842 -1.1177e-05
3:4001605 T G 0.245472 -1.4158e-05
3:4011128 C T 0.163551 -3.2324e-06
3:4012849 T C 1.259585 2.3657e-05
3:4015439 A G 0.311791 4.4764e-06
3:4017677 C G 0.040066 3.6458e-06
3:4024446 G C 0.194490 -8.2553e-06
3:4025464 G A 0.595762 4.4698e-06
3:4025573 C T 0.963027 3.5512e-05
3:4027241 C T 0.102688 2.4433e-05
3:4028626 C T 0.460674 9.1519e-06
3:4034656 T C 0.120530 3.4505e-06
3:4039723 T C 0.152297 -2.6698e-06
3:4046849 G A 0.261289 -1.1185e-05
3:4049724 C T 1.461011 -2.1426e-05
3:4053264 A G 0.044789 -9.7243e-06
3:4057558 A G 0.060827 -3.1954e-05
3:4062565 G A 0.230184 -1.9069e-05
3:4062753 C A 0.823012 2.8614e-05
3:4063676 A G 0.043702 5.9161e-06
3:4065069 A G 0.021741 1.1991e-05
3:4071151 C T 0.599089 -3.1949e-06
3:4074646 C A 0.060262 3.7508e-05
3:4075176 A G 0.099556 7.0096e-06
3:4079154 C G 0.481603 6.5689e-05
3:4082665 A G 0.042764 -1.3185e-06
3:4083174 C T 0.083213 1.3750e-05
3:4083791 A C 0.070477 2.4338e-06
3:4085308 T C 0.235300 -3.3134e-05
3:4094375 A G 1.433590 3.3946e-05
3:4103328 T C 0.031348 1.7394e-05
3:4103926 A G 1.033413 4.2958e-06
3:4107429 A C 1.890041 -1.4541e-05
3:4107929 A G 0.048992 3.2164e-06
3:4110632 A G 0.596459 -7.4693e-06
3:4110799 A G 1.843684 -2.8417e-05
3:4112774 A G 0.076725 8.8711e-06
3:4123438 T C 0.057769 1.0440e-05
3:4137745 T C 0.046496 2.0726e-05
3:4140670 T C 1.589478 1.5430e-06
3:4143366 A G 0.050054 2.3302e-05
3:4145538 A G 0.053173 5.5075e-06
3:4155336 A G 0.809892 1.2716e-05
3:4156097 T C 0.066705 -1.5135e-05
3:4156426 C T 0.087946 -1.1533e-05
3:4159078 G A 1.498539 1.7216e-06
3:4159879 T C 0.051592 -4.5803e-06
3:4182456 T G 0.045094 8.0436e-06
3:4184678 A G 0.032338 -2.4571e-05
3:4187283 A G 0.027385 1.4841e-06
3:4199424 C A 0.864581 1.3172e-05
3:4204352 T C 0.187031 2.1071e-05
3:4208422 C T 1.490100 5.4306e-06
3:4209081 T G 0.043296 4.5076e-06
3:4212684 G A 0.147335 2.3547e-06
3:4222709 A G 1.369914 2.2107e-05
3:4225451 A G 0.614328 9.3771e-06
3:4230372 T C 1.710988 -2.9505e-05
3:4235350 C T 0.089747 7.3025e-05
3:4236919 A G 0.032406 -1.9057e-05
3:4250103 A G 0.059486 4.5835e-06
3:4250305 T C 0.066991 -2.5098e-05
3:4262535 T C 1.153885 2.8389e-05
3:4262948 T C 0.860072 4.9780e-05
3:4265626 T C 0.040466 1.1853e-05
3:4270209 T C 0.023360 -2.8703e-05
3:4274509 G A 0.053751 6.4746e-06
3:4276492 G A 0.052083 4.3851e-05
3:4277366 T C 1.209073 4.1093e-05
3:4283763 T C 0.295935 1.2893e-05
3:4293785 C A 0.029599 7.0937e-05
3:4304897 G A 0.911077 1.9949e-05
3:4305212 A G 0.040586 -2.2925e-05
3:4316067 C T 0.060574 -2.7921e-05
3:4316116 G T 0.093739 -5.1170e-06
3:4317764 T G 0.890187 1.1388e-05
3:4319728 A G 0.235673 4.7217e-06
3:4325025 C T 0.068273 -1.9279e-05
3:4325300 C T 0.871079 1.6529e-05
3:4332294 T C 0.172262 6.1093e-06
3:4334128 C A 0.042170 -2.0294e-05
3:4344936 G T 0.074774 1.3414e-05
3:4352981 C T 0.278394 -5.0934e-05
3:4354697 A G 0.272422 -4.8231e-05
3:4360826 G T 0.809752 -1.2477e-05
3:4365415 C T 0.030680 -1.0842e-05
3:4375888 C T 0.666108 -3.6982e-05
3:4378771 T C 1.413547 -3.0292e-05
3:4380552 A G 0.339147 -4.7074e-05
3:4382716 C T 0.117262 9.6919e-06
3:4384894 A C 0.124172 -6.9178e-06
3:4396164 G T 1.929192 -4.0304e-06
3:4398825 C T 0.128557 -7.3160e-06
3:4404720 T C 1.077553 -4.7122e-05
3:4410619 C G 0.982252 -1.7481e-05
3:4413202 C T 1.547902 9.6601e-04
3:4413366 A G 0.102558 4.4913e-05
3:4413386 T C 0.045834 -3.1278e-05
3:4417689 A G 0.066400 -3.8266e-06
3:4419716 T C 1.185019 -6.4268e-05
3:4420255 G T 0.434304 -1.0768e-04
3:4431085 C T 0.334979 -6.1248e-05
3:4431283 A G 0.020721 4.9886e-06
3:4431647 A G 0.066283 4.3235e-05
3:4434409 C T 0.068760 -2.9634e-05
3:4436403 A C 0.072093 1.9850e-05
3:4436714 A G 0.107044 1.0420e-05
3:4437358 C T 0.871400 1.0102e-05
3:4439297 A G 0.031890 2.3317e-05
3:4439905 A G 0.022636 -8.4900e-06
3:4443339 C T 0.031183 -2.7239e-05
3:4452737 A G 1.380735 2.2058e-05
3:4462544 T C 0.666310 4.7912e-06
3:4467888 G T 0.035048 -4.1708e-06
3:4468080 T C 0.816689 3.7397e-05
3:4469429 G A 0.047545 -5.7834e-05
3:4473239 T C 0.702754 5.3961e-05
3:4488299 A T 0.036649 -1.1900e-05
3:4489562 C T 0.050245 5.7657e-06
3:4490513 A G 0.791887 2.8609e-06
3:4491893 G A 0.151006 -2.2462e-05
3:4493107 G T 0.628587 2.4469e-05
3:4503353 G A 0.035461 8.5397e-07
3:4508742 T C 0.623780 7.9657e-06
3:4511307 A G 0.077815 2.7570e-05
3:4512600 C T 0.068691 4.4833e-06
3:4513582 A G 0.139181 -3.0450e-05
3:4515191 T G 0.219512 -1.0800e-05
3:4516540 T C 0.797678 -1.0804e-06
3:4518662 C G 0.139671 -2.5480e-05
3:4521221 T C 0.030650 -3.6197e-05
3:4524465 C T 0.064540 -4.9929e-05
3:4533158 T C 0.785376 -5.2632e-06
3:4533271 C T 0.084041 -1.1528e-05
3:4535430 A G 0.105859 2.9496e-06
3:4543076 G T 0.054618 2.9123e-05
3:4555399 G A 0.073813 1.2156e-06
3:4564823 G A 0.186891 -4.1805e-05
3:4564872 G T 0.211131 -6.4078e-05
3:4565456 G A 0.530514 6.3283e-07
3:4571132 C T 0.042504 -3.9152e-05
3:4571671 G T 0.525110 1.4297e-05
3:4572755 C T 0.041930 1.7221e-05
3:4573043 C A 0.596300 -5.6677e-06
3:4573754 A G 0.251522 -6.4568e-05
3:4574513 G A 0.088186 -7.3800e-06
3:4578306 C T 0.718525 -2.3308e-05
3:4582680 A C 0.236689 -3.6185e-06
3:4584044 T C 1.790362 -6.8549e-06
3:4585549 A G 1.058629 -4.6777e-05
3:4588013 T C 0.205711 4.5338e-05
3:4589507 A G 0.101023 5.6148e-06
3:4593600 G A 0.062969 1.9519e-05
3:4597614 A G 0.136526 -4.8763e-05
3:4598635 A G 0.046477 -3.1049e-05
3:4599455 C G 0.953026 -3.3721e-05
3:4600189 A G 0.085271 5.9138e-05
3:4606962 A G 0.213949 5.1600e-05
3:4607085 A G 1.411217 -5.5679e-05
3:4607231 G A 1.620998 -2.1790e-05
3:4608360 G A 0.296665 7.2566e-06
3:4608523 C T 0.038505 -7.0060e-06
3:4609154 A G 0.833408 -6.0971e-05
3:4609175 G C 0.726500 -8.5890e-06
3:4609210 T C 0.069818 2.0512e-05
3:4609648 C A 1.267336 1.2823e-05
3:4614184 G A 0.756891 8.7381e-05
3:4618308 A G 0.025512 -2.9729e-06
3:4624521 G C 0.225143 -1.2698e-04
3:4625632 T C 0.057704 2.6475e-06
3:4625844 A G 0.074823 -5.4078e-06
3:4626197 A G 1.436025 3.7639e-05
3:4628541 T C 0.163879 -8.5697e-06
3:4629508 G T 0.133037 -6.6930e-05
3:4630655 T C 0.037298 -4.5223e-06
3:4632064 A G 1.638869 2.3388e-05
3:4633393 G A 0.055302 -2.9692e-06
3:4633478 G T 0.214127 -2.1336e-05
3:4633492 A C 1.914904 -1.1778e-06
3:4637939 T C 0.723770 3.3771e-04
3:4638640 A C 1.915394 5.0557e-06
3:4642318 C A 0.021280 -1.2785e-05
3:4643741 C T 0.035405 -4.2137e-06
3:4647026 A C 1.336466 3.3332e-06
3:4648235 A G 0.687300 2.9418e-05
3:4650285 A G 0.119683 -5.8268e-06
3:4651206 C T 0.100546 2.0797e-06
3:4652778 G T 0.282523 -9.6670e-06
3:4655989 A G 0.176245 -1.4475e-05
3:4656020 A G 0.046750 1.9284e-05
3:4660168 G C 0.109638 2.9131e-05
3:4662497 A G 1.403797 2.3919e-05
3:4663467 A G 0.185165 -3.3128e-05
3:4664754 C T 0.206535 -1.8530e-05
3:4665565 G A 1.089530 -6.9401e-04
3:4669222 A G 0.078221 2.4198e-05
3:4673933 G A 0.058535 2.8622e-06
3:4682229 A G 1.759913 4.0046e-05
3:4686814 T C 0.306435 -2.6950e-04
3:4692938 A C 1.690024 4.8430e-05
3:4696646 C T 0.838679 -4.2503e-05
3:4697203 A G 0.036214 -8.7437e-06
3:4697482 G A 1.168708 -1.1467e-05
3:4697749 G C 0.630680 1.9893e-05
3:4697927 G A 0.534205 -2.5337e-05
3:4698109 A C 1.412278 -1.9102e-05
3:4698617 G A 0.028739 4.1508e-05
3:4701429 G A 0.028589 2.3742e-05
3:4703547 C T 0.588433 -7.4074e-06
3:4712234 A G 1.192549 -2.0282e-05
3:4712413 A G 1.358771 1.6084e-05
3:4713093 G A 1.346294 5.0859e-06
3:4714920 G A 0.026898 7.7018e-07
3:4716672 C T 0.309830 -5.0671e-05
3:4720566 G T 0.323073 2.6755e-05
3:4721347 A G 0.086836 2.0480e-05
3:4722070 T C 0.059123 -2.3658e-05
3:4722593 G T 0.310914 -3.5877e-06
3:4725555 C G 0.070882 2.1822e-05
3:4725669 T C 0.047840 1.7614e-05
3:4726273 T C 0.025743 1.4329e-06
3:4736624 A G 1.176891 -1.6050e-05
3:4742896 G A 0.820551 2.0350e-05
3:4743339 T C 0.108459 -1.7925e-05
3:4748931 G T 0.087728 5.4343e-06
3:4751252 A G 1.587718 1.0620e-05
3:4755685 G C 0.021994 -1.6332e-05
3:4761995 A G 0.022591 -5.9240e-06
3:4776094 T C 0.328091 -5.8809e-05
3:4777544 C T 1.116379 1.2528e-05
3:4779819 G A 0.425249 -1.7075e-05
3:4780539 T G 0.050674 1.5949e-05
3:4782586 T C 0.033143 -2.5498e-05
3:4783702 A G 0.560911 7.8578e-05
3:4786040 G A 0.772782 -2.5695e-05
3:4791679 G A 0.046000 -1.0719e-04
3:4793006 G T 0.038804 -6.1251e-06
3:4793145 G A 0.038580 -8.6254e-07
3:4793470 G C 0.082788 -1.8236e-05
3:4793982 C G 1.879200 -2.1576e-05
3:4794677 G A 1.114665 3.0576e-05
3:4796205 C T 0.097222 3.6215e-05
3:4801595 A G 1.346453 4.7925e-05
3:4805286 C A 1.484394 1.6129e-05
3:4807357 C T 0.731255 1.0197e-05
3:4809174 G A 0.393599 -4.3528e-05
3:4809618 G A 0.156127 -9.7312e-06
3:4816239 C T 0.408552 -2.9831e-05
3:4821374 A G 0.101380 -8.2582e-05
3:4821604 G A 0.329818 -6.2410e-06
3:4821862 G A 0.083239 -1.7697e-05
3:4822403 A G 0.044010 -1.4948e-05
3:4822536 C A 0.057906 -3.7510e-05
3:4824131 C T 1.946100 1.8635e-07
3:4829732 G A 0.650506 -3.3630e-05
3:4830514 T C 0.076884 5.1703e-05
3:4831059 A G 0.312310 5.3833e-06
3:4833579 A G 0.026135 2.2250e-06
3:4835747 A G 0.049207 -2.3703e-05
3:4838209 T C 1.291358 -4.8958e-05
3:4841384 G A 0.080036 2.1283e-05
3:4841657 A G 1.708580 6.9160e-06
3:4848929 A G 0.127058 3.6307e-07
3:4849189 A C 0.020085 -2.9986e-05
3:4852017 G C 0.640324 -7.1803e-06
3:4860456 T C 0.057880 -2.3983e-06
3:4861853 C A 1.877454 -1.1050e-05
3:4862336 C A 0.707201 5.0056e-06
3:4866320 G T 0.434983 4.7277e-06
3:4866752 T C 1.240243 3.3656e-05
3:4869590 G A 0.405267 2.9764e-05
3:4871598 T G 1.053839 -8.4123e-05
3:4873987 A G 0.633498 -2.6586e-05
3:4874791 G A 0.182279 4.5636e-05
3:4874976 A G 0.152090 -3.7744e-05
3:4875224 T C 0.034399 -2.7732e-05
3:4876115 T G 0.678949 3.0572e-05
3:4876661 G T 1.015784 -6.2642e-07
3:4876672 A G 0.313492 2.8706e-05
3:4876884 G A 0.038495 7.5097e-05
3:4877348 G A 1.398539 -1.2013e-05
3:4878166 G A 1.975273 -3.8566e-05
3:4878335 C T 1.663885 -3.0929e-05
3:4882700 C T 1.047681 -4.4830e-05
3:4888686 T C 0.072642 -8.4988e-06
3:4898025 T C 1.840977 3.3970e-05
3:4903876 A G 0.038307 2.4145e-05
3:4904260 C T 0.058720 -1.7770e-06
3:4905105 G A 1.345310 1.8349e-05
3:4905135 G A 1.190708 4.3872e-05
3:4905654 T C 0.063557 -8.8731e-06
3:4909440 C T 0.219275 -4.7627e-05
3:4917831 G A 0.043731 2.1039e-05
3:4918749 T G 0.020884 1.8498e-05
3:4920165 A C 0.065562 1.2690e-05
3:4922720 C T 1.512454 -8.9464e-06
3:4926448 C T 0.140671 -9.2183e-05
3:4927281 C T 1.295497 2.9000e-05
3:4928098 T G 1.697333 -5.4339e-06
3:4930215 A G 1.132994 -6.7911e-06
3:4932260 C A 0.411019 -2.6321e-06
3:4936497 C T 0.089689 -1.0301e-05
3:4946359 C G 0.053839 3.3249e-05
3:4948885 A G 0.898623 -2.2887e-05
3:4949691 G C 0.532049 2.0982e-05
3:4955735 G A 0.552164 -2.1982e-05
3:4973204 C T 1.710242 -4.8388e-06
3:4978893 C T 0.174580 3.6470e-05
3:4980197 A C 0.074232 -6.6501e-06
3:4980491 T C 0.021134 -1.8461e-05
3:4982356 C T 0.925787 8.7662e-07
3:4985273 A G 0.065666 -2.6260e-06
3:4986938 C A 0.052086 -2.7916e-05
3:4990554 G C 0.022640 8.6225e-09
3:4991139 C T 0.893865 4.9062e-05
3:4991493 C T 0.113211 -4.7533e-05
3:4992604 A G 0.051849 -8.0295e-06
3:4994168 G A 0.804952 -7.0470e-06
3:5000010 G A 1.623783 2.7996e-05
3:5013876 C T 1.661506 1.3822e-05
3:5015894 C T 0.273071 -2.1243e-05
3:5016106 C T 0.171717 3.7528e-05
3:5019764 C T 1.662742 1.2342e-05
3:5022323 A C 0.064361 2.5046e-05
3:5022961 C A 0.454016 1.5177e-05
3:5025654 A G 0.231431 1.0761e-05
3:5027015 A G 0.105457 5.2590e-07
3:5027714 T C 0.364581 -7.0020e-06
3:5030961 T C 1.545224 4.6864e-07
3:5032236 G A 1.098407 -1.1589e-05
3:5035285 A C 1.378408 -4.7978e-06
3:5037635 C T 1.041897 -1.7751e-05
3:5041215 G A 1.718759 -2.0148e-05
3:5041991 A C 0.083901 1.2775e-05
3:5046428 A C 0.042855 -3.9751e-05
3:5047271 A G 0.125013 -2.3633e-06
3:5051528 A G 0.066669 9.5787e-05
3:5051721 A G 1.655297 -2.1998e-05
3:5055215 G A 0.194951 -1.5635e-05
3:5059576 C T 1.680455 -6.1183e-06
3:5060122 C T 0.204519 -6.9949e-06
3:5061317 A C 0.127029 -2.1003e-05
3:5062073 A G 0.230347 -2.0311e-05
3:5062609 G A 0.974975 -2.4073e-05
3:5063940 A C 0.284146 1.9453e-06
3:5066694 G A 0.203942 -8.1709e-08
3:5067817 T G 0.223839 9.1643e-06
3:5069843 G A 0.652693 1.7625e-04
3:5071299 A G 0.230265 3.1680e-05
3:5076958 C G 0.704257 -1.1350e-04
3:5077330 G A 0.443610 -2.1996e-05
3:5082249 G A 0.032841 1.7414e-05
3:5082955 T C 0.871991 8.6772e-05
3:5085835 A G 0.411389 -2.0535e-05
3:5087817 A C 0.045727 2.5678e-05
3:5091484 A G 0.073515 -3.2214e-05
3:5091700 A G 0.049635 2.2226e-05
3:5096369 C T 0.043361 -6.5752e-07
3:5097021 G T 1.014356 6.3865e-05
3:5097993 T C 0.609472 5.3046e-05
3:5103086 A G 0.068182 -2.2470e-05
3:5103712 A G 0.669731 1.5670e-04
3:5105861 G T 0.044770 2.7791e-05
3:5107325 C T 0.253372 -1.2878e-05
3:5108726 G A 0.234349 -2.7843e-05
3:5110923 C T 0.267011 -6.2225e-05
3:5111551 A G 0.717263 -8.0555e-06
3:5113280 A C 0.046750 3.7996e-05
3:5114680 A G 1.322418 1.5167e-05
3:5114841 G A 0.328861 9.2273e-06
3:5116122 C T 0.912447 2.7439e-05
3:5116492 A G 0.123108 2.3018e-05
3:5118559 T A 0.238312 2.1483e-05
3:5121078 C T 0.762360 5.4323e-05
3:5123193 T C 1.292452 -3.5641e-05
3:5123465 G C 0.252756 -2.1915e-05
3:5130007 C T 0.715270 4.3088e-05
3:5130675 T C 0.604791 -5.0417e-05
3:5132904 C G 1.546357 -5.8867e-05
3:5136564 T C 0.711527 -3.0080e-05
3:5141442 G A 1.128119 -2.3017e-06
3:5144230 T C 0.735611 1.0973e-05
3:5145586 A G 0.968084 -5.8149e-06
3:5149062 T C 0.634715 -1.3986e-05
3:5152193 G T 1.665015 -2.3338e-05
3:5153999 G A 0.118985 1.4521e-05
3:5157649 T C 0.060421 -3.2434e-05
3:5158239 G T 1.940809 3.2344e-05
3:5158324 G C 0.058934 -1.6885e-05
3:5164976 A G 0.051862 -1.9550e-05
3:5165191 G T 0.040316 -1.2771e-05
3:5168662 A G 0.060707 3.9745e-05
3:5170047 G A 0.076877 -8.6875e-06
3:5188246 C T 0.561593 8.6845e-08
3:5193861 G A 0.031734 1.4437e-05
3:5199198 A G 0.564556 -5.1258e-06
3:5207526 G T 0.021835 2.7923e-06
3:5213822 G T 0.024331 -7.4564e-06
3:5214920 A G 0.043929 1.3775e-05
3:5215605 C T 0.094622 -1.6356e-05
3:5218638 G A 0.281614 -1.3245e-05
3:5225763 A G 0.034639 7.6488e-07
3:5227310 T G 0.071327 1.7173e-05
3:5227522 A G 0.066679 7.3473e-06
3:5230697 T C 0.025678 1.6307e-05
3:5231106 G C 0.048139 -1.5589e-05
3:5232074 C A 1.738231 2.7485e-05
3:5241309 A C 1.950193 3.1929e-05
3:5255494 T C 0.045231 2.8064e-05
3:5256395 C G 0.021075 6.4251e-06
3:5256856 A G 1.941328 1.2730e-05
3:5257030 T G 0.078046 2.5411e-05
3:5258431 A G 1.582668 1.0926e-05
3:5260299 A G 1.128337 4.3996e-05
3:5263363 G A 0.246543 -2.2059e-05
3:5263847 T C 1.939686 2.6750e-05
3:5264569 T C 0.089806 -1.9423e-05
3:5267251 A G 1.206882 8.6562e-06
3:5269055 T C 0.083778 -3.4620e-05
3:5270312 G A 0.455805 1.9976e-05
3:5270487 T C 0.021831 3.4539e-06
3:5270624 T C 0.462092 -8.1058e-06
3:5272484 T C 0.055500 1.2772e-07
3:5274305 G A 0.243710 6.2665e-06
3:5275413 A G 1.293007 5.2967e-05
3:5277099 G C 1.611374 2.2380e-05
3:5277624 G C 0.145984 -1.7491e-05
3:5280287 T C 0.127152 -5.4103e-06
3:5287334 G A 0.041631 -4.9865e-06
3:5289576 T C 0.047990 -5.5299e-06
3:5290450 C T 1.814673 4.1788e-06
3:5295701 T C 0.097187 -3.9424e-06
3:5300281 C T 0.081646 4.9561e-07
3:5302341 T G 1.552079 -1.3886e-05
3:5303014 T G 1.915748 7.2217e-06
3:5303158 T G 1.795234 -8.9583e-06
3:5303190 G A 0.065261 -1.6692e-06
3:5305472 T C 0.067231 8.8258e-06
3:5305642 T C 0.054640 -4.1381e-06
3:5305910 C T 0.337524 -2.7688e-05
3:5306118 G C 0.052225 -1.1625e-05
3:5307071 G A 1.971148 -2.8040e-05
3:5308153 G A 1.900567 1.7354e-05
3:5310024 G A 0.318364 -5.0507e-06
3:5312323 A G 1.436047 -9.6372e-06
3:5315372 T C 0.138876 -4.1022e-06
3:5317630 C T 0.041079 -2.6530e-05
3:5319321 A G 0.042167 9.7368e-06
3:5319571 T C 0.033851 -8.9085e-06
3:5326646 A C 0.133215 -1.7596e-06
3:5328275 C T 1.314498 1.1365e-08
3:5330821 T C 0.050294 2.5711e-05
3:5335102 A G 0.067153 3.4951e-05
3:5337049 T C 0.228272 -5.7279e-06
3:5338581 C T 0.204756 -1.2996e-05
3:5344751 A C 0.278417 -2.8305e-06
3:5346741 T C 0.059184 2.4384e-06
3:5353525 A G 1.024957 1.0499e-05
3:5357077 A G 0.050710 5.1933e-07
3:5357532 A C 1.773451 3.9571e-08
3:5359506 C T 1.501126 1.7860e-05
3:5359674 G A 1.936431 8.0089e-06
3:5369887 T C 0.611598 -3.9134e-06
3:5371739 T C 0.418835 9.4506e-06
3:5372433 T C 0.721041 -8.1786e-06
3:5373391 C T 1.666907 2.9586e-06
3:5374404 G A 1.511607 6.0575e-06
3:5375206 T G 1.406757 -1.8808e-05
3:5375733 G A 0.052326 -2.2229e-05
3:5376325 C A 1.652184 1.2970e-05
3:5377316 T C 0.320340 2.4871e-05
3:5380959 T C 0.205363 -2.1052e-05
3:5382119 C T 0.129463 2.6616e-05
3:5386409 A G 1.346369 -2.5766e-05
3:5388668 C T 1.156562 -2.3744e-06
3:5397153 G T 0.171802 -7.1298e-06
3:5399374 G A 0.097433 5.9914e-05
3:5403162 A G 0.035487 -1.0982e-05
3:5404904 C T 1.862156 4.6212e-06
3:5408302 C A 0.205133 -2.5938e-05
3:5420067 C A 0.154414 4.0315e-05
3:5427525 G T 0.124899 7.4773e-06
3:5427679 G A 0.164969 1.0121e-05
3:5430889 G A 0.092496 -9.6018e-06
3:5432325 T C 0.050158 4.5527e-06
3:5432511 A C 0.385305 1.9471e-05
3:5432939 T C 0.055513 -4.8788e-06
3:5434345 A G 0.436937 -5.0633e-06
3:5435362 C T 0.208989 3.0217e-05
3:5436583 G T 0.386198 -4.9544e-05
3:5446187 T C 0.453848 6.9242e-07
3:5450470 G A 1.431140 1.4979e-05
3:5450686 T C 0.227740 2.0924e-05
3:5461226 C T 1.022150 2.2905e-05
3:5461472 A G 0.023172 1.6581e-05
3:5462347 A G 0.284597 -2.7877e-05
3:5467595 A G 0.032549 9.2287e-06
3:5470065 T C 0.030209 -5.3041e-06
3:5471390 C T 0.034704 1.3914e-05
3:5476175 A G 0.370660 -7.1674e-07
3:5479223 G A 0.062953 -3.2031e-05
3:5479232 G A 0.514785 -8.8262e-06
3:5485975 A G 0.233151 -4.6081e-05
3:5489517 C T 0.178202 -5.6723e-06
3:5491355 C G 0.036360 -1.0231e-05
3:5492960 G A 0.939829 -1.6155e-05
3:5493389 A C 0.171837 6.1656e-06
3:5495723 T C 0.586446 -4.1095e-05
3:5497021 C T 1.376798 -2.7557e-05
3:5497476 A G 0.936333 2.6975e-05
3:5497558 T G 0.586099 -1.7384e-05
3:5499513 C T 0.642560 3.1424e-05
3:5508341 C T 0.274659 2.4621e-05
3:5514280 A G 0.573005 -3.0479e-05
3:5515770 G A 0.703319 -7.5322e-06
3:5515986 G T 0.241872 1.0356e-05
3:5516124 G A 0.120180 -7.1629e-06
3:5516701 T C 0.027116 1.1042e-06
3:5518710 C T 0.555007 5.3356e-05
3:5519485 T C 0.038583 2.8657e-05
3:5521519 C T 0.036532 2.8821e-05
3:5523687 A G 0.194279 6.1192e-05
3:5525732 A G 0.359612 1.0450e-05
3:5526884 T C 0.674314 -1.8606e-05
3:5528484 C T 0.031186 -7.9221e-06
3:5528618 G T 0.758390 -1.0272e-05
3:5532516 A G 0.246842 5.2318e-05
3:5540618 C G 0.750734 4.5916e-05
3:5541436 G A 0.184389 1.9669e-05
3:5541735 A G 0.982210 -5.3262e-05
3:5543950 G T 1.090925 -6.0662e-05
3:5547621 G A 0.117223 9.8048e-06
3:5547833 A C 1.364331 -1.4786e-05
3:5551730 A G 0.089020 -1.3647e-05
3:5559492 C T 0.116905 -5.4437e-06
3:5561928 G C 0.087949 -1.4772e-05
3:5562319 A G 1.429517 -1.8245e-05
3:5562705 T A 0.022571 2.0094e-05
3:5576500 G A 0.329864 1.2718e-05
3:5579263 T C 0.095281 -4.9721e-06
3:5580307 A G 0.028742 -3.2409e-05
3:5585945 G A 0.060045 -1.2488e-05
3:5587021 G A 0.020702 -5.7493e-06
3:5589651 A G 0.145183 -3.0319e-06
3:5589870 A C 0.273013 -5.9149e-06
3:5594216 G C 0.084755 2.1442e-05
3:5598334 C T 0.031345 7.6065e-06
3:5602386 C T 0.102432 4.0820e-06
3:5603655 A G 0.110053 2.1146e-05
3:5606434 G A 1.619511 -1.5803e-05
3:5607165 G A 0.097206 2.3002e-05
3:5609488 T C 1.389876 1.0610e-05
3:5609942 A C 0.041702 8.0758e-06
3:5610859 C T 0.128674 1.4679e-05
3:5613996 A G 0.030436 -6.2113e-05
3:5615479 A G 0.071658 1.4340e-06
3:5615927 A G 0.147029 1.8686e-05
3:5618181 G C 0.191231 -4.9671e-06
3:5621187 T C 0.042712 1.2560e-05
3:5622923 G A 1.321730 -1.9806e-05
3:5623128 A G 0.031601 -1.2090e-05
3:5625761 A G 0.988127 3.9192e-06
3:5626824 G C 0.096953 -1.2244e-06
3:5631528 A G 1.173921 -1.3743e-05
3:5632391 T C 0.023685 6.5401e-06
3:5639540 G A 0.159516 -8.1947e-05
3:5641749 T C 0.077773 -7.1196e-06
3:5642106 G A 1.307253 -3.2119e-05
3:5643647 G C 0.121378 -1.2546e-05
3:5648528 C T 0.046389 -2.1174e-05
3:5652443 C T 0.024720 -8.9504e-05
3:5654276 T C 0.099426 1.3769e-05
3:5663942 A G 0.075939 -6.8453e-06
3:5669423 A G 0.067244 -3.4280e-05
3:5671980 A G 1.308019 -5.5822e-05
3:5678469 A G 0.053098 1.6440e-05
3:5684124 T C 0.056945 -1.3636e-05
3:5684188 G A 0.082606 -2.5907e-05
3:5686704 A C 1.289544 -5.1012e-05
3:5689828 T C 0.041465 -7.5010e-06
3:5694269 T G 0.025554 -2.5351e-05
3:5694674 T C 0.250377 2.9636e-05
3:5701689 G A 0.046036 -4.8134e-06
3:5704914 C T 0.807412 1.5451e-05
3:5706691 A C 0.157708 -8.5788e-06
3:5711860 G A 0.787110 1.3693e-05
3:5715205 T C 0.646328 1.8705e-05
3:5716630 C A 0.126973 -2.8691e-06
3:5720827 G T 1.941903 -1.2079e-05
3:5721736 A G 1.936268 -1.7847e-05
3:5723232 A G 0.051495 -2.1082e-05
3:5724208 C A 0.031335 2.9583e-06
3:5724531 A G 0.930640 -1.9817e-05
3:5727177 C T 0.329844 -3.2302e-05
3:5731496 T C 0.471132 -5.0784e-05
3:5733875 T C 0.299242 -2.3246e-05
3:5744556 T C 0.020975 4.0881e-06
3:5748166 G A 0.201589 -1.0141e-05
3:5753558 A G 0.089039 -2.6408e-05
3:5754763 T G 0.041177 9.0835e-06
3:5755612 G A 0.064757 -3.6003e-05
3:5757347 G A 0.136101 -1.7898e-05
3:5762040 C T 0.680737 -3.0874e-05
3:5762656 T C 0.765077 -6.0699e-05
3:5774983 C G 0.985423 -4.7350e-06
3:5778483 T C 0.080805 1.6506e-05
3:5779007 T C 0.032127 -4.6506e-05
3:5784455 A G 0.029320 3.9663e-06
3:5791509 G A 0.406569 -8.6377e-07
3:5792082 C T 0.306305 -2.2799e-06
3:5792421 A G 0.076829 1.6991e-05
3:5792902 T G 0.034906 1.0010e-05
3:5798382 G A 0.066780 -4.1742e-05
3:5798633 T G 0.800875 -4.5416e-05
3:5798736 G A 0.268654 7.0936e-06
3:5799006 A C 0.034377 -3.8607e-05
3:5799685 C A 0.797240 -1.9330e-06
3:5800589 G A 0.057049 -2.1488e-05
3:5801098 T G 0.029605 2.7339e-05
3:5804710 T C 0.601529 5.4305e-10
3:5805460 C T 0.194811 1.0639e-05
3:5805699 T C 0.045519 3.3345e-05
3:5806557 G A 0.036103 1.9153e-05
3:5807685 C A 1.347845 -6.0640e-06
3:5808252 A G 0.064881 -3.4444e-05
3:5809540 C A 0.042553 -2.0504e-05
3:5812979 A G 1.258192 -1.2945e-05
3:5813749 A G 0.060363 -2.4293e-05
3:5818229 C T 1.031140 -9.5444e-06
3:5819731 A G 0.100468 1.8949e-05
3:5820451 G A 0.056484 2.3135e-06
3:5823044 G A 1.968658 -3.6383e-05
3:5824913 G C 0.191922 1.0036e-06
3:5826383 T G 1.656059 2.4951e-05
3:5826606 C T 0.164310 4.1207e-06
3:5826871 C T 0.939446 -1.6089e-05
3:5828574 A C 0.436512 7.9950e-06
3:5831752 T C 0.062284 -2.1250e-05
3:5832098 G A 0.846547 1.7930e-05
3:5832172 G A 0.051177 8.4876e-06
3:5832260 C T 0.459719 -9.8749e-06
3:5832504 A G 0.412460 8.7418e-06
3:5836340 G C 0.114146 3.7395e-05
3:5838500 G A 0.285130 -3.2907e-05
3:5861205 T G 1.735423 -1.0388e-07
3:5861745 A G 0.142612 8.7620e-06
3:5862244 A C 0.523182 3.5909e-05
3:5864189 A G 0.054559 -1.3167e-05
3:5865268 T C 0.053654 -8.8023e-06
3:5867398 T G 0.045377 4.6873e-06
3:5868617 G A 0.041650 1.6620e-05
3:5884371 C G 0.072804 2.7880e-05
3:5887636 T G 0.209262 -4.7421e-06
3:5890820 G T 0.462293 -2.1532e-05
3:5892059 G T 0.293773 1.0792e-06
3:5895027 T C 0.220174 2.0510e-05
3:5897751 T G 0.145095 1.4960e-06
3:5899117 T C 0.033172 1.5240e-05
3:5900559 G A 0.021926 1.1340e-05
3:5909499 A G 0.046630 1.3776e-05
3:5912019 G A 0.970904 -1.1114e-05
3:5915107 G T 0.036444 -4.1846e-05
3:5921051 C T 0.102562 6.2639e-05
3:5921982 G A 0.045860 1.0034e-05
3:5922890 A G 0.027593 -1.8978e-05
3:5926255 A C 0.099709 -5.8323e-05
3:5927944 G A 0.971018 4.0838e-06
3:5932363 T C 0.038745 6.2126e-06
3:5933083 G A 1.602951 -5.8675e-05
3:5936056 C T 0.327588 -2.4968e-05
3:5938105 T C 0.036314 -4.2079e-05
3:5941986 T C 0.405706 -5.1629e-05
3:5943069 C G 0.094888 4.4062e-06
3:5956093 A G 0.975075 -3.6577e-05
3:5963354 C T 0.116853 9.3658e-06
3:5967049 C T 0.042033 -3.0116e-05
3:5971347 T G 0.035889 -4.4079e-05
3:5972470 G A 0.946087 9.9579e-06
3:5991253 T C 0.047237 4.3534e-05
3:6005044 G A 0.488292 1.0584e-05
3:6017400 G A 0.300534 -1.5492e-05
3:6017612 G A 0.141878 -1.5468e-05
3:6020419 G A 0.528174 -9.1923e-06
3:6021465 A G 0.052556 -3.0140e-05
3:6028819 G A 0.549823 1.8547e-05
3:6032360 C T 1.255924 -5.0836e-06
3:6032619 T C 0.058727 2.3260e-05
3:6045937 A G 0.067494 -1.3623e-05
3:6046490 C G 0.208346 -1.4202e-05
3:6049256 A G 0.068036 -5.0715e-07
3:6060812 G A 1.111481 3.5042e-07
3:6061539 A G 0.037252 -3.9138e-06
3:6064729 G A 0.326024 4.3566e-05
3:6066412 C T 0.232680 -4.6433e-05
3:6080631 A G 0.923898 1.4928e-05
3:6086344 C T 0.063985 -5.0446e-06
3:6088749 G T 0.351734 1.9053e-05
3:6094918 T C 0.969100 2.2547e-05
3:6095643 A C 1.454000 3.8078e-05
3:6097440 C T 0.271130 1.4707e-05
3:6099472 T C 0.336693 -2.9579e-05
3:6101724 C G 0.483550 1.5430e-06
3:6101835 T C 0.047019 2.7251e-05
3:6102072 T C 0.037957 4.1948e-05
3:6104780 T C 0.626610 6.7560e-06
3:6105478 T G 0.068380 -5.6134e-06
3:6105666 A C 1.438329 3.1920e-05
3:6106251 G A 1.670373 1.9536e-05
3:6107131 G A 1.857765 -4.1404e-05
3:6109505 C T 0.038921 1.7371e-05
3:6112739 C T 1.432094 -1.0942e-05
3:6114930 G A 0.227075 -1.9120e-05
3:6120069 A G 1.241610 2.0638e-05
3:6121074 C T 0.246816 -7.4435e-06
3:6124297 C A 0.054309 3.9871e-06
3:6126646 A G 0.035298 -1.0937e-05
3:6130194 G A 0.180397 -7.3620e-05
3:6132035 A G 0.176612 1.9890e-05
3:6132919 A G 0.038252 1.6854e-05
3:6133288 G A 0.097732 -2.9185e-05
3:6134836 C T 1.574914 -4.8226e-05
3:6135576 G A 0.031877 -1.9816e-05
3:6137075 A G 0.030183 -4.5692e-07
3:6137223 C T 0.077033 4.2361e-05
3:6138104 C T 0.201475 4.1335e-05
3:6138394 C T 1.185866 6.7414e-05
3:6141469 C G 0.273094 4.2932e-05
3:6144472 T C 0.061823 -5.8744e-06
3:6145045 G A 0.541215 3.0938e-05
3:6145869 T G 0.351796 -3.5015e-05
3:6148891 G A 0.120972 9.5942e-06
3:6149325 G A 0.028109 -8.0467e-07
3:6153272 T C 0.282361 3.7855e-06
3:6156630 A G 0.114630 6.7676e-06
3:6159748 G A 0.138460 6.7780e-06
3:6163220 G T 0.091802 3.1526e-06
3:6165750 C A 0.315095 -2.3396e-05
3:6171571 C T 0.107628 -1.8824e-05
3:6179816 G A 0.486426 8.8467e-06
3:6180589 G C 0.107430 -9.7603e-05
3:6183469 G A 0.344804 -2.6748e-05
3:6185269 G A 0.133355 6.6305e-06
3:6185894 G T 0.103107 4.3650e-05
3:6191030 T C 0.078523 3.2695e-05
3:6191078 A G 0.145410 -1.5762e-05
3:6193812 A C 0.448177 1.9209e-06
3:6194027 G A 0.279995 -1.6513e-05
3:6194071 G A 1.037298 -2.0886e-05
3:6194114 T C 0.053456 2.8654e-05
3:6194595 C A 0.039628 1.2934e-07
3:6202500 C T 1.022964 2.0459e-05
3:6207946 T C 0.057156 4.8923e-06
3:6212756 A C 0.371865 1.4491e-04
3:6213499 G T 0.589354 2.5953e-05
3:6213788 G T 0.026191 -1.1872e-05
3:6214015 A G 0.272013 2.3740e-06
3:6219615 C T 0.958301 4.0215e-05
3:6224872 G A 0.950936 6.8298e-05
3:6225281 G C 0.576855 6.0896e-05
3:6225538 T C 0.067422 1.9313e-05
3:6226320 T C 0.051265 -1.6919e-05
3:6226611 C T 0.480593 5.8611e-06
3:6235850 A C 0.035016 5.9782e-06
3:6236038 C T 0.776395 3.0112e-05
3:6236102 T C 0.374351 9.4402e-06
3:6239851 G A 0.546003 8.2742e-06
3:6242905 C T 0.628600 -2.6084e-05
3:6243750 T C 0.029709 -2.4184e-07
3:6246203 A G 0.119407 3.0740e-05
3:6249264 T C 1.209245 2.7704e-05
3:6249448 C A 0.030787 -5.5050e-06
3:6250302 T C 0.033646 -1.2457e-05
3:6251974 T C 0.135906 -2.3739e-06
3:6253919 G T 0.086232 -2.1884e-05
3:6254248 T C 0.100124 -5.9903e-06
3:6255241 T C 0.043640 1.2570e-05
3:6255788 A G 0.415066 1.4094e-05
3:6258546 C T 0.767904 3.5786e-05
3:6262847 T C 0.199180 -2.8853e-05
3:6267545 C T 0.066676 -1.3699e-05
3:6276931 T C 1.155345 3.6400e-05
3:6278661 C T 0.044387 -3.8248e-06
3:6286050 A G 0.039612 -3.0622e-05
3:6287657 A C 0.123724 1.4070e-05
3:6293907 A C 1.159133 2.5975e-05
3:6297480 C T 0.286577 3.5429e-05
3:6302508 A G 0.097621 5.7361e-05
3:6303579 C T 0.767518 4.1040e-06
3:6306313 G A 0.038804 -1.9294e-06
3:6306715 T G 0.058866 -2.7279e-05
3:6307268 C T 0.027155 1.5696e-05
3:6316772 T C 0.120969 3.0851e-05
3:6318593 G A 0.100384 -3.1020e-05
3:6323162 T G 1.131521 3.4772e-06
3:6323887 A G 0.021127 -1.0908e-05
3:6328641 C A 0.856184 -1.1410e-05
3:6331771 T G 0.052319 1.8183e-05
3:6337837 G T 1.181724 8.2903e-06
3:6343063 G A 1.953406 2.5697e-05
3:6345352 C T 1.190423 3.8426e-05
3:6355097 C T 0.334353 7.6126e-05
3:6355890 G A 0.072057 1.3519e-05
3:6359328 G C 0.799619 -3.1642e-06
3:6364784 G C 0.263396 6.4355e-06
3:6368194 G A 0.045231 -2.9162e-06
3:6374306 G T 0.079360 -3.3151e-06
3:6376012 A C 0.176972 -4.2196e-05
3:6378688 G A 1.055046 -8.4009e-06
3:6381941 A C 0.061723 -2.5783e-06
3:6389075 A C 0.728555 -1.0180e-05
3:6391932 T C 0.020546 3.1906e-05
3:6398261 A G 0.562304 -7.4507e-07
3:6400458 A G 1.481359 -2.0899e-06
3:6406513 T C 0.947035 2.0356e-05
3:6409559 C T 1.486419 2.4385e-06
3:6411692 A G 0.062885 3.6301e-05
3:6413411 T C 0.020397 -1.2859e-05
3:6415990 C A 0.111079 9.2730e-06
3:6416283 C T 0.079614 1.5686e-06
3:6418173 C T 0.443169 -3.8776e-05
3:6418430 A G 0.180364 -4.3695e-06
3:6421415 C T 0.053826 -9.6284e-06
3:6422885 C G 0.940644 5.6746e-05
3:6423912 A G 0.539586 -5.4763e-06
3:6424585 C T 0.049882 -2.4397e-05
3:6428207 T C 0.189488 9.9935e-05
3:6429043 G A 0.406436 -7.0092e-06
3:6430013 G A 0.280894 -1.5440e-05
3:6434812 G A 0.603087 -2.3815e-05
3:6437832 T C 0.809684 -3.5186e-05
3:6438917 A G 0.156605 -1.3527e-05
3:6445318 G A 0.093707 -3.8990e-05
3:6446037 C T 0.111579 -2.3278e-05
3:6457290 G A 0.524847 1.9775e-05
3:6458324 G A 1.400765 1.3672e-05
3:6459006 A G 0.039515 2.3813e-06
3:6461696 G A 0.024733 6.9661e-06
3:6462629 T C 0.902989 -9.5360e-06
3:6469083 C T 0.265359 -5.1711e-05
3:6469187 T C 0.079594 1.3469e-05
3:6469378 T C 0.044796 9.4588e-07
3:6473352 C A 1.203108 -3.0790e-06
3:6475608 C T 0.150038 -5.3403e-05
3:6475872 T C 0.054147 2.4474e-05
3:6479299 A C 0.021393 -2.1088e-05
3:6480096 C T 0.105587 -4.7079e-05
3:6480379 G A 0.941845 3.8466e-05
3:6481625 A C 0.577906 1.4175e-05
3:6486549 C A 0.042293 5.3695e-06
3:6486876 A G 0.041624 -3.4221e-05
3:6487744 A C 0.263840 1.3214e-05
3:6488648 C T 0.429014 -1.0934e-06
3:6490509 A G 0.048697 -2.5837e-05
3:6495655 C T 0.313417 -3.7889e-06
3:6499020 A G 0.043316 -2.0564e-05
3:6505225 T C 0.031618 1.8325e-05
3:6505295 C T 0.089633 -3.8785e-05
3:6511781 G C 1.186755 1.4944e-05
3:6514709 G A 0.302134 3.1423e-05
3:6533025 C T 0.331733 -1.3555e-05
3:6533700 T G 0.031923 1.4023e-05
3:6534200 T G 0.031274 1.7998e-05
3:6534240 A G 0.094509 -1.0489e-05
3:6546099 C T 0.311817 -1.3580e-05
3:6555772 G A 0.117785 2.0570e-05
3:6567954 T G 0.260536 2.1528e-05
3:6575112 C T 0.081357 -6.5631e-06
3:6584169 A G 0.032741 1.0213e-05
3:6591561 T C 0.022769 1.9389e-05
3:6596439 A G 0.071772 4.6269e-05
3:6599126 G A 0.033786 -3.2550e-05
3:6608954 G A 0.092360 -1.3805e-05
3:6609035 G T 0.021231 -5.0896e-07
3:6610126 A G 0.720275 1.4277e-05
3:6622847 A C 0.054423 -2.2746e-05
3:6628240 C T 0.118401 4.7794e-06
3:6642993 C A 0.731239 -1.7913e-06
3:6646026 G A 0.067835 -2.5018e-05
3:6664014 G A 0.038226 7.9474e-05
3:6668479 A G 0.041154 -4.2857e-05
3:6675541 C T 0.147578 1.9267e-07
3:6675838 G T 0.319363 2.9682e-06
3:6676285 A C 0.076686 -2.4381e-06
3:6681925 A G 0.060953 -8.6374e-06
3:6690402 A C 0.138314 -7.5779e-06
3:6691670 G A 1.236215 -5.2819e-06
3:6711233 G C 0.033942 -1.5922e-05
3:6715945 A G 0.138843 -1.1710e-05
3:6718768 A G 0.112812 4.1417e-06
3:6718866 T C 0.719613 -3.8327e-06
3:6724775 A G 0.096778 4.4598e-05
3:6725175 T C 0.784133 9.0410e-06
3:6728481 T C 0.233203 7.7080e-06
3:6730761 T A 0.768547 -2.8844e-06
3:6731594 T C 0.924788 -8.3032e-06
3:6735170 G C 0.023454 -2.0236e-05
3:6736105 G A 1.692906 -1.3544e-05
3:6744424 G A 0.052715 -2.3436e-05
3:6752294 G A 0.696960 -1.1830e-05
3:6753085 G A 0.288661 -2.6959e-06
3:6753870 C T 0.409454 -1.3967e-05
3:6756286 A C 0.042131 6.5531e-06
3:6756852 C G 0.196450 1.3231e-05
3:6760499 A G 0.968356 -4.0615e-05
3:6763835 A G 0.060324 2.3683e-05
3:6769832 T C 0.040336 -3.3791e-05
3:6770694 G A 0.442406 2.0587e-05
3:6782949 C T 0.157221 3.0450e-05
3:6783725 G T 0.537716 -2.7965e-06
3:6784592 C T 1.647643 -3.7682e-05
3:6794705 A G 1.839718 1.1416e-05
3:6795038 T G 1.589500 -2.1908e-05
3:6800680 C T 0.902414 -3.2476e-05
3:6802048 G T 0.077929 9.0059e-07
3:6803759 G A 0.030855 1.9021e-05
3:6804562 G A 0.081847 -4.1149e-05
3:6805700 A C 0.329549 1.0635e-05
3:6815278 G A 0.093269 2.0777e-05
3:6822675 A G 1.343902 1.7106e-05
3:6823144 G A 0.051252 -3.0017e-05
3:6826053 T C 0.144111 2.9532e-06
3:6826215 G A 0.046068 -4.4267e-05
3:6827403 A G 1.145423 1.3223e-05
3:6828706 T C 0.025038 7.1998e-06
3:6833819 A C 0.037291 4.6558e-06
3:6840541 A C 1.049288 1.1439e-05
3:6840886 A G 1.935473 -1.2290e-05
3:6847160 G A 0.063394 -1.3845e-05
3:6849431 T C 0.037622 -1.1424e-05
3:6853593 C T 0.998844 1.3425e-05
3:6859633 A G 0.973485 -5.7145e-06
3:6863068 T C 0.809045 -5.8963e-06
3:6864337 C T 0.098962 -2.8743e-05
3:6864945 G C 0.061641 9.6267e-06
3:6869361 T C 0.040940 4.6848e-06
3:6872563 C T 0.276885 6.7883e-06
3:6872696 T G 0.041654 -1.9790e-05
3:6874108 G A 1.185444 6.0463e-07
3:6879561 G C 0.175700 2.0311e-05
3:6879727 A C 1.103759 1.1703e-05
3:6889627 C T 0.212611 2.1982e-06
3:6894764 T C 0.020809 6.6560e-06
3:6900528 T C 0.368421 2.1490e-05
3:6900573 A G 0.048658 -1.4829e-05
3:6900910 G T 0.258244 -3.1520e-05
3:6903297 T C 0.781478 1.0315e-05
3:6906622 T C 1.888113 6.8541e-05
3:6908535 A G 1.394436 1.8043e-05
3:6910055 T C 0.076238 1.8337e-06
3:6911939 A G 0.071191 1.3051e-05
3:6915609 A G 0.130826 2.0385e-05
3:6918584 T C 0.691475 5.3024e-05
3:6918887 T C 0.218230 -1.9981e-05
3:6923647 C T 0.270504 -2.0785e-05
3:6924680 T C 0.125360 -2.9770e-05
3:6927199 T C 0.742580 8.3774e-06
3:6935066 A G 0.127402 -3.2018e-07
3:6935927 C T 0.042270 1.5630e-05
3:6944249 G A 0.057925 -1.9567e-05
3:6944498 T C 0.124844 -2.2434e-05
3:6951455 A G 0.053543 4.0084e-05
3:6951953 G A 0.101792 -5.0759e-06
3:6952935 T C 0.025470 -3.2752e-05
3:6955371 T G 0.092623 1.0675e-05
3:6958691 T G 0.184155 1.3815e-05
3:6959982 G A 0.276684 -8.4172e-06
3:6960437 T C 0.044143 2.2438e-05
3:6960802 C T 0.914223 2.6645e-05
3:6970151 T C 0.208460 5.2471e-06
3:6976291 C G 0.238604 6.0429e-06
3:6977970 T G 0.032215 4.3125e-05
3:6979703 G A 0.476283 -5.4400e-05
3:6980293 C T 0.313112 5.4803e-06
3:6982726 A G 0.054838 -1.8055e-05
3:6993238 G T 0.028911 1.4971e-05
3:6996739 G A 0.159636 2.6249e-05
3:6999077 T C 0.224689 -5.2408e-06
3:6999311 C T 1.176128 -1.5629e-05
3:7003531 A G 0.530624 -6.3563e-05
3:7004935 G A 0.307389 5.0213e-05
3:7007986 T C 0.034601 -5.4623e-05
3:7008113 G A 0.025042 -2.4721e-05
3:7009205 T C 0.176839 2.2891e-06
3:7009471 G A 0.044604 7.3463e-06
3:7009868 G A 0.065498 -4.5533e-05
3:7011240 A C 1.472073 1.7474e-05
3:7011782 T C 0.160035 -1.7098e-05
3:7011962 T C 1.751334 1.3742e-05
3:7012809 A G 0.312693 -1.2377e-06
3:7013463 G A 1.256618 -1.2639e-05
3:7014131 A C 1.097346 -7.8806e-06
3:7016598 T C 0.375402 5.7748e-06
3:7018882 A G 0.295010 -1.3129e-05
3:7018932 T C 1.276723 -1.9263e-05
3:7020961 T C 1.473465 -4.7995e-05
3:7022968 A G 0.250493 -1.5118e-05
3:7025186 A G 0.322424 -1.9064e-05
3:7026102 A C 0.043893 -4.2143e-06
3:7026352 A G 0.380115 1.2136e-05
3:7027402 C T 0.045312 -1.3788e-06
3:7028319 T C 0.188209 -2.2002e-05
3:7028585 C A 0.043708 5.9596e-05
3:7028725 C T 0.092558 -1.8987e-05
3:7030769 C T 0.919159 -1.3587e-05
3:7036645 G A 0.076507 -2.1078e-05
3:7038214 G A 0.416796 2.0610e-05
3:7045455 A C 1.060343 2.5435e-06
3:7046445 G C 0.378473 -4.4999e-05
3:7051385 A G 0.255576 -4.1777e-05
3:7053869 A G 0.133390 -4.5773e-06
3:7054308 T G 0.031293 1.4458e-06
3:7054316 G T 0.541634 3.8152e-05
3:7055219 T C 0.149422 -1.7616e-05
3:7057437 G A 0.024850 4.5202e-07
3:7057868 C A 0.021319 2.0176e-05
3:7062517 A G 0.966896 -8.3174e-06
3:7073404 G A 1.111634 7.4868e-06
3:7083692 T C 0.067247 1.0668e-05
3:7083814 T C 1.548691 1.9617e-05
3:7083869 C T 0.041170 -9.1187e-06
3:7084277 T A 0.890418 3.3059e-05
3:7085713 C T 0.392738 -1.0618e-06
3:7089923 C T 0.123410 6.6969e-06
3:7094193 A G 0.122893 4.1541e-06
3:7102652 T C 0.331779 6.8414e-06
3:7104477 T C 0.088624 -3.2867e-05
3:7104822 C T 0.453104 2.0005e-05
3:7105101 A G 0.418134 7.9822e-06
3:7110589 G T 0.474481 7.9840e-06
3:7125901 G A 0.111306 -1.8557e-06
3:7128536 C T 0.022370 7.6048e-06
3:7138394 G C 0.394644 2.0211e-05
3:7159362 T G 0.356625 9.6792e-06
3:7164886 C T 0.077202 -5.7898e-06
3:7170782 C A 0.528209 7.6236e-06
3:7172194 T C 0.034256 8.6464e-06
3:7172655 T C 0.342883 3.1534e-05
3:7194660 A G 0.640444 2.8967e-06
3:7202533 G C 0.623637 3.0054e-05
3:7208953 G A 1.431390 1.7593e-05
3:7212491 G A 0.741694 1.7584e-05
3:7215759 C T 0.580292 1.3893e-05
3:7218700 G T 0.204932 -3.2552e-05
3:7222005 G A 0.035233 2.5173e-06
3:7226908 G A 0.058104 -5.8623e-05
3:7229619 G A 0.691234 1.9471e-05
3:7230472 T C 0.022331 2.8922e-05
3:7233078 A G 0.041764 -5.0570e-06
3:7233377 A G 0.052040 1.4474e-05
3:7234590 A G 0.031024 -4.5625e-06
3:7234645 G A 0.673512 2.0119e-05
3:7240675 G A 1.384027 4.1279e-05
3:7250289 G A 1.974231 -1.7526e-06
3:7256873 A G 0.056526 -1.2554e-05
3:7262014 A G 1.730064 1.2914e-05
3:7262046 G A 0.744898 1.2066e-06
3:7277175 A G 0.145858 8.2517e-06
3:7286995 T C 0.024110 -1.5257e-05
3:7288365 A G 1.674882 -6.3375e-05
3:7290192 C T 1.659201 -6.9660e-05
3:7302907 A G 0.906994 -7.5833e-05
3:7309318 A G 0.027174 2.2457e-05
3:7309658 A G 0.634303 -3.2675e-05
3:7313503 C A 1.041043 4.8127e-05
3:7320514 C T 0.813901 -5.9544e-05
3:7330517 T C 1.674051 -8.2069e-05
3:7342392 G A 0.042069 -1.1855e-05
3:7348701 T C 1.202358 4.4878e-05
3:7354957 G T 0.805968 -7.6158e-06
3:7361342 C A 0.313891 9.9080e-05
3:7367637 A G 0.829140 -1.0214e-05
3:7371887 G T 0.874081 2.9421e-06
3:7372022 T C 0.441893 6.5707e-05
3:7372619 T C 1.537256 3.3807e-05
3:7372865 T C 0.110011 2.0713e-05
3:7374457 A G 0.405806 -9.5490e-06
3:7376077 C T 0.113984 2.7328e-05
3:7380563 C T 0.036516 -1.9868e-05
3:7381444 T C 0.113776 1.8127e-05
3:7382405 G T 0.022263 -2.5578e-06
3:7387768 G T 0.800937 1.0160e-05
3:7387820 G A 1.151415 -3.1528e-06
3:7388785 T C 0.036204 1.9446e-05
3:7389500 A G 0.104395 -2.2396e-05
3:7389797 C T 0.234018 -4.1247e-05
3:7398441 A G 0.025356 9.5994e-06
3:7402689 C A 0.999945 -2.2295e-05
3:7403646 T C 0.829334 -1.4354e-05
3:7406617 A G 0.177313 -1.4185e-05
3:7411610 T C 0.185600 -2.9668e-06
3:7414225 T C 1.114152 -5.3071e-06
3:7419127 A G 0.096606 -2.2217e-06
3:7419156 A G 0.485962 1.8708e-05
3:7419607 C T 0.024467 -1.1331e-05
3:7423494 G T 0.218752 3.5306e-05
3:7425433 A C 0.148075 -6.1939e-05
3:7425658 T C 0.146695 -1.0920e-05
3:7428056 A G 0.072330 -4.4715e-05
3:7428082 C T 0.290083 2.6453e-05
3:7430465 G A 1.360890 3.1612e-05
3:7440256 G A 0.194087 1.2819e-06
3:7443819 G C 0.061229 4.6082e-05
3:7451123 G T 0.074940 -4.5854e-05
3:7464414 A G 1.007358 1.0550e-05
3:7466718 T C 0.916147 8.8990e-06
3:7470143 G T 0.023156 -1.5474e-05
3:7472607 C T 0.532705 1.0391e-05
3:7472821 T C 0.050687 -4.7082e-05
3:7473721 A G 0.040196 1.1214e-05
3:7475791 C T 0.068652 -1.8041e-05
3:7480224 A G 0.145053 -4.5185e-05
3:7481512 C T 1.002600 1.7719e-05
3:7493522 T G 1.002908 5.7240e-06
3:7494417 T A 0.925255 2.1900e-05
3:7499072 G A 0.054760 3.9801e-05
3:7501010 G A 1.728779 -3.4902e-05
3:7505468 G A 0.201777 5.2483e-06
3:7508738 G A 0.356483 -9.0666e-07
3:7509460 T C 0.027148 2.0854e-05
3:7509984 T C 1.705321 -4.0281e-05
3:7510856 A G 1.070097 1.1809e-06
3:7510891 T G 0.740295 5.6962e-06
3:7511375 C T 0.798301 2.6353e-05
3:7511764 T C 0.050580 7.5536e-07
3:7512728 A G 1.395020 -1.6326e-05
3:7513373 A G 0.033877 -7.0128e-07
3:7514627 A C 0.602409 1.0217e-05
3:7522434 G A 0.041712 2.3221e-05
3:7527372 T G 0.510964 1.6954e-05
3:7529555 T C 0.900801 -2.2253e-05
3:7530327 C A 0.039161 -9.6121e-06
3:7534912 A G 0.133082 -6.0808e-07
3:7536377 G A 0.252726 -1.5862e-06
3:7538202 G T 1.144397 -4.5045e-06
3:7539165 T C 0.028583 -3.3681e-06
3:7539974 G A 1.286840 -1.2241e-05
3:7555120 T G 0.229434 1.1645e-05
3:7559787 C T 0.028680 5.0813e-06
3:7560197 C T 1.119086 1.6934e-05
3:7565496 C T 1.083875 1.0211e-05
3:7578273 C T 0.209671 1.2904e-05
3:7586237 G T 0.348719 -9.5178e-06
3:7587251 G A 0.071814 -1.0359e-05
3:7588799 A C 0.204497 -5.0818e-06
3:7593772 C T 0.165784 5.4442e-07
3:7595716 A C 0.068799 2.3808e-05
3:7596446 G A 1.336235 4.3990e-06
3:7597254 C A 0.087118 7.4151e-06
3:7603194 T C 0.254710 -3.8505e-05
3:7607033 G A 1.287707 -5.3390e-05
3:7607590 A G 0.036714 -3.0028e-05
3:7608898 T C 1.690403 -6.8683e-06
3:7616175 G A 0.433198 9.6275e-06
3:7617629 G T 0.090714 -3.6162e-05
3:7619431 A C 0.560395 -3.2506e-05
3:7623217 T G 0.566517 3.1713e-05
3:7624491 T C 0.119099 -1.0350e-05
3:7624974 C T 1.135672 7.4147e-07
3:7630398 G A 0.121592 2.3082e-05
3:7646953 C T 0.139811 5.3450e-06
3:7652452 C T 0.310772 -8.3524e-05
3:7653476 A G 0.033773 -2.5374e-05
3:7657894 A G 0.063148 2.2146e-05
3:7661072 A C 0.055176 5.7814e-06
3:7662963 A G 0.112345 1.2307e-05
3:7665591 G A 0.362082 -1.2157e-05
3:7673242 A C 0.775931 1.4812e-06
3:7674287 C T 1.329786 3.9807e-05
3:7675665 G T 1.716428 3.5645e-05
3:7676582 A C 0.057084 3.8740e-05
3:7683434 G A 0.586644 -3.6564e-05
3:7686957 C T 0.092561 -1.2410e-05
3:7687818 T C 0.022877 7.7616e-06
3:7689333 G A 1.264184 -4.9951e-05
3:7694118 T C 0.612994 -4.1077e-06
3:7694253 C A 0.042890 6.4888e-06
3:7696008 A G 0.023785 3.8639e-06
3:7696270 C A 0.025334 2.2382e-05
3:7699815 A G 0.032861 2.5796e-05
3:7701222 A G 0.100981 -6.4895e-06
3:7701752 A G 0.023591 1.4747e-06
3:7702538 G A 1.058250 -4.5984e-05
3:7712514 T C 0.323619 5.4692e-06
3:7716660 A G 1.105006 4.2973e-05
3:7721997 A G 0.179153 4.9154e-05
3:7731306 T C 0.071200 3.3249e-05
3:7731411 C A 0.152664 4.5693e-05
3:7731964 C T 0.512977 1.9532e-05
3:7745430 G T 0.863481 3.0399e-05
3:7753230 C T 1.167222 -4.0752e-05
3:7758308 G A 0.108599 3.0204e-06
3:7770147 T C 1.495836 -6.1272e-07
3:7773682 G A 1.370514 -2.9321e-06
3:7778483 C T 0.052141 6.4429e-06
3:7787721 T G 0.026733 7.1316e-06
3:7792051 A G 0.022523 -9.0974e-06
3:7797392 C T 0.084070 1.9526e-05
3:7799898 T C 0.339981 -2.1823e-05
3:7804878 A G 0.043858 1.8490e-05
3:7805717 C T 0.051482 -8.0965e-06
3:7807843 C T 0.143793 1.4032e-05
3:7813662 A G 0.194084 -1.7568e-05
3:7814347 G A 0.395630 -4.0241e-05
3:7829298 G T 0.910285 1.2030e-05
3:7831196 G A 1.385656 2.1227e-05
3:7835289 T C 1.732437 -1.1398e-05
3:7840349 T G 0.244644 -8.8783e-06
3:7841133 T C 0.552219 -1.1759e-05
3:7841755 C T 0.444899 -1.9951e-05
3:7845139 C G 1.496332 2.5591e-05
3:7846119 G C 0.024396 2.5789e-06
3:7847809 G A 0.046944 -1.3974e-05
3:7848731 A G 0.268349 3.2297e-05
3:7853244 G A 0.352467 4.0912e-05
3:7853366 A C 0.379255 -3.2515e-05
3:7853659 T G 1.005171 -6.4752e-05
3:7860790 T C 0.027995 -2.2574e-05
3:7862620 T G 1.249789 -6.4085e-05
3:7867059 A G 1.860754 2.0655e-05
3:7883928 C T 0.081334 -1.1764e-05
3:7885180 T C 0.020436 2.0544e-05
3:7886502 G A 1.326517 2.5927e-05
3:7891775 C A 0.072246 -2.3085e-04
3:7891870 G A 0.289083 -7.7485e-06
3:7902954 G A 0.329331 9.0954e-06
3:7903040 C T 0.960482 -2.4556e-05
3:7904517 A G 0.350283 1.0005e-05
3:7905666 T G 0.058415 -1.9725e-05
3:7907758 T C 0.050674 -2.3372e-05
3:7912124 A G 0.183311 9.1707e-06
3:7912291 C A 0.366853 1.1050e-05
3:7913064 T C 1.172947 -1.2314e-05
3:7915503 T C 0.325342 -2.6370e-05
3:7916083 A G 0.275003 -3.4120e-06
3:7939233 A G 0.068562 1.2427e-05
3:7940560 G A 0.050226 1.5108e-05
3:7947208 A G 0.042741 3.9688e-05
3:7953151 T C 0.224773 -4.5872e-05
3:7955469 T C 0.029141 -3.4834e-06
3:7956594 T C 1.461440 -2.2929e-05
3:7971904 C T 1.137941 -3.6619e-05
3:7971933 T G 0.245433 -4.0819e-06
3:7972504 C T 0.027482 -2.2697e-05
3:7973163 C A 1.509695 -1.0341e-05
3:7982332 G A 0.049759 9.2062e-05
3:7982827 C T 0.385666 1.2746e-05
3:7982974 A G 0.250847 1.1973e-06
3:7986271 G A 1.107281 2.8504e-05
3:7987081 A G 0.067990 1.3265e-05
3:7987413 A G 0.807701 -4.6624e-06
3:7989144 T C 0.316166 5.3096e-06
3:7989382 T C 1.189232 -5.8407e-06
3:7990913 C T 0.347537 1.3087e-05
3:7991037 T C 0.347524 -2.2933e-05
3:7997041 T C 1.367950 3.4542e-05
3:7997953 C T 0.435366 1.0948e-05
3:7998330 C T 0.184525 -3.4750e-07
3:7999274 T G 0.191815 -1.7739e-06
3:8002184 A C 0.035233 6.6543e-06
3:8005225 G A 0.726104 2.4310e-05
3:8010335 C T 0.102584 5.6872e-05
3:8013667 C T 0.121881 1.4061e-06
3:8019492 A G 0.047467 3.8792e-05
3:8019815 A G 0.065205 -1.4001e-05
3:8020499 G A 0.178309 -6.0645e-06
3:8021067 G A 0.076582 -1.0569e-05
3:8024127 G T 0.150493 9.1309e-06
3:8025782 G A 0.083061 5.1504e-05
3:8030201 A G 0.027706 1.4002e-05
3:8030691 G A 0.081246 2.1632e-05
3:8030977 T C 0.393469 2.3507e-07
3:8034439 G A 0.104895 5.2415e-06
3:8037376 T G 0.233677 6.3525e-06
3:8038440 G A 0.538609 -1.8327e-05
3:8042229 T G 0.039343 2.1709e-05
3:8042340 C T 0.454195 -3.6498e-05
3:8050483 C T 0.032260 2.3054e-05
3:8068623 T C 0.152291 -9.2603e-06
3:8074615 G A 0.490866 2.6801e-05
3:8076561 T C 0.193445 -4.2038e-05
3:8080403 C T 0.585015 -3.8159e-05
3:8085888 C T 0.690017 8.5441e-05
3:8089685 G A 0.041092 -4.1596e-05
3:8092830 A C 0.032530 -2.0117e-06
3:8093127 A T 0.110167 -1.2604e-06
3:8096651 C G 0.202819 -3.9153e-05
3:8098613 G C 1.780683 2.4670e-06
3:8098786 T C 0.031868 -3.4924e-05
3:8099049 A G 1.432565 2.0890e-05
3:8099146 G A 1.902771 3.2414e-05
3:8111267 C T 0.151849 5.9272e-05
3:8114026 T G 1.323885 3.5746e-05
3:8114171 C T 0.575141 -1.6532e-05
3:8114846 T C 0.037411 -1.7162e-05
3:8117507 A G 0.062274 -2.4744e-05
3:8130879 G A 1.861783 5.1929e-05
3:8130885 A G 0.076842 3.7832e-05
3:8133832 T C 1.602584 1.4967e-05
3:8139101 A G 1.207265 3.4560e-05
3:8144893 G A 0.037762 2.0847e-05
3:8148696 A C 1.774970 3.1098e-05
3:8150715 G A 1.900493 4.2774e-05
3:8153302 G T 0.157504 4.6733e-06
3:8153789 T C 0.077718 4.0004e-06
3:8154640 T C 1.938914 3.0253e-05
3:8155982 A G 0.032221 -3.4899e-05
3:8157325 A G 0.689537 -5.1349e-05
3:8158483 A G 1.781215 3.1349e-05
3:8165502 T G 0.047808 -2.0146e-06
3:8172622 C T 0.153443 -4.1145e-05
3:8174144 G A 0.078299 1.1417e-06
3:8184528 T C 1.379301 7.6027e-05
3:8187422 C T 0.195395 1.2623e-05
3:8190693 T G 0.049515 -1.1314e-05
3:8190756 G C 0.021559 -2.8164e-05
3:8191247 C T 0.815027 -6.1756e-05
3:8192807 T C 0.214793 4.2737e-05
3:8195933 T C 0.024159 -6.8714e-06
3:8197547 G T 0.056753 3.6546e-05
3:8198154 C T 0.399727 -2.6544e-05
3:8201327 A G 0.040784 -1.7565e-05
3:8205144 A G 0.054247 -4.3252e-05
3:8205497 T C 0.328773 -4.0770e-05
3:8207809 C A 0.044098 -9.4336e-06
3:8215390 T C 0.029836 2.7140e-05
3:8215599 C T 0.124081 1.7064e-05
3:8218048 C T 0.029433 1.1860e-05
3:8225825 C T 0.384049 -2.3111e-05
3:8237913 T G 0.219064 -3.8836e-05
3:8241563 G A 0.515200 -1.5338e-05
3:8242065 G A 0.160672 2.6345e-05
3:8250730 C T 0.334794 2.1401e-05
3:8252039 C T 0.284724 5.4017e-06
3:8256480 C T 1.083759 4.9520e-06
3:8257574 C A 0.727682 -1.1755e-05
3:8261364 T C 0.332954 2.2968e-05
3:8261615 T C 0.646744 3.1064e-06
3:8263831 A G 0.075258 -1.9428e-05
3:8267996 T C 1.026275 1.2713e-05
3:8273661 T G 1.572242 -1.3383e-05
3:8280908 T G 0.236640 -2.7906e-05
3:8281680 A G 1.449407 -1.3821e-06
3:8282636 T C 0.382384 -1.9805e-05
3:8286114 A G 0.038866 9.9763e-06
3:8286213 T C 0.095817 -1.2861e-05
3:8287782 A G 0.050145 -9.7893e-06
3:8289377 T C 0.050145 -2.1419e-05
3:8291793 T G 0.112958 9.8137e-06
3:8293049 C G 0.040135 2.0117e-06
3:8294303 A G 0.041832 -7.2050e-05
3:8296294 A G 0.084109 -7.3821e-06
3:8297267 G A 0.932110 1.1007e-05
3:8304779 A C 0.021994 -2.1090e-05
3:8311114 G T 0.467253 -8.2451e-06
3:8312555 G C 0.319591 1.5199e-05
3:8315746 C T 1.265457 1.0514e-05
3:8321825 C A 0.530806 3.4293e-05
3:8324589 A C 0.121297 4.2620e-05
3:8325060 A T 0.341620 -1.6584e-07
3:8325499 A G 0.050034 -1.6972e-05
3:8327085 G A 0.718496 -1.1725e-06
3:8328346 G T 0.151294 -6.5657e-06
3:8329618 A G 1.095817 2.0197e-05
3:8330534 G A 0.628502 2.6772e-05
3:8331733 G A 0.129297 -3.9004e-06
3:8337950 G A 0.544611 3.2135e-05
3:8347944 G A 0.496040 -3.3748e-05
3:8360763 C T 0.403287 1.3014e-06
3:8370813 G A 0.424619 -2.1072e-05
3:8371217 C T 0.099498 -9.5730e-06
3:8373573 A G 0.095281 -5.9351e-05
3:8384412 G A 0.793750 1.0674e-05
3:8389929 C T 0.112039 -5.1135e-07
3:8390226 G A 1.613919 -4.5565e-06
3:8390498 A G 0.024883 5.9962e-05
3:8397867 T G 0.023669 -1.0209e-05
3:8399252 A G 0.036029 2.3293e-05
3:8408091 T C 1.277615 1.0384e-05
3:8421679 G A 1.814342 1.2729e-06
3:8423182 C T 0.209180 1.5070e-05
3:8425409 C T 0.086758 1.1762e-06
3:8426682 C T 0.251470 1.2739e-06
3:8431194 G T 1.871176 5.9148e-06
3:8434822 G A 0.641044 -1.4923e-05
3:8446706 T C 1.557746 3.1143e-05
3:8454818 C T 1.554101 1.9311e-05
3:8458038 C T 0.042903 6.1381e-06
3:8467918 G A 0.024474 7.8411e-06
3:8470050 T C 1.026460 1.0820e-05
3:8470471 T C 0.259218 -4.8428e-06
3:8471884 T C 0.181967 3.2013e-05
3:8474230 G A 0.241240 -3.3465e-05
3:8475598 A G 0.613873 -1.6187e-05
3:8477617 A G 1.046363 1.1153e-05
3:8486472 G A 0.040998 7.2122e-06
3:8497234 A G 0.104366 1.1090e-06
3:8499827 G C 0.062865 -1.5923e-05
3:8501282 T C 0.309798 2.6047e-05
3:8507459 A C 0.075436 -1.5694e-06
3:8507772 A G 0.048288 -4.0441e-05
3:8507887 A G 1.218561 -1.2673e-05
3:8511110 C T 0.065244 -3.1672e-05
3:8512023 A G 0.241652 2.5356e-05
3:8514060 A G 0.148360 3.1296e-05
3:8520555 A G 0.062966 2.9505e-06
3:8527183 C T 0.059662 2.0905e-05
3:8527882 T C 1.147666 -2.8246e-06
3:8528347 T C 0.047714 8.3172e-06
3:8532931 G C 0.228883 -7.9196e-06
3:8533326 A G 0.093162 -2.6228e-06
3:8534828 A G 0.974481 -2.1910e-05
3:8537619 G A 0.147367 -2.3593e-05
3:8542877 C T 0.042858 2.9414e-07
3:8544503 T G 0.091312 -1.3423e-05
3:8556671 G T 0.225238 4.0341e-06
3:8558194 C T 0.041719 2.2956e-05
3:8560296 G A 0.020280 -1.5798e-05
3:8568468 G A 1.044117 -2.9718e-05
3:8569335 C T 0.096849 -2.0610e-05
3:8569793 A G 0.449673 6.0238e-06
3:8572373 A G 1.077153 -1.5662e-05
3:8577060 A G 0.173973 -3.2729e-05
3:8579342 T G 0.182250 5.0857e-05
3:8587181 C T 0.025080 -2.0132e-05
3:8589949 C T 0.053530 -2.5331e-05
3:8590313 C T 0.193701 -4.1969e-06
3:8598330 G A 0.473706 9.6018e-06
3:8599724 C G 0.450527 6.7187e-06
3:8600010 C T 0.276496 5.2209e-05
3:8600038 A G 0.037285 2.4185e-05
3:8603483 A C 0.496339 9.1555e-05
3:8607307 T C 0.048411 -6.1496e-06
3:8609625 T C 0.062635 -1.3854e-05
3:8612703 T G 0.842769 -3.2964e-06
3:8621431 A G 1.587397 -1.3394e-05
3:8621762 G A 0.740094 -4.3399e-06
3:8631704 A G 0.657231 -4.1610e-06
3:8633016 G T 0.056623 -4.7916e-06
3:8633552 A G 0.093924 4.4675e-05
3:8637634 C T 0.050038 2.0402e-06
3:8638433 C G 0.387957 -2.6107e-05
3:8639150 A C 0.284360 -1.1107e-06
3:8644944 A G 0.102623 -1.7471e-05
3:8645666 A G 1.190734 -2.4298e-05
3:8648296 T C 0.859225 3.8604e-06
3:8648350 T C 0.406222 -1.4817e-05
3:8648496 G A 0.180500 1.0247e-05
3:8649260 C A 1.186405 -8.5901e-06
3:8649945 C T 0.451011 -1.3309e-05
3:8652215 C T 0.098001 -2.7059e-05
3:8663427 A G 0.839903 -1.0423e-05
3:8663793 T C 0.325563 2.7291e-05
3:8669615 C G 1.551693 -1.0686e-05
3:8670161 A G 0.704938 -4.8936e-06
3:8671807 T C 0.465412 9.8363e-06
3:8674677 C T 1.382157 1.4638e-05
3:8675539 A G 0.363214 2.5458e-05
3:8675778 C T 1.535782 -1.5699e-06
3:8675814 C G 0.045234 -8.9793e-06
3:8676204 G A 1.734923 1.9766e-05
3:8678941 C G 0.067120 -2.3370e-06
3:8679701 A G 0.032189 -8.7440e-06
3:8680258 A G 0.077439 -4.0804e-05
3:8681724 G C 0.069435 -1.2632e-05
3:8683848 C A 0.426972 9.6828e-06
3:8684906 C T 0.296289 8.7170e-06
3:8685801 C T 1.416754 4.1871e-05
3:8686005 G A 0.200404 3.0754e-06
3:8690221 A G 1.367525 -2.3080e-05
3:8691839 A G 0.035629 1.9495e-05
3:8692573 A G 1.689021 -9.7145e-06
3:8693649 A G 0.323067 -5.4184e-06
3:8694891 T C 0.520864 1.0454e-05
3:8695409 G A 0.180218 9.2426e-07
3:8699535 G C 0.036178 7.7355e-06
3:8700395 T C 0.174096 1.2998e-05
3:8701430 C T 0.522338 -2.1757e-05
3:8701929 A C 1.563251 2.9366e-06
3:8704124 T C 0.045302 -1.1353e-05
3:8707034 G C 0.324686 -3.8524e-05
3:8708358 G A 0.129122 -3.5779e-06
3:8711098 G A 1.058951 2.1697e-05
3:8714121 A G 0.180965 -2.1395e-05
3:8715077 T G 0.226153 -2.1549e-06
3:8729380 G A 1.435311 -1.2164e-05
3:8729891 G A 0.159143 1.2218e-05
3:8734471 A G 0.525103 -1.6570e-05
3:8744654 A G 0.101656 -6.6405e-06
3:8745008 T C 1.241726 2.8581e-05
3:8745561 C T 0.031851 -1.6811e-05
3:8746741 T C 0.214416 1.4913e-05
3:8749012 T C 1.664982 2.6614e-07
3:8749558 T C 0.874942 -1.1853e-05
3:8751897 G C 0.336647 -3.7213e-05
3:8752831 G T 0.082710 -1.7497e-05
3:8753915 G A 0.095359 -6.6075e-06
3:8754025 C T 0.237607 1.1434e-05
3:8754577 A C 1.230872 -2.7300e-05
3:8756423 C G 0.154407 8.2056e-06
3:8764300 G C 1.127457 -5.9001e-06
3:8765024 G A 0.354779 -1.3650e-05
3:8766421 G T 0.201089 -1.7967e-05
3:8768489 A G 0.030326 1.5812e-06
3:8770964 C T 0.032267 6.1189e-06
3:8771402 G A 0.601724 9.6290e-06
3:8772784 G A 0.114802 3.0049e-05
3:8773131 C T 1.301057 6.2115e-06
3:8773968 C A 0.815611 5.9709e-07
3:8774129 T C 0.855895 -2.1348e-05
3:8774388 A T 0.048541 2.4844e-05
3:8775077 T G 0.403407 -3.3638e-05
3:8775379 T G 0.334959 2.1005e-05
3:8775457 A G 0.484566 -8.3717e-06
3:8775589 T C 0.274373 -5.6602e-05
3:8775847 G C 0.399224 -7.7396e-06
3:8777148 A G 0.035347 -1.3624e-05
3:8779066 C T 0.568568 7.7216e-05
3:8783072 A G 0.303277 -1.3753e-05
3:8783444 T C 0.069636 3.1639e-06
3:8791227 T C 0.098839 1.0881e-04
3:8791228 G T 0.170847 5.6198e-05
3:8791446 A G 0.501678 -4.9779e-06
3:8791540 A G 0.178287 1.3007e-05
3:8793409 A G 0.273042 -1.9763e-05
3:8794545 T G 0.777768 2.9878e-06
3:8796547 C A 0.650950 1.2368e-05
3:8797042 A G 1.158195 3.1225e-06
3:8798181 C T 0.151249 -2.5261e-05
3:8800911 T C 0.147477 4.8175e-05
3:8801943 A G 0.036603 3.9159e-06
3:8802292 C T 0.226909 -1.2487e-05
3:8802516 T C 0.763856 1.1094e-05
3:8803811 T C 1.124302 -2.2904e-05
3:8803979 A G 0.094405 1.0095e-06
3:8805366 G T 0.210505 -4.6394e-05
3:8807535 A G 0.462180 -1.9998e-05
3:8807809 C T 0.119164 4.2297e-05
3:8808696 A G 0.760653 -1.6279e-05
3:8809184 A G 0.703517 1.9230e-05
3:8809222 T C 0.224205 -5.0190e-05
3:8809703 A G 1.515015 5.7568e-05
3:8810462 T C 0.286655 -1.2095e-05
3:8812222 T C 0.033150 -1.2328e-05
3:8812693 T C 1.275623 6.4831e-05
3:8813656 C G 0.065212 4.4669e-06
3:8818219 G T 0.034951 -3.2446e-05
3:8819661 T G 1.719249 1.2795e-05
3:8820174 T C 0.049457 2.2090e-05
3:8821742 G A 0.685184 -8.3662e-06
3:8822502 G A 0.209125 1.2704e-06
3:8824222 G A 0.153917 -2.9285e-05
3:8827669 A G 0.040044 1.7908e-05
3:8833387 A G 0.399493 -1.3094e-06
3:8834445 A G 0.437476 3.7083e-06
3:8836499 G A 0.020478 -9.2191e-06
3:8839324 G A 0.160506 -5.3889e-05
3:8848998 C T 0.118070 9.7394e-06
3:8850893 T C 0.039735 -4.1514e-05
3:8853715 C T 1.581568 9.0902e-06
3:8854367 C T 0.366597 8.6132e-06
3:8859902 G A 0.128755 3.7012e-06
3:8860486 A G 0.163028 -2.7631e-07
3:8866780 G A 0.127103 -1.2811e-05
3:8869956 A G 0.030404 -1.9338e-05
3:8883416 G A 0.196820 -1.5518e-06
3:8883938 A G 0.776875 -7.5546e-06
3:8886606 G T 0.030868 -1.8616e-05
3:8895277 T C 0.042303 -3.8124e-05
3:8899362 G A 0.057289 5.8715e-06
3:8901008 A G 0.706678 -1.3353e-05
3:8905524 T C 0.073339 -1.7073e-05
3:8906866 A G 0.086933 -3.9731e-05
3:8909526 G A 0.639067 -2.5741e-05
3:8910651 C T 0.091114 6.9514e-06
3:8913219 A G 0.083379 -3.8270e-05
3:8915815 T C 0.040540 -1.2638e-05
3:8916683 C T 0.029914 2.8586e-05
3:8917325 C T 1.628772 -3.1928e-06
3:8922458 A C 0.041209 -3.0444e-05
3:8923089 A G 0.020322 -8.5237e-06
3:8932353 G A 1.926738 2.1005e-06
3:8945081 A C 0.191377 -1.4774e-05
3:8946235 A G 0.127603 -4.5811e-06
3:8954959 G A 0.178754 1.3934e-05
3:8955389 T C 1.453721 1.0064e-05
3:8976115 A G 1.456652 1.1647e-05
3:8979499 A G 0.046928 5.7894e-06
3:8984464 A C 0.613098 -3.2008e-05
3:8986725 T C 0.029936 -1.8491e-06
3:8996747 A G 0.266057 -3.8015e-05
3:9004750 T C 0.047525 -9.5722e-06
3:9008174 C T 1.668127 4.4552e-06
3:9010117 A G 0.060664 1.2520e-05
3:9010906 A C 0.035003 -1.1269e-05
3:9013079 A G 0.205188 -8.4321e-06
3:9016628 T C 1.370576 2.8439e-06
3:9023071 T C 0.033426 1.9504e-06
3:9023231 A G 0.103545 1.5400e-05
3:9024871 T C 0.045136 -1.4691e-05
3:9031340 C A 0.189261 1.8219e-05
3:9035070 A G 0.110877 4.1664e-06
3:9041193 C T 0.152408 -4.5837e-05
3:9041346 C T 1.602042 -5.0452e-05
3:9042206 C T 1.087780 -4.8217e-05
3:9050800 T C 0.510981 1.0154e-05
3:9053820 T C 0.083333 -4.6761e-05
3:9054865 G A 0.025859 1.6150e-05
3:9061352 G A 0.040972 4.8484e-05
3:9066587 G C 1.803903 -8.0933e-06
3:9068858 G A 0.384160 1.2611e-05
3:9071220 T C 1.526346 1.2913e-05
3:9072128 G A 0.499705 -3.1633e-05
3:9072286 C T 0.325741 -6.7494e-05
3:9073654 T C 0.897786 -5.9583e-06
3:9076242 A G 0.035513 -1.1175e-05
3:9077450 C T 0.221391 3.0980e-05
3:9078201 C A 0.415031 1.8004e-05
3:9079896 C T 0.173304 8.3208e-06
3:9080714 C T 1.315488 3.0585e-05
3:9082800 G A 0.611669 4.0760e-05
3:9085345 T C 0.424304 -2.0084e-05
3:9089254 G C 1.424596 1.7855e-05
3:9090707 A C 0.608962 -1.3629e-05
3:9091151 G C 1.058078 2.1323e-05
3:9091307 A G 0.157049 1.6340e-05
3:9091946 G T 0.971086 3.8425e-05
3:9094156 G C 0.172532 1.7055e-05
3:9097026 G A 0.071548 2.6356e-05
3:9098423 A G 1.618719 4.4947e-05
3:9101818 T G 0.043228 -1.2505e-05
3:9104321 A G 0.652278 5.6763e-05
3:9107979 C T 0.220580 -1.7952e-05
3:9109211 C T 0.298577 7.4017e-05
3:9110709 G A 0.039119 -1.0976e-05
3:9111847 G T 0.255498 -4.9392e-06
3:9112699 A G 0.034795 2.8076e-05
3:9112876 T C 0.385367 2.2654e-05
3:9113057 C T 1.667559 1.4295e-05
3:9113689 A G 0.851614 -2.7081e-05
3:9114759 C T 0.451511 3.6513e-05
3:9117788 G A 0.140220 -1.6549e-05
3:9118636 C T 0.046578 2.6478e-05
3:9120021 T C 0.078234 1.5460e-05
3:9121228 T C 0.037009 -5.7642e-06
3:9123454 T C 0.030150 7.5412e-07
3:9124624 A G 0.900171 -2.0635e-05
3:9135507 T C 0.034782 5.4067e-05
3:9136869 C T 0.434350 -4.5353e-07
3:9138213 T C 0.049142 -4.3865e-05
3:9141915 C T 0.733031 -2.9167e-05
3:9157665 T G 0.143206 -2.4983e-05
3:9158926 G A 0.055439 4.7386e-06
3:9160844 G C 0.135370 -1.8503e-05
3:9162721 C T 0.815939 5.4209e-05
3:9172945 C A 1.479655 -9.0637e-07
3:9173864 C A 1.240376 -4.6943e-05
3:9182863 C T 0.058857 -2.1403e-05
3:9185528 G A 0.049226 2.7570e-05
3:9187812 C T 0.220395 1.3859e-05
3:9195331 C T 0.325151 1.8385e-05
3:9195958 C A 0.052517 2.7106e-05
3:9196756 G A 0.038197 -3.0580e-05
3:9197231 T C 1.347027 -3.5455e-05
3:9199613 G C 0.261935 -1.4753e-05
3:9201465 A G 0.041839 -1.4169e-05
3:9203491 A G 0.031280 2.8399e-06
3:9212198 A G 0.837595 1.9869e-05
3:9212707 A C 0.517209 3.9901e-05
3:9218513 C T 0.561989 -6.3426e-05
3:9218797 G A 0.710800 2.2890e-05
3:9219440 G T 0.721550 8.1946e-06
3:9223246 T C 0.051706 4.5524e-05
3:9224941 A G 0.145669 -9.7171e-06
3:9225721 A G 0.127899 3.2932e-05
3:9227867 A G 0.091854 -4.6438e-06
3:9230006 A G 0.166206 9.4215e-06
3:9230305 A G 0.036178 -1.0497e-05
3:9242176 T C 0.374335 -2.5577e-06
3:9243656 T C 0.087209 -2.6518e-05
3:9245822 A G 1.008933 4.0453e-05
3:9245974 A G 0.111955 6.3398e-06
3:9247992 A G 0.052829 -6.8471e-05
3:9248187 C T 0.059795 -5.5098e-06
3:9248376 C T 0.133786 -3.7101e-05
3:9249174 C T 0.798921 2.1251e-05
3:9250402 A G 0.046617 3.6470e-05
3:9251198 C T 0.087241 3.2101e-05
3:9251204 G C 0.041485 -2.5736e-05
3:9252998 T C 0.325495 2.3377e-05
3:9256489 G T 0.149314 3.4656e-06
3:9257822 A G 0.347248 9.5972e-06
3:9258987 A C 0.625523 -2.4745e-05
3:9264122 G T 0.600715 1.3577e-06
3:9264361 T C 0.077225 4.8237e-07
3:9272907 G A 0.363705 -5.0605e-06
3:9275049 C T 1.533133 -1.0739e-05
3:9276083 G T 0.972352 -5.7540e-06
3:9287737 C T 1.219759 -3.2408e-06
3:9290344 C G 0.243693 -1.7459e-06
3:9296950 C A 0.281832 6.3432e-05
3:9298564 C T 0.830659 -3.4430e-05
3:9299963 T C 0.073846 -1.5809e-05
3:9300178 G T 0.224871 -1.9388e-05
3:9300481 C T 1.501013 -2.9891e-05
3:9300554 C G 0.127460 6.0597e-05
3:9300692 T C 0.072197 1.9269e-05
3:9300828 A G 0.039112 1.4128e-05
3:9302032 C T 1.434902 -7.9774e-06
3:9308414 G T 0.056750 2.9082e-05
3:9309174 C T 1.476471 -1.9713e-05
3:9312015 C T 0.171354 -1.6960e-05
3:9312207 T G 0.752551 5.7955e-05
3:9312398 C A 0.573161 -7.2054e-05
3:9313204 A C 0.042605 4.1561e-06
3:9318416 G T 1.254976 1.8767e-05
3:9318678 G A 0.157104 -2.8226e-05
3:9331117 T G 0.047863 2.8262e-05
3:9337101 G T 0.206405 4.4594e-05
3:9339875 A G 0.624189 -4.8203e-06
3:9340324 G T 0.352854 4.8151e-05
3:9341937 A C 0.128674 -3.1830e-05
3:9342231 C G 0.283419 3.9401e-05
3:9343778 T C 0.342006 2.0123e-05
3:9352970 G A 0.494333 -2.7405e-05
3:9353007 T C 0.044727 -2.5818e-05
3:9354353 A G 1.503681 -2.9690e-05
3:9358616 T G 0.197288 -5.6479e-05
3:9361555 G A 0.212219 -1.7258e-05
3:9363272 C T 0.855775 -4.3659e-05
3:9363925 C T 0.603568 -6.9177e-06
3:9366920 A G 0.661876 4.2233e-05
3:9374170 C T 0.483508 -6.9150e-05
3:9375422 C G 0.104882 -3.9371e-05
3:9376490 T C 1.491408 -2.6971e-05
3:9376691 G A 0.092178 -1.9679e-05
3:9380543 T C 0.035821 7.6177e-06
3:9389223 C T 0.889454 8.3253e-06
3:9389577 T G 1.472806 -4.7499e-06
3:9391448 C T 0.025227 -5.2259e-06
3:9396504 C T 0.039093 -5.0939e-06
3:9396525 G A 1.133452 2.1446e-05
3:9400284 C A 0.182678 -4.9248e-05
3:9406704 A G 0.387649 7.1721e-06
3:9408443 C A 1.217996 -5.9340e-06
3:9419354 T C 0.074589 -2.3192e-05
3:9428136 A G 0.101844 -1.6985e-05
3:9428363 A G 0.045010 2.7958e-06
3:9432098 C T 0.020241 -2.0199e-05
3:9432421 G A 0.050391 1.5682e-05
3:9434315 A G 1.884338 -1.2505e-05
3:9447746 A G 0.047314 1.5296e-05
3:9469655 A G 0.460096 5.8497e-06
3:9474842 G C 0.041034 4.3157e-06
3:9478642 T C 0.039989 -6.0684e-06
3:9480883 G A 0.073969 1.3711e-05
3:9481004 T C 0.052884 1.7467e-05
3:9489767 C T 1.884234 -2.4355e-05
3:9491940 T C 0.035792 6.8465e-05
3:9492276 C T 0.375338 4.4440e-06
3:9495119 A C 0.410951 5.9423e-06
3:9509744 T G 0.035019 -3.1884e-05
3:9515054 C T 0.072593 2.4339e-05
3:9517369 T C 0.203078 2.1164e-05
3:9517577 T C 0.125983 -5.0593e-05
3:9523294 A G 0.299512 3.0495e-05
3:9523362 T G 0.032906 1.6318e-05
3:9534149 A G 0.041086 7.9999e-06
3:9534336 C T 0.416417 5.4830e-06
3:9536767 A G 0.044169 1.0567e-05
3:9540689 A G 0.123436 -3.4582e-05
3:9541149 T C 0.117957 -3.5342e-05
3:9544554 T C 1.177787 -6.7018e-05
3:9546173 A C 1.628424 -1.9190e-05
3:9554359 C T 0.090351 9.0680e-06
3:9555554 C T 0.122751 -3.2220e-05
3:9565463 C T 0.344515 -1.2692e-05
3:9567657 A G 1.004989 1.4699e-05
3:9576847 C G 0.035347 -1.9639e-05
3:9581893 T C 0.134617 3.0947e-05
3:9585380 T C 0.043718 -2.9630e-05
3:9590151 A G 0.032913 5.2330e-06
3:9592982 A G 0.415920 -5.5995e-06
3:9596040 A G 1.615392 5.6214e-07
3:9596948 G A 0.174989 1.3014e-06
3:9597997 C T 0.717944 2.3141e-05
3:9599496 G A 0.132056 -1.3638e-04
3:9609383 G A 0.236828 -5.9658e-06
3:9615378 G T 0.147792 -3.8340e-05
3:9617634 G A 1.533464 1.4226e-05
3:9622677 T C 1.001964 -2.5281e-05
3:9632314 C T 0.500717 8.5832e-05
3:9635563 A G 0.106895 -3.7624e-05
3:9644778 C A 0.080594 -6.1842e-05
3:9649259 G A 0.543825 1.6633e-06
3:9649459 G A 0.063865 -8.6849e-07
3:9651610 G A 1.918822 -1.3158e-05
3:9652284 A G 0.678962 -1.5477e-05
3:9654989 G A 0.036947 -1.8575e-05
3:9655454 T C 0.033250 5.0350e-06
3:9661842 T C 0.059551 3.2260e-07
3:9661847 G A 0.049778 3.4187e-06
3:9666368 A G 0.105966 2.2501e-05
3:9667949 T C 0.520030 -1.6936e-05
3:9668964 T G 1.568211 -8.7883e-06
3:9672013 A G 0.029212 2.8834e-06
3:9673018 A G 0.589374 -1.5462e-05
3:9702881 G A 0.044789 -2.3539e-05
3:9715294 C T 0.041796 -1.9465e-06
3:9720535 T G 0.074213 -1.2610e-06
3:9722623 C T 0.035165 -1.7759e-06
3:9728444 A G 0.077455 -6.8651e-05
3:9730284 G A 0.090137 4.7181e-06
3:9731644 A G 0.019978 5.2496e-06
3:9732005 C T 0.110082 -1.8254e-05
3:9732220 C G 0.073388 -2.8761e-05
3:9732263 A G 0.022085 -5.5151e-06
3:9735085 C A 0.292718 1.5779e-05
3:9739235 A G 0.177641 2.3864e-05
3:9748636 G A 0.630463 9.4554e-06
3:9754144 A G 0.039706 -2.8526e-06
3:9754334 T C 0.195305 -9.5694e-06
3:9757086 G C 0.674142 -3.9328e-06
3:9757287 A G 0.042342 -1.8849e-05
3:9758085 T G 0.036308 -1.9815e-06
3:9758461 T G 0.035285 6.4582e-06
3:9758664 G A 0.228766 1.9253e-05
3:9759922 T C 0.033403 9.9422e-06
3:9769739 A G 0.119833 -2.5277e-05
3:9775111 G A 0.363065 4.9664e-06
3:9778342 C A 1.802057 -1.1984e-05
3:9779855 G A 0.510202 2.1547e-05
3:9781895 A G 0.045075 5.5263e-06
3:9783081 T C 0.035889 8.4608e-05
3:9795372 G A 0.752834 -1.0933e-06
3:9798773 G C 0.461099 -1.3534e-05
3:9809082 C T 1.831616 3.6716e-05
3:9813330 G A 0.023717 1.2236e-05
3:9814249 G T 1.022461 3.1584e-05
3:9819922 C A 0.367681 2.0078e-06
3:9824308 A G 0.418715 -1.1205e-05
3:9831112 G A 0.324498 3.7626e-06
3:9832368 A G 0.039028 1.1438e-05
3:9834538 A G 0.074936 -6.7451e-07
3:9839053 G A 0.085008 -1.1756e-05
3:9850263 A G 0.039872 -7.3260e-06
3:9851405 G A 0.071606 2.2144e-05
3:9852856 C T 0.030832 -2.2470e-06
3:9853472 T G 0.463403 -1.6647e-05
3:9854865 C A 0.323456 2.6498e-07
3:9855548 A C 0.030339 2.3311e-05
3:9861053 C T 1.780254 6.6362e-05
3:9862925 G A 0.100517 2.2641e-05
3:9865640 T C 1.890664 3.9469e-05
3:9867625 T C 1.366184 5.4375e-05
3:9871030 G T 1.395419 8.0326e-05
3:9876919 A G 0.323768 1.0659e-06
3:9877481 A G 1.076631 7.4540e-05
3:9880426 T C 1.223809 6.0653e-05
3:9883030 C T 1.847410 7.1427e-05
3:9885615 C G 0.138282 -2.8043e-05
3:9897970 C G 0.321609 -2.1776e-06
3:9903906 A G 1.337105 -3.5814e-05
3:9908935 A G 0.200151 -7.4882e-06
3:9917654 A G 1.605093 1.1638e-05
3:9918811 A G 0.076881 2.6919e-05
3:9920138 C G 0.248802 4.9603e-05
3:9926010 A G 0.191079 1.1940e-04
3:9932112 T C 0.571340 1.2017e-05
3:9934753 G A 0.076550 3.7238e-05
3:9935773 G C 1.400876 -7.7385e-05
3:9936901 A G 0.038827 2.1953e-05
3:9939828 A G 0.330509 -3.3325e-05
3:9943355 A G 0.419302 -1.0229e-05
3:9944133 T C 0.070512 -5.9602e-05
3:9945059 T C 0.048778 1.2531e-05
3:9945978 T G 0.034166 3.0324e-06
3:9949821 G A 0.080230 -1.8670e-05
3:9950932 A G 0.025993 2.1663e-05
3:9957455 T C 0.984388 -1.8465e-05
3:9957898 A G 1.079627 -2.4560e-05
3:9960070 T C 1.073443 -2.4806e-05
3:9962816 G A 0.920922 1.0012e-05
3:9965393 A G 0.208788 3.0480e-05
3:9965458 T C 0.076046 1.9113e-05
3:9969328 G A 0.958970 2.6750e-05
3:9971386 C A 0.105726 -1.3578e-05
3:9972241 T G 0.021916 3.9039e-05
3:9974543 C G 0.029881 -5.2501e-06
3:9976159 G A 1.977471 9.4740e-06
3:9976864 T C 0.404988 -3.2640e-06
3:9976944 A G 0.041939 -5.1323e-05
3:9979660 G A 0.501285 1.1460e-05
3:9985096 A G 0.033503 1.0114e-05
3:9991163 G A 0.491350 1.0365e-05
3:9991388 C G 1.955815 7.3524e-06
3:10002479 C T 0.203351 3.7385e-05
3:10005693 G C 0.034925 -1.6678e-05
3:10016911 C A 0.031868 -1.5990e-05
3:10049013 A G 0.085605 -1.8192e-05
3:10049287 C T 0.493956 1.0743e-05
3:10055688 A G 0.025395 -1.2295e-05
3:10055813 C A 0.369732 2.4685e-05
3:10063763 C A 0.338183 4.2139e-05
3:10070915 T C 0.087634 -3.5825e-05
3:10088915 A G 0.032371 -6.2122e-05
3:10118004 G A 0.069516 -3.2096e-05
3:10119928 G A 0.058480 2.5959e-05
3:10122515 T C 0.046951 -7.8269e-06
3:10131104 T C 0.034847 -1.1127e-05
3:10134320 G C 0.153453 -1.8274e-05
3:10135796 G A 0.020413 -2.8763e-05
3:10142949 T C 0.832220 -2.4615e-05
3:10143770 T C 0.337803 3.3869e-05
3:10153785 A G 0.087303 -4.0005e-05
3:10159058 G T 0.028917 4.5362e-06
3:10166292 C T 0.078981 3.7669e-05
3:10166695 C A 0.093025 -1.8446e-05
3:10168647 C T 0.246053 6.6400e-05
3:10168732 A G 0.043111 -3.3886e-05
3:10168905 T C 0.033276 -5.9339e-05
3:10172821 C T 0.102396 -2.2815e-05
3:10179646 G A 0.055143 3.6313e-05
3:10180659 A C 1.760205 -5.1379e-06
3:10182562 A G 1.373036 -4.2151e-06
3:10183274 T C 1.744648 5.0035e-06
3:10184519 C T 0.027492 8.8648e-06
3:10188363 G A 0.053985 -2.8922e-05
3:10188428 G T 1.744008 -1.2233e-06
3:10196362 A G 1.727240 1.6813e-05
3:10211918 T C 0.288265 1.7074e-05
3:10212494 T C 1.012837 -5.2196e-05
3:10219508 C T 0.394063 8.8909e-06
3:10219567 A C 0.039593 8.8209e-06
3:10223607 C G 0.773870 -1.2233e-04
3:10225124 A G 0.030355 2.1669e-05
3:10225127 T C 0.051102 -1.1002e-05
3:10226144 A G 1.531170 -3.2526e-05
3:10227980 G C 0.117122 -4.6286e-05
3:10229922 A G 0.053663 1.4732e-05
3:10232428 G T 0.105635 -2.1232e-05
3:10237297 A G 1.822668 1.2564e-05
3:10237428 A G 0.290566 1.8150e-05
3:10242671 C A 0.184993 -1.5037e-05
3:10250961 T A 0.028849 -5.2436e-06
3:10253823 G A 0.908442 -3.2333e-05
3:10254797 A C 0.749111 -1.8667e-05
3:10255002 G C 0.122631 1.5127e-05
3:10257768 T C 0.796850 1.4864e-05
3:10261689 C G 1.547866 -2.9230e-07
3:10264480 G C 0.857482 2.4657e-05
3:10266222 G A 0.432386 9.4479e-06
3:10271265 T C 0.185048 3.8143e-05
3:10275474 A G 0.134429 -2.0480e-05
3:10280233 T C 1.276217 4.7541e-05
3:10292140 T C 0.213244 -1.5965e-05
3:10296133 A G 0.035136 -2.2507e-05
3:10296296 G T 0.648918 5.4727e-05
3:10302056 G A 0.212361 -1.7292e-05
3:10302172 A G 0.782410 3.1658e-05
3:10302479 A G 1.847397 3.9067e-05
3:10305968 T C 0.058201 4.3929e-05
3:10311939 T C 0.190553 2.6413e-06
3:10319168 T C 0.091266 -6.9512e-05
3:10320579 A G 0.021004 -1.5402e-05
3:10321229 T G 1.500003 -9.4460e-05
3:10323781 A G 0.749318 7.5312e-05
3:10325357 A C 0.061839 6.0979e-06
3:10325750 G T 1.284506 9.8892e-06
3:10328453 A T 0.122906 3.4223e-05
3:10331119 T C 0.096570 -2.9231e-06
3:10331457 T G 0.159045 1.3947e-05
3:10341082 G A 0.471258 -2.7791e-06
3:10346421 A G 0.225627 1.3600e-05
3:10347027 T C 0.022529 6.1166e-06
3:10348219 T C 0.059022 2.3707e-06
3:10356146 C A 1.528359 -4.0210e-05
3:10360204 T C 0.032890 -1.5330e-06
3:10369180 G A 0.295224 1.3672e-05
3:10374093 C A 0.116395 3.9004e-05
3:10376167 C T 0.301852 3.2098e-05
3:10377312 T G 1.254194 6.3428e-05
3:10378499 G C 0.566423 1.7378e-05
3:10383527 T C 0.240759 3.3503e-05
3:10395930 G T 0.313365 1.2061e-04
3:10397069 C T 0.297850 -1.1422e-05
3:10405322 T C 0.834297 4.7420e-05
3:10413526 A G 0.054069 9.3916e-06
3:10425136 C T 0.757254 2.4753e-05
3:10433173 A C 0.123442 -1.1911e-05
3:10442541 T C 0.039216 -2.9878e-05
3:10445313 G A 0.126201 -5.2281e-06
3:10457735 G A 1.100218 4.3600e-05
3:10469303 C T 0.021965 -3.8956e-06
3:10477142 T C 0.059934 5.2655e-05
3:10488155 C T 0.080509 2.2039e-05
3:10493369 A G 1.642680 3.5437e-05
3:10494146 T C 0.407221 3.9019e-05
3:10500517 A G 1.814787 3.1579e-05
3:10501524 A G 0.087985 -1.4911e-05
3:10508208 C T 0.095674 -8.0706e-07
3:10509023 T C 0.080380 -4.2056e-05
3:10509483 T C 0.701712 -2.6229e-05
3:10509498 T G 0.104821 3.4339e-05
3:10518280 C T 0.383277 -3.1075e-05
3:10519680 T C 0.726922 -9.3468e-06
3:10522678 C T 1.148214 -2.1663e-06
3:10525096 G A 1.013473 -9.8218e-05
3:10526438 G A 1.385676 -3.1864e-05
3:10526546 A G 0.053650 -1.0102e-05
3:10526816 G T 0.032793 9.0595e-06
3:10526866 T C 0.058344 -3.0014e-05
3:10527775 G A 1.039333 -8.2234e-05
3:10527891 T C 1.388211 8.6905e-06
3:10529067 A G 0.205730 2.6874e-05
3:10529301 A C 0.114513 1.6222e-05
3:10529401 C T 0.065984 -1.1619e-05
3:10531890 A C 0.034623 9.4843e-06
3:10532556 T C 0.385400 1.6541e-05
3:10533251 C A 0.176119 -6.0096e-05
3:10534247 C T 1.072593 -1.8742e-05
3:10535771 T C 0.552332 6.8497e-07
3:10538451 T C 0.027148 -1.7630e-07
3:10538529 C T 0.368258 7.0657e-06
3:10539482 T C 0.736423 -1.5360e-05
3:10542223 C A 0.840013 -1.6551e-05
3:10542893 G A 1.962309 -1.5065e-05
3:10545125 G C 0.317783 3.1522e-06
3:10548789 A G 0.169383 4.2228e-05
3:10554558 T C 0.591120 -5.5983e-06
3:10558786 C T 0.035026 3.3978e-05
3:10561751 T C 0.025548 5.0651e-06
3:10563273 A C 0.022529 -5.7751e-06
3:10569707 A G 0.023078 1.1003e-05
3:10569935 T C 0.044841 1.5412e-06
3:10570187 G T 0.179095 -1.6088e-05
3:10571275 G A 0.061807 1.0159e-05
3:10573562 A G 0.028190 -9.1968e-06
3:10574672 G A 0.516070 2.3057e-05
3:10576987 G T 0.278898 4.0171e-05
3:10588369 G A 1.060366 1.7968e-05
3:10589946 T C 0.104447 2.9717e-06
3:10605220 T C 0.067039 1.5053e-05
3:10611142 G A 0.159205 -2.4086e-05
3:10611407 C A 0.689449 4.8568e-05
3:10611507 G A 0.357894 4.4673e-05
3:10617707 A G 0.030858 -8.6512e-06
3:10617752 T C 0.038190 -1.8086e-05
3:10622448 C T 1.023584 3.6364e-05
3:10625996 G A 0.032682 2.5741e-05
3:10626513 T C 0.075855 4.3463e-05
3:10626663 A G 0.541550 -7.4691e-06
3:10629780 G A 0.231648 6.9591e-05
3:10630300 C G 0.097982 8.3025e-06
3:10630417 C G 0.088611 2.6320e-05
3:10631792 A G 0.021101 -3.0009e-05
3:10633169 T G 1.793695 -8.9278e-05
3:10633335 A G 0.717496 -1.0566e-05
3:10637727 C T 0.212296 2.7123e-05
3:10639101 G C 1.204104 -8.2728e-05
3:10639764 A G 0.104879 3.9877e-05
3:10651470 G A 0.275879 2.8959e-06
3:10653727 C T 0.622410 -6.7746e-06
3:10654031 A G 1.785282 -7.6177e-06
3:10654437 G A 1.053118 -6.2416e-06
3:10656846 T C 1.131615 -2.9357e-05
3:10660042 G C 0.343574 -1.5825e-05
3:10660741 T C 0.032348 -4.4160e-05
3:10666072 T C 0.401827 1.8867e-05
3:10666716 C T 0.171204 2.5864e-05
3:10668182 C A 0.056584 9.0681e-06
3:10668490 G T 0.041212 1.5923e-06
3:10669949 T C 1.197505 -2.2494e-05
3:10671256 A G 0.073599 -2.8450e-05
3:10672646 G T 1.875954 -9.1854e-05
3:10672963 C T 0.197989 -6.4168e-05
3:10674782 A G 0.830571 -2.0568e-04
3:10676237 C T 0.035720 1.9931e-06
3:10680590 C T 0.108294 -3.2071e-05
3:10681865 T C 0.293897 -1.1330e-05
3:10687859 A G 0.191692 -3.1766e-05
3:10687976 C T 0.121832 -1.1509e-05
3:10691899 A G 0.293660 -4.7270e-05
3:10698171 C T 0.160685 -1.0059e-04
3:10698648 C A 1.517067 3.1112e-05
3:10719530 C T 0.208801 -6.1718e-05
3:10725030 T C 1.494635 -8.9173e-06
3:10729230 T G 0.111023 2.3820e-05
3:10730821 G A 0.033107 -1.5562e-05
3:10753490 C T 1.558191 2.7954e-05
3:10753975 T C 0.058983 -3.1410e-07
3:10762645 T C 0.048850 2.3192e-05
3:10768425 T C 1.177582 3.5984e-05
3:10769921 G C 0.350504 -3.2961e-05
3:10774759 T C 1.611728 2.3929e-05
3:10782360 C G 0.639392 -4.3436e-05
3:10782894 G A 0.108031 1.6143e-05
3:10785860 T C 0.346904 -1.8960e-04
3:10789182 A C 0.181055 4.4478e-05
3:10792318 C G 1.401895 7.2400e-06
3:10793137 A G 0.206178 9.2458e-06
3:10797515 A G 0.041683 -3.7252e-05
3:10797529 A G 0.138055 -6.1099e-06
3:10800794 G A 0.213988 -2.6198e-05
3:10805684 A C 0.037295 -3.6345e-05
3:10809645 T C 0.026255 3.6351e-06
3:10810225 C T 0.244541 -1.8031e-05
3:10814569 A G 0.150859 -2.9509e-05
3:10817972 A G 0.181896 -6.4394e-06
3:10820067 T C 0.826287 -3.3190e-05
3:10823089 T G 0.124734 -2.0451e-05
3:10823326 C A 0.995436 -2.8613e-06
3:10827248 T C 0.023600 -6.7294e-06
3:10832671 C T 0.845560 -7.3168e-05
3:10836291 G A 0.022013 1.5976e-05
3:10840276 T C 0.242794 1.3556e-05
3:10843687 C A 0.182772 9.2734e-05
3:10845313 C A 0.514765 -1.7491e-04
3:10849708 A G 0.087443 1.9598e-06
3:10859962 T C 0.027294 4.3184e-06
3:10862413 G A 0.154105 5.6465e-05
3:10866177 G A 0.040411 -3.5067e-06
3:10866551 C T 0.125273 2.9314e-06
3:10868944 G A 0.594200 4.9847e-05
3:10871472 G A 0.083350 -3.9850e-05
3:10876710 G C 0.170607 -1.0267e-05
3:10877611 T C 0.679283 1.1429e-06
3:10881210 T C 0.103279 -8.7138e-05
3:10883043 T C 0.185476 2.1585e-05
3:10884341 T G 0.034107 1.5110e-05
3:10885920 C T 0.647023 -7.4475e-05
3:10892145 A G 0.054803 -1.5708e-05
3:10894588 A G 0.025678 5.2207e-06
3:10899617 G A 0.129200 -1.4770e-05
3:10899836 A G 0.109641 1.7115e-05
3:10899881 G A 0.463286 -1.1292e-04
3:10901520 G A 0.023217 -3.9795e-06
3:10908660 A G 0.102571 1.5531e-05
3:10911044 G C 0.054816 -7.2075e-06
3:10923193 T G 1.585667 4.6481e-05
3:10932081 G A 1.536944 9.4833e-05
3:10948354 A G 0.127133 2.0622e-05
3:10949388 A G 1.173395 -4.4786e-06
3:10950051 A C 0.181656 -3.6776e-05
3:10953549 C A 0.725075 -2.4536e-05
3:10957353 T G 0.043247 1.2244e-05
3:10972885 A G 0.555439 -6.2388e-05
3:10973462 C T 0.324475 2.0021e-06
3:10974156 T C 1.758137 4.8306e-06
3:10974260 A G 0.063050 1.4110e-05
3:10976119 T C 0.123877 1.0308e-04
3:10976533 G C 0.059032 -1.6639e-05
3:10978994 A G 0.040897 -4.8973e-05
3:10983424 G T 0.813787 6.9653e-05
3:10988057 C A 0.130778 -4.2212e-05
3:10989292 G A 0.603785 1.1038e-05
3:10993170 C T 0.086939 -1.2322e-05
3:10993424 T C 0.633981 6.1717e-06
3:10997255 T C 0.808698 6.8848e-06
3:10998720 A C 0.066718 -1.1563e-05
3:10999301 A G 0.082658 -4.4449e-05
3:10999494 G T 0.186492 -9.0621e-06
3:11004491 G A 0.311015 3.7635e-05
3:11012595 C A 0.047938 3.0528e-05
3:11013587 A G 1.923782 3.5377e-06
3:11014565 C T 0.178842 -2.5445e-09
3:11016534 A G 0.100014 -1.6222e-05
3:11019401 C A 0.440929 -1.0845e-05
3:11019418 C A 0.363971 8.9517e-06
3:11020105 C G 0.197509 -3.6536e-05
3:11029876 A G 0.048431 -2.8225e-06
3:11032556 T C 1.458677 -3.2452e-05
3:11035591 C T 0.761227 9.3165e-06
3:11035963 T C 0.171587 4.7330e-05
3:11037625 G A 1.199021 -3.0772e-06
3:11037689 A G 0.042290 -3.5863e-05
3:11039702 A G 0.124335 -4.1621e-05
3:11040439 T G 0.694422 -6.3008e-06
3:11041870 A G 0.838183 -4.8071e-06
3:11046246 T C 0.031394 -4.2196e-05
3:11046273 A G 0.080058 8.7779e-06
3:11050518 T C 0.196473 2.8774e-05
3:11052342 A G 0.674551 -4.0085e-06
3:11052817 C A 0.133874 1.1493e-05
3:11056831 A G 1.143998 -1.6518e-05
3:11061255 A G 0.162833 -1.5550e-06
3:11063174 G A 0.114003 -8.4216e-05
3:11063340 T C 0.123140 -2.8906e-05
3:11066587 G A 0.083804 -8.0349e-05
3:11066840 C A 0.051583 -4.1554e-05
3:11068288 G A 0.022240 -9.8031e-06
3:11069751 A G 0.052537 -3.5047e-05
3:11071244 G A 0.077653 -4.2382e-05
3:11073249 A G 0.220661 -3.7731e-05
3:11075014 T C 1.546084 2.1708e-05
3:11075184 T C 0.030952 1.8283e-05
3:11075745 T G 0.053296 -2.6636e-05
3:11076400 G C 0.331558 6.5557e-07
3:11079256 T C 0.283594 2.8659e-05
3:11079705 C T 1.928459 -1.9551e-05
3:11080169 G A 0.713377 -7.5522e-06
3:11082494 T C 0.038882 -9.7191e-06
3:11082914 A G 0.042790 -6.0497e-06
3:11086001 G A 0.557347 1.3876e-05
3:11089345 C T 0.241522 -3.3710e-05
3:11089371 T C 0.074462 -1.9616e-05
3:11090603 C G 0.361134 1.3180e-05
3:11095837 A C 0.398863 8.3256e-06
3:11095930 G A 0.103698 -1.1191e-05
3:11097661 T C 0.196778 5.1282e-05
3:11097826 A C 0.265810 2.9021e-06
3:11098511 G T 1.018216 5.0937e-05
3:11101152 T C 0.104340 5.6800e-06
3:11107613 A G 0.051524 -1.2039e-05
3:11126075 A C 0.512496 1.2216e-05
3:11127421 C A 0.970249 1.6433e-05
3:11130020 G A 1.395394 -2.0963e-06
3:11134336 A G 0.116642 3.9773e-06
3:11135242 A G 0.059090 3.8679e-05
3:11135553 A C 0.559330 -4.3768e-05
3:11150581 C T 0.068597 2.2764e-05
3:11160494 A G 0.078805 6.0490e-05
3:11167885 G A 0.026499 -2.9075e-05
3:11170615 G A 0.497790 7.2012e-05
3:11172852 G A 0.385026 -7.8611e-05
3:11175970 T C 0.605126 3.7899e-05
3:11183756 G A 0.095275 -2.4909e-06
3:11191751 C T 0.046126 -1.5248e-05
3:11192845 T C 0.050852 -7.0526e-06
3:11199907 G A 0.319386 4.6790e-05
3:11201341 T C 0.023198 1.3004e-05
3:11202682 G T 0.028680 1.1690e-05
3:11205350 A C 0.548100 1.3596e-05
3:11205639 G A 0.223644 6.9524e-05
3:11217969 T C 0.299054 1.8947e-05
3:11219002 G A 0.145062 8.0138e-06
3:11220196 A G 0.050103 1.0421e-05
3:11224743 A G 0.089715 1.9970e-05
3:11227149 T C 0.745725 -4.3562e-06
3:11227421 A G 0.332697 5.4061e-06
3:11228383 A G 0.319814 -9.9889e-06
3:11228517 T C 1.869833 3.9031e-05
3:11230915 A G 0.120498 2.2656e-05
3:11232779 C G 0.829750 4.2087e-05
3:11234717 T C 1.650918 1.4710e-06
3:11237417 A G 0.027612 4.3753e-06
3:11237539 G C 0.568526 1.8826e-05
3:11239076 T G 0.450011 -1.7180e-05
3:11244825 G A 0.078237 6.6447e-05
3:11249717 G A 0.433749 -9.4014e-06
3:11254208 T C 0.071181 1.9271e-06
3:11254494 T C 1.895731 -2.7238e-05
3:11258277 G A 0.078361 -3.6017e-06
3:11260162 T C 0.036022 5.7190e-06
3:11269659 A C 0.023201 -4.5351e-06
3:11270803 G T 0.829672 2.4573e-05
3:11272005 G A 0.288508 1.1784e-06
3:11294027 G T 1.328396 4.9222e-05
3:11297250 G A 0.231181 3.3320e-05
3:11301791 G A 0.075491 3.5924e-05
3:11302884 A G 0.247796 -8.5139e-06
3:11318996 T G 0.031449 -1.4084e-05
3:11325181 G A 0.031634 -3.3981e-05
3:11330291 A G 0.020595 -1.3457e-06
3:11337603 G T 0.120112 3.4084e-05
3:11341174 C A 0.075806 5.6123e-06
3:11344427 A G 1.644621 1.0503e-04
3:11346072 T C 0.089679 -1.0948e-05
3:11357828 T C 0.082661 -9.3532e-06
3:11360997 C A 0.812648 5.7799e-05
3:11365251 T C 0.029690 -1.2103e-05
3:11370255 G A 0.038353 2.2925e-07
3:11378069 A G 1.273987 8.0588e-05
3:11400019 C T 0.072898 4.4418e-05
3:11420706 C A 0.167290 4.2657e-06
3:11421692 C T 0.068701 1.3380e-05
3:11424456 A G 0.056533 2.6356e-06
3:11428522 C T 0.118090 7.3999e-06
3:11434292 T G 0.288044 -1.5116e-05
3:11444692 A G 0.057623 2.6573e-05
3:11456506 A G 0.120816 2.1037e-05
3:11478960 A G 1.628097 9.4594e-05
3:11483855 G T 0.209307 -5.6686e-06
3:11486873 T G 0.103870 -2.6254e-05
3:11493945 C T 1.229142 5.3959e-05
3:11495819 A G 0.032948 1.2174e-05
3:11497231 T C 0.029579 -1.9760e-05
3:11497363 C T 0.117444 1.0761e-05
3:11535417 A G 1.259526 7.1076e-05
3:11540296 T C 0.054273 1.5366e-05
3:11540486 A G 0.269394 -1.9616e-05
3:11544631 T C 0.045747 -8.7022e-07
3:11549596 T C 1.612987 1.0831e-04
3:11559102 C G 0.143183 1.8129e-05
3:11562126 G A 0.049252 7.9367e-06
3:11570026 T C 0.043231 -5.5981e-06
3:11576047 T C 0.093197 -8.0530e-05
3:11590269 A G 0.021679 -1.7728e-05
3:11593013 T C 0.453900 -2.3556e-05
3:11596302 C T 0.637318 -4.0411e-05
3:11600563 T C 1.234024 -9.5604e-06
3:11602131 A G 0.279021 -2.2025e-05
3:11609198 C T 0.372361 -2.1917e-06
3:11611146 C A 0.041277 -2.3169e-05
3:11615207 C T 0.491986 4.1851e-05
3:11616409 T C 0.051329 -9.0336e-05
3:11619958 A G 0.934081 -1.7155e-06
3:11620167 A G 0.122497 -2.4838e-06
3:11624211 A C 1.789979 -3.8882e-05
3:11625414 T C 1.162038 -2.4442e-05
3:11640601 A G 1.726916 2.7603e-05
3:11641926 C G 0.126545 -7.9948e-06
3:11642277 C T 1.903722 -1.4943e-05
3:11643465 C T 1.905167 -1.4052e-05
3:11647942 A G 0.527739 -1.7624e-05
3:11655594 A G 0.055569 2.3351e-05
3:11657278 G A 0.163236 -4.3176e-05
3:11663976 G A 0.096687 7.9011e-05
3:11664627 C G 0.111163 3.6680e-06
3:11669471 C A 0.171701 1.4958e-07
3:11675789 C T 0.450414 1.3819e-05
3:11678101 C T 0.279238 1.9356e-05
3:11680970 C T 0.243031 -1.2433e-05
3:11681073 A G 0.051563 3.0861e-05
3:11682950 A G 0.041959 1.0800e-04
3:11684957 T C 0.022114 4.7097e-05
3:11689492 G A 1.097355 8.1559e-06
3:11691777 T C 0.050800 -3.6286e-06
3:11693144 A G 1.429342 1.8641e-05
3:11698018 G A 0.119378 4.2345e-05
3:11698214 G T 0.228951 1.4555e-05
3:11701734 A G 1.356275 2.4331e-07
3:11702731 G A 0.047188 7.3815e-06
3:11707968 C G 0.041602 2.8683e-05
3:11708475 C A 0.392566 -1.4770e-05
3:11710373 C T 0.036110 -1.0054e-05
3:11713489 A C 0.068958 8.7801e-05
3:11719052 C A 1.279985 1.5428e-05
3:11723224 G A 1.616817 4.0091e-05
3:11729093 C T 0.150415 3.7305e-05
3:11737145 T C 0.129106 3.0978e-05
3:11742947 A G 0.192964 -9.3480e-06
3:11747561 A C 0.072181 -3.5170e-05
3:11747655 G T 1.437349 6.0247e-06
3:11751264 C T 0.092032 1.5175e-05
3:11758513 G A 1.114201 -4.2011e-06
3:11762464 T C 0.791530 1.0567e-06
3:11766206 G A 0.577549 -1.6068e-05
3:11771530 G A 0.638772 -4.2344e-05
3:11772784 A C 0.853409 -9.2894e-06
3:11774920 A G 0.267829 4.0673e-05
3:11775697 C G 0.160720 1.9805e-05
3:11779665 A G 1.105249 1.3437e-05
3:11781682 C T 1.808746 -3.0837e-06
3:11781717 T G 0.176761 6.9312e-06
3:11788970 T C 0.109774 1.2638e-06
3:11790188 A C 0.400317 -2.2811e-05
3:11790710 A G 0.801904 -9.2472e-06
3:11793181 T C 0.712731 -5.1410e-05
3:11793217 T C 1.023568 3.2278e-05
3:11794488 T C 0.043358 -5.8188e-06
3:11796487 T C 1.094538 2.8285e-05
3:11797832 C A 0.505489 4.4254e-05
3:11797923 A C 0.406514 9.4915e-06
3:11798039 T C 1.641456 -1.8495e-05
3:11799434 C G 0.054786 -1.1838e-05
3:11799588 C A 1.165086 1.3175e-05
3:11803927 A G 0.484300 -3.2668e-05
3:11804072 C T 0.084505 -3.4207e-05
3:11805254 C T 0.123750 6.0468e-06
3:11810086 A G 0.356129 -7.7888e-06
3:11811589 C T 0.137386 -1.2048e-05
3:11811671 T G 1.467042 -1.9613e-05
3:11812866 A G 0.948800 -2.2339e-05
3:11815740 G C 0.978737 -3.3616e-05
3:11821299 T C 0.033987 -9.1570e-06
3:11828640 A G 0.027232 1.5395e-05
3:11830536 C T 0.928699 -1.4866e-05
3:11830707 A T 0.087654 -2.2266e-05
3:11836773 A G 0.036574 -2.8153e-05
3:11837136 C T 0.087086 -3.9107e-05
3:11842237 A G 0.039515 -1.7179e-05
3:11851941 C A 0.853285 -2.3560e-05
3:11856580 C T 0.028898 7.7324e-08
3:11857611 T C 0.072272 2.3975e-05
3:11860615 G A 0.034078 -1.5712e-05
3:11861898 C A 0.026794 3.7335e-05
3:11866490 T C 0.050872 -5.0246e-06
3:11868485 C T 0.050330 8.7411e-06
3:11870786 A G 0.612361 7.7894e-06
3:11871215 C T 0.308899 2.3267e-05
3:11871439 C T 0.026197 5.0189e-05
3:11874878 G A 0.033309 6.2162e-06
3:11880760 C T 0.205214 -6.1592e-05
3:11880816 A C 1.080626 2.3524e-05
3:11886365 C T 0.893319 -2.4476e-05
3:11886451 A G 0.530985 9.1596e-06
3:11887991 G C 0.900152 -2.2319e-05
3:11887993 A G 0.036976 -8.0765e-06
3:11891529 T C 0.775373 1.6741e-05
3:11893606 G A 0.237909 7.2950e-06
3:11897177 G A 0.040638 2.3500e-05
3:11898859 A G 0.056503 -2.4194e-05
3:11903245 G A 0.712592 -5.5261e-06
3:11913064 T C 0.174703 -5.0969e-06
3:11913188 G A 1.525931 5.6885e-06
3:11913960 A G 0.042738 1.6609e-05
3:11914075 T C 0.061473 6.9007e-06
3:11914241 T C 0.642761 2.6775e-05
3:11916653 G T 0.542121 -2.4471e-05
3:11924455 T C 0.054611 8.2022e-06
3:11925765 A G 0.026152 1.8243e-06
3:11929340 G A 0.053410 2.6312e-05
3:11939312 T C 1.587394 3.9990e-05
3:11939888 G C 0.424155 8.7970e-05
3:11941035 A G 0.649678 1.7317e-05
3:11945279 C A 1.181010 -3.6390e-05
3:11945930 C T 0.100767 -5.5909e-05
3:11948221 C T 0.228195 2.7498e-04
3:11948258 A C 0.708866 -1.5987e-05
3:11950921 G C 0.286937 2.6908e-04
3:11951047 G A 0.162570 -2.0441e-05
3:11953304 A G 0.630781 8.3848e-05
3:11955173 T C 0.178024 1.9826e-06
3:11956598 G A 0.232940 2.2785e-05
3:11959350 A G 0.044945 -2.8622e-05
3:11961288 T C 0.643475 -6.1577e-05
3:11962507 T C 0.073466 1.2360e-05
3:11963293 T C 0.044669 1.0210e-05
3:11965140 G C 0.169435 -1.7402e-05
3:11969950 A G 0.056253 -2.1627e-05
3:11979162 G T 0.398383 4.7318e-05
3:11981639 G A 1.601779 1.3095e-05
3:11987520 G A 1.611189 4.2525e-06
3:11991007 A C 1.538483 -2.6660e-06
3:11991995 C T 0.040605 -1.2520e-05
3:11998856 A G 1.626500 -1.7262e-05
3:12006892 C T 0.079237 7.7297e-06
3:12009771 T C 0.087569 -2.2170e-05
3:12011650 G A 0.406936 7.0534e-05
3:12013984 C T 0.027336 -2.3547e-05
3:12015313 C A 0.399276 -3.0454e-05
3:12021902 T C 0.483612 -3.1126e-05
3:12022084 G T 1.085696 1.9075e-05
3:12029991 A G 0.025791 -4.7656e-06
3:12036176 C T 1.651798 3.0156e-05
3:12039799 A C 1.649224 2.7507e-05
3:12042835 G A 0.339919 -8.1719e-07
3:12043966 C T 0.155962 3.1566e-05
3:12046530 G A 0.130232 -5.8335e-06
3:12050306 T C 0.042916 7.6182e-06
3:12067966 A G 0.034166 -2.9878e-05
3:12068537 T G 0.023669 -4.4281e-06
3:12075218 T C 0.065702 -5.9515e-06
3:12086257 G A 0.079175 -1.6868e-05
3:12088379 A G 0.106817 -2.5213e-05
3:12089633 A G 1.494596 2.0623e-05
3:12100347 G C 0.090747 5.2840e-05
3:12106191 C T 1.720096 9.7301e-06
3:12133641 A G 0.040985 1.3040e-06
3:12144982 C T 0.064667 -2.0858e-05
3:12145244 G T 0.026421 -2.1786e-06
3:12146487 A G 0.061116 1.1764e-05
3:12153646 A G 0.101620 8.3701e-06
3:12155888 C T 0.326150 -5.8137e-07
3:12159193 C T 0.518540 1.0702e-05
3:12168317 C T 0.046918 -4.2869e-07
3:12183154 G A 0.098819 -2.8864e-05
3:12185555 G A 0.035626 2.1488e-05
3:12208049 A G 0.060918 3.6612e-06
3:12217797 T C 0.130141 -2.2145e-05
3:12223413 C T 0.093201 7.3671e-06
3:12224151 C T 0.792069 2.5497e-05
3:12226789 A G 0.072986 -8.4509e-06
3:12227307 T G 0.042731 2.4886e-06
3:12229015 G A 1.495518 6.7024e-06
3:12232074 G A 1.789485 -4.7088e-07
3:12247494 C T 0.090143 5.9713e-05
3:12262347 C A 0.100319 -1.5695e-05
3:12269266 T C 0.829864 -3.0765e-06
3:12277845 A G 0.124435 -4.0554e-05
3:12281202 T C 0.043841 -2.3606e-05
3:12289800 G A 0.122286 -3.5226e-05
3:12292963 A G 0.091863 2.5498e-05
3:12299313 G A 1.160587 -7.0703e-06
3:12301893 C A 0.678232 -1.1252e-05
3:12302033 C T 0.389976 -1.4637e-05
3:12306778 A G 0.148321 -2.1721e-06
3:12312217 T C 0.026385 -4.9667e-06
3:12314846 A G 0.244378 2.2741e-05
3:12320348 A C 0.122348 -2.0104e-05
3:12334991 A G 1.206525 2.8852e-05
3:12348835 A G 0.482255 -3.0248e-05
3:12353303 T C 0.043578 3.7949e-05
3:12358016 G A 0.030770 1.8882e-05
3:12373905 G A 0.064670 -1.7894e-05
3:12390484 C T 0.243181 -1.3717e-05
3:12393125 G C 0.241188 -1.2644e-05
3:12408335 C G 0.043082 -5.6023e-06
3:12411089 C A 0.076761 1.0799e-05
3:12418949 G A 0.066380 7.4724e-06
3:12419366 T C 0.169400 1.4113e-05
3:12426936 T G 0.294150 -2.8621e-05
3:12437237 G C 0.177962 -1.8076e-06
3:12443844 G A 0.405365 2.2012e-05
3:12447153 T G 1.044400 -1.1603e-05
3:12465488 A C 0.687716 2.1987e-05
3:12469997 A G 0.051167 8.8032e-06
3:12471748 C T 0.024710 -1.1349e-06
3:12472019 T C 0.339001 -2.3753e-05
3:12475557 T C 0.252704 1.0323e-05
3:12477055 C G 1.334008 9.1155e-06
3:12478817 A G 0.207769 -9.5131e-06
3:12478861 T C 0.032406 -2.8655e-05
3:12480175 G A 0.104791 1.5924e-05
3:12481375 T C 0.530082 1.7105e-05
3:12485437 C T 1.802443 2.7979e-05
3:12487511 C T 0.225358 -2.8225e-05
3:12492798 A G 0.022403 -2.5542e-05
3:12496887 C T 0.562012 -1.2737e-05
3:12498401 A G 0.849364 8.7789e-05
3:12499913 A G 0.025113 -2.8744e-05
3:12501093 G A 0.247624 2.8601e-05
3:12507401 C T 0.343071 -3.7344e-05
3:12510283 T C 0.076193 4.1647e-06
3:12521571 A G 1.010922 -9.8088e-06
3:12531168 G A 0.039797 4.8769e-05
3:12531421 A G 0.026898 -3.1383e-05
3:12531461 A G 0.026317 -2.4017e-05
3:12531902 G A 0.051261 1.0094e-05
3:12533578 T C 0.027236 -2.7618e-05
3:12544779 A G 0.024902 -2.9168e-05
3:12544829 A G 0.129233 9.3939e-06
3:12551807 C T 0.130028 8.6754e-06
3:12552084 G A 1.152995 -1.3264e-05
3:12582625 T C 1.900983 -1.8091e-05
3:12584699 G A 0.024827 -2.8490e-05
3:12592368 C T 0.148393 2.0483e-06
3:12596507 C T 0.283036 -1.3376e-05
3:12597892 C T 0.112679 -7.4416e-06
3:12600837 A G 1.017891 -1.2434e-05
3:12614616 G T 0.176028 -3.5163e-05
3:12615580 G A 1.175888 -8.9570e-06
3:12615984 C T 0.490198 -1.9015e-05
3:12616533 A G 0.547866 -4.7441e-06
3:12625747 A G 0.297587 9.6596e-06
3:12626516 A G 0.717941 -2.1487e-05
3:12628920 C G 0.431903 -2.5177e-05
3:12633168 G A 0.024282 -3.1678e-05
3:12642949 C T 0.868008 -3.0478e-05
3:12655876 A G 0.047506 6.5350e-06
3:12676113 T C 0.380583 -2.6811e-05
3:12706097 G T 0.053092 -9.7673e-06
3:12707620 C A 0.654053 -6.5550e-06
3:12717189 A G 1.496235 1.3827e-05
3:12727962 A C 0.848709 2.6728e-05
3:12735969 T C 0.055578 -2.8913e-06
3:12736314 C T 1.326527 3.8883e-05
3:12749385 A G 0.109764 -1.6212e-05
3:12753131 A C 1.125906 3.8653e-05
3:12762572 G A 0.041219 1.1081e-04
3:12770751 A G 1.896361 -2.3633e-05
3:12773868 T C 0.750441 -3.8063e-05
3:12778794 G A 1.063242 -2.8930e-05
3:12784081 T C 0.022464 -1.9918e-05
3:12785829 A G 0.096563 1.4517e-05
3:12788938 A G 0.938394 -3.4740e-05
3:12795601 A G 0.298097 2.5871e-06
3:12796000 C T 0.024389 -4.9448e-05
3:12801843 T C 1.264489 -5.1657e-05
3:12803313 T C 0.874958 -3.0650e-05
3:12813786 T C 0.041423 3.8141e-05
3:12814537 C T 1.959327 -1.8726e-05
3:12816509 G A 0.211060 -1.6140e-05
3:12827525 A C 1.172996 -5.0050e-05
3:12827746 G T 1.204438 -4.1767e-05
3:12836792 T C 1.081646 -4.7470e-05
3:12839843 G C 0.098271 2.1507e-06
3:12840934 C T 1.332736 -2.7746e-05
3:12841717 G C 0.053783 2.4947e-06
3:12843368 T C 1.211083 -3.5236e-05
3:12846397 A G 0.029027 9.5490e-06
3:12848822 C T 1.333291 -3.2051e-05
3:12851170 T G 0.046084 -4.4737e-05
3:12856856 G A 1.238000 -5.1887e-05
3:12857493 T C 1.069629 -6.9106e-05
3:12858028 C T 1.177255 -5.3521e-05
3:12859004 C A 1.193857 -6.4587e-05
3:12859500 G A 0.093389 1.5992e-06
3:12860988 G A 1.056227 3.3103e-05
3:12861042 A G 0.109375 2.0318e-05
3:12861470 A G 0.035120 -1.5756e-05
3:12861586 C T 0.351656 7.1009e-05
3:12861608 A G 0.335868 7.1712e-05
3:12862257 A G 1.279232 -2.7411e-05
3:12863370 T C 0.091636 2.5697e-07
3:12864386 C T 1.374185 -2.0318e-05
3:12866019 A G 0.057957 -9.8440e-05
3:12873245 A G 0.116632 2.5847e-05
3:12874925 G A 1.559726 -9.7221e-06
3:12875443 A G 1.262032 -1.5290e-05
3:12880818 C A 0.221112 2.5696e-05
3:12900430 G A 0.357820 -1.4462e-05
3:12902465 T C 0.288440 -2.0900e-05
3:12902913 A G 1.919439 2.4106e-06
3:12904063 A C 0.057834 -5.1150e-05
3:12908510 C A 1.158870 -3.5169e-05
3:12916772 C T 1.153346 3.1704e-05
3:12918758 T C 0.057581 -2.4873e-05
3:12919062 A G 0.119307 -2.2208e-05
3:12926399 T C 0.101825 3.7588e-05
3:12930286 G A 0.256819 9.8697e-06
3:12936408 A G 0.038483 1.5280e-05
3:12938762 T C 0.029602 1.7301e-05
3:12939939 A G 0.073612 6.4119e-06
3:12940346 A G 1.625935 1.2390e-06
3:12942408 A G 0.431873 -8.4003e-05
3:12946433 G T 0.451218 1.3244e-05
3:12956905 T C 0.305169 -1.1593e-04
3:12962074 A G 0.303316 -1.3041e-04
3:12970494 T C 1.288875 -6.0957e-05
3:12971209 C T 0.282040 1.1794e-04
3:12979173 A G 0.163960 1.7407e-05
3:12980036 T C 0.076994 -1.2179e-05
3:12981873 C T 0.435973 -1.1777e-06
3:12984597 T C 0.061379 -1.5182e-06
3:12987835 C T 0.065351 6.3339e-06
3:12998905 A G 0.073778 -7.3608e-06
3:12999940 C T 0.362039 -1.5751e-06
3:13001931 A G 0.934840 -1.4388e-05
3:13006586 G C 0.365551 -2.0301e-05
3:13012816 A G 0.288713 7.2152e-05
3:13019301 G A 1.813628 -1.8400e-05
3:13021292 C T 0.090013 -1.5006e-05
3:13025357 C T 0.297344 -1.0936e-04
3:13025899 A G 0.738997 4.0074e-05
3:13026073 T C 0.037116 -1.9547e-07
3:13030159 T C 0.174385 6.4572e-05
3:13031976 C T 1.737497 -2.0189e-05
3:13032126 T C 0.331383 -2.4520e-04
3:13032737 T G 0.066293 -1.5407e-06
3:13033619 T C 0.106301 8.1156e-06
3:13037101 A C 1.935294 -2.9399e-05
3:13039519 T C 0.072301 -1.4565e-05
3:13046519 A G 0.192299 1.4473e-05
3:13048461 C T 0.051518 4.1511e-05
3:13050686 G A 0.115811 5.0981e-06
3:13051155 G T 1.499773 2.6385e-05
3:13052795 C A 1.895387 1.4648e-06
3:13053678 T C 0.032393 -1.2718e-05
3:13053744 G C 0.290316 3.1179e-05
3:13054448 T C 0.154832 -1.5140e-05
3:13054770 C T 0.300697 -2.3626e-05
3:13054823 A G 0.091438 -4.1834e-05
3:13057791 G A 0.215617 -8.1274e-05
3:13058031 A G 0.311499 1.9416e-05
3:13059436 A G 0.688021 -9.7907e-06
3:13059941 T C 1.869093 -5.8216e-06
3:13063804 T C 0.155154 1.2698e-06
3:13065455 T C 0.877973 1.8541e-05
3:13066017 T C 0.097849 -5.5559e-06
3:13066535 C T 1.829367 -2.5765e-05
3:13068703 A G 0.047779 4.6657e-05
3:13070113 C A 1.596258 4.5434e-05
3:13070799 G A 1.609982 -4.4278e-05
3:13075078 G A 0.413190 -2.0142e-05
3:13077017 C T 0.027687 6.7206e-06
3:13079988 A G 0.827160 2.5604e-05
3:13087558 G T 1.875068 -3.8113e-05
3:13091428 C T 0.396607 -1.0485e-05
3:13092038 C T 0.034938 -3.9218e-05
3:13098542 T C 0.063699 8.8645e-07
3:13104677 T C 0.177203 -2.5335e-06
3:13106302 C T 0.932990 2.9646e-05
3:13110077 C T 1.331457 8.7744e-06
3:13112286 G A 0.976403 -1.4578e-05
3:13113940 T G 0.429114 -2.1175e-05
3:13116044 G A 0.152382 -3.8366e-06
3:13117999 A G 0.920691 6.4771e-05
3:13123519 A G 0.027784 -4.3050e-05
3:13124498 A G 0.123280 -1.4359e-05
3:13129536 T C 0.074355 -3.0705e-05
3:13131301 A C 0.635598 -2.5125e-05
3:13132694 T C 0.232882 3.6527e-05
3:13133264 T C 0.054777 2.1013e-06
3:13135500 T G 1.855863 -1.6786e-05
3:13135575 T C 0.345281 2.0061e-05
3:13136771 T C 0.064998 2.5597e-05
3:13138865 A G 0.191423 1.5682e-05
3:13145081 A C 0.111095 -1.4074e-05
3:13145281 T C 0.151343 -1.7708e-05
3:13145779 G A 0.589231 7.2990e-05
3:13149343 T C 0.697846 -1.2824e-05
3:13149705 A C 0.136633 8.8162e-05
3:13152176 A G 0.764249 -7.4271e-06
3:13153642 A C 0.055017 4.1298e-06
3:13160265 T C 0.038414 1.4846e-05
3:13172718 A C 0.325229 3.0190e-05
3:13173764 G A 0.039969 1.5140e-06
3:13177912 A G 0.068510 2.6289e-05
3:13178902 C T 0.087284 -4.1312e-05
3:13179745 A C 0.045159 -1.0685e-05
3:13181776 A G 0.517154 4.2723e-05
3:13181905 G A 1.070311 -7.5761e-05
3:13182692 T G 0.501149 -1.3189e-05
3:13186109 G A 1.649451 -2.4868e-06
3:13186845 T C 0.158776 -6.2425e-06
3:13189919 A G 0.265210 -3.1259e-06
3:13192364 T C 1.167241 9.9122e-06
3:13198052 T C 0.130310 -1.4661e-05
3:13205785 T G 0.086199 1.6176e-05
3:13207536 A G 0.800651 -1.1669e-05
3:13212134 T C 1.244943 1.0280e-05
3:13212225 T C 0.110196 2.4217e-05
3:13212908 C T 0.340042 4.4476e-05
3:13213734 A C 0.080935 -1.6832e-07
3:13217342 T C 0.259475 5.4933e-05
3:13217692 T G 0.692153 -5.5790e-05
3:13218281 C A 1.239393 1.7845e-05
3:13219781 A G 0.054225 -7.5761e-06
3:13220204 C T 0.139911 4.5881e-07
3:13223868 T C 1.502201 7.3383e-06
3:13228735 C A 0.127175 -1.7838e-05
3:13231551 G A 0.501344 -2.1353e-06
3:13234515 A G 0.092571 8.0125e-07
3:13237282 A G 0.292215 2.3352e-06
3:13241893 G C 0.054861 -5.6305e-08
3:13244345 A G 0.037359 9.4449e-06
3:13244922 T C 0.079786 1.5353e-05
3:13245725 G A 0.300930 -9.6264e-06
3:13248625 A G 0.034480 -1.1363e-05
3:13250682 G A 0.197444 4.8639e-06
3:13254590 C T 0.072723 2.1150e-05
3:13261298 A G 0.194107 -2.2725e-05
3:13266183 A G 0.553748 -4.1629e-06
3:13266403 C T 0.058159 -6.3972e-05
3:13273299 T C 1.071759 -2.2316e-05
3:13275607 A G 0.817611 -4.6315e-05
3:13276005 G A 0.589134 9.4635e-06
3:13276044 G A 0.027619 -1.6151e-05
3:13277170 T G 0.045997 -2.4609e-05
3:13278630 T C 0.056922 1.1942e-05
3:13280288 T C 0.080337 7.5801e-05
3:13281967 T C 0.261721 1.6566e-05
3:13284218 G A 0.116058 1.5639e-05
3:13284483 T G 0.184084 2.0053e-05
3:13284808 G A 0.455873 2.4610e-05
3:13285966 T C 0.056137 -7.2070e-06
3:13286726 C T 0.055549 -8.4076e-06
3:13288216 C T 0.555818 1.1477e-05
3:13288743 A G 0.121443 1.6705e-05
3:13290146 G A 0.081431 4.1604e-06
3:13291228 A G 0.093986 3.4384e-05
3:13295019 G C 0.030446 3.2784e-05
3:13295431 C T 0.051823 -2.9946e-05
3:13295685 C T 0.097079 -3.6860e-06
3:13296115 C T 0.038875 1.7556e-06
3:13301580 C A 0.277314 -1.0422e-05
3:13301696 A G 0.482499 -1.6492e-05
3:13301836 A G 0.023847 2.6344e-05
3:13307063 G A 1.330152 -3.5464e-06
3:13315296 T C 1.219908 7.5656e-07
3:13325515 C T 0.146997 1.0594e-05
3:13326400 A C 0.669773 2.9052e-05
3:13328058 C A 0.035704 6.7472e-06
3:13335287 T C 0.136396 1.1303e-05
3:13342190 A G 0.046071 3.9560e-07
3:13346672 T C 0.291125 -1.1041e-05
3:13352115 T C 0.054491 -6.9942e-06
3:13359433 A G 0.905524 3.1762e-05
3:13361287 T C 0.976114 3.1706e-05
3:13361391 G A 1.426252 1.1482e-05
3:13368454 G A 0.100390 5.5092e-05
3:13369702 T C 0.675570 -1.2563e-05
3:13369787 T C 0.044474 -2.4603e-05
3:13371369 T C 0.025240 -6.4515e-06
3:13383982 G A 1.875325 -7.5989e-05
3:13387189 T C 1.697116 -1.0478e-04
3:13389108 G A 0.039914 1.7504e-05
3:13390953 T C 0.026914 3.6682e-05
3:13395475 C G 0.347660 -2.4188e-05
3:13395579 A C 1.132582 -1.9837e-05
3:13399786 A G 0.681958 -1.6586e-05
3:13401224 A G 0.045516 4.6826e-05
3:13404919 A G 0.055468 6.6347e-05
3:13407556 C T 1.134926 -2.5079e-05
3:13413371 A G 0.041280 1.2552e-05
3:13420383 A C 0.036840 4.5842e-05
3:13421150 T C 1.092006 -3.2527e-05
3:13428970 G A 0.100069 1.0429e-05
3:13439512 T C 0.075138 7.9431e-05
3:13449191 G A 0.252681 1.2887e-05
3:13458438 A G 0.047662 5.0390e-06
3:13464882 T C 0.027268 9.4772e-06
3:13468008 C T 0.104584 -7.6501e-06
3:13470823 C T 0.291222 2.0938e-05
3:13499551 A G 0.913986 -2.0610e-05
3:13502689 C G 0.060525 -2.9764e-06
3:13503679 C A 0.723589 -6.4909e-06
3:13505180 T C 0.108592 1.2253e-05
3:13515213 A C 0.043692 1.7425e-05
3:13515626 T C 0.054384 -3.8623e-06
3:13518188 C T 0.877850 -1.0968e-05
3:13520375 T C 0.097894 2.8781e-05
3:13525410 G A 0.104762 1.1947e-06
3:13527998 T G 1.666501 2.3462e-06
3:13528903 A G 0.050619 3.7179e-05
3:13530340 T C 0.055870 -5.4542e-06
3:13533382 A C 0.164070 1.6975e-05
3:13537336 C T 1.626412 -7.4332e-06
3:13540641 A G 0.221141 4.2366e-05
3:13543274 T C 0.065949 3.1266e-05
3:13543529 T C 0.047009 -1.3905e-05
3:13544157 A G 0.080227 -8.5390e-06
3:13545697 T C 0.097862 7.4350e-06
3:13546937 A G 0.067130 1.0803e-05
3:13548716 T C 0.032429 -7.2083e-06
3:13555836 T C 1.793828 2.1768e-05
3:13558449 T C 0.148620 5.2865e-05
3:13568967 T C 0.648571 5.1307e-05
3:13570412 A G 0.026820 2.7331e-07
3:13572053 G A 0.199073 4.9620e-06
3:13573068 C T 1.251922 1.6881e-06
3:13574492 A G 0.056292 3.6156e-07
3:13576536 T C 0.203435 -3.3767e-05
3:13578007 T C 0.073398 1.0536e-05
3:13578739 C T 0.048707 -1.2978e-05
3:13581025 G A 0.189329 -1.1429e-05
3:13581171 A C 0.219489 9.3275e-06
3:13583527 T C 0.112474 -2.5336e-05
3:13585313 C T 0.797808 5.2284e-06
3:13586461 G A 1.637175 2.0953e-05
3:13587869 T C 0.064462 8.0921e-06
3:13590094 A G 0.206912 8.3668e-06
3:13599966 T C 0.023292 -1.1638e-05
3:13607112 T C 0.392375 -3.7401e-06
3:13608602 C T 0.218775 1.0547e-05
3:13610260 C T 1.387347 -5.8771e-08
3:13612936 G A 0.387139 6.5200e-06
3:13614754 T C 0.099429 4.3150e-05
3:13622987 A G 1.155352 -1.1069e-06
3:13624799 T C 0.062638 1.4389e-05
3:13624900 T C 0.034974 -3.9152e-05
3:13625471 C T 0.279186 2.3256e-05
3:13629651 T C 0.259471 -2.7095e-05
3:13635770 T C 0.144089 -9.2187e-06
3:13640933 C T 1.062242 -4.3596e-06
3:13649962 A T 0.071759 -2.7161e-05
3:13651622 A G 0.099825 -2.4552e-07
3:13652906 A G 0.052469 2.5416e-06
3:13657525 C G 0.070418 2.1607e-05
3:13658010 A C 0.218782 -2.3844e-06
3:13658373 G A 0.112851 -3.4302e-05
3:13659897 C A 0.461404 -2.0852e-05
3:13660809 C T 0.247462 1.2314e-05
3:13661515 A G 0.131349 7.3444e-05
3:13661601 T C 1.656407 -4.2271e-05
3:13661991 G A 0.162148 -5.3783e-06
3:13662337 A G 0.255057 2.0659e-05
3:13664475 C T 0.874951 -7.0316e-06
3:13670481 G A 1.322362 4.8468e-07
3:13670508 A G 0.206792 -3.7593e-05
3:13670536 G A 1.323258 5.7757e-06
3:13672732 T C 0.384478 -2.7353e-06
3:13674275 A G 0.025882 -2.5261e-06
3:13676940 T C 1.637237 -3.9018e-05
3:13677514 G C 1.364201 -3.6157e-05
3:13677622 A G 1.300593 -4.2775e-05
3:13679044 A G 0.602669 -1.7438e-05
3:13680959 A G 0.449073 4.2918e-05
3:13680987 G A 0.049957 1.2719e-05
3:13683103 T C 0.118622 1.8922e-05
3:13684389 A G 1.463105 -2.5321e-05
3:13686626 T C 0.199910 3.7057e-05
3:13687339 A G 0.382605 -4.7682e-05
3:13693546 C T 0.837696 1.2371e-05
3:13697170 A G 0.045838 -3.3932e-05
3:13698731 G A 0.405482 -2.3373e-05
3:13704706 C T 0.161830 2.1142e-05
3:13708066 A G 0.273175 1.9066e-05
3:13713218 T C 0.144920 3.1152e-05
3:13713711 T C 0.022448 -2.0837e-05
3:13718272 T C 0.028024 1.1336e-05
3:13725204 A C 0.654917 3.6584e-05
3:13726508 A G 0.093879 -3.8854e-05
3:13726888 C T 1.015414 4.1810e-06
3:13728876 A G 0.250659 2.9922e-05
3:13732461 T C 0.025029 -2.8612e-05
3:13737000 T G 0.358849 2.8908e-06
3:13738588 A G 0.562346 -2.1768e-05
3:13745868 T C 0.058227 1.5433e-05
3:13747337 A G 1.105022 4.4427e-06
3:13757613 C T 0.294484 5.6632e-06
3:13765078 A C 0.085411 -2.2979e-05
3:13771796 A C 0.276496 -3.3026e-06
3:13800722 C T 1.158124 1.9164e-05
3:13802183 T C 0.054634 -7.0369e-06
3:13803639 T G 0.042352 -2.5233e-05
3:13804145 T C 1.438372 5.5175e-06
3:13813834 G C 0.147980 -5.9078e-05
3:13817535 C G 0.614156 5.4389e-06
3:13819154 C T 0.067776 -3.1515e-05
3:13823342 G A 0.301278 1.8162e-05
3:13823817 A G 0.961027 1.7241e-05
3:13828919 A G 0.034461 -2.5351e-05
3:13829859 C T 1.388762 -2.6252e-05
3:13830898 T C 0.036022 1.0823e-05
3:13833032 G T 0.051800 7.2135e-06
3:13834952 T G 0.574602 2.7272e-05
3:13836572 A G 0.059230 7.4818e-06
3:13836583 C T 0.603655 -3.5289e-05
3:13837635 T C 0.965847 -2.6720e-05
3:13838507 C T 1.153758 9.8797e-06
3:13840583 A G 0.022065 3.7062e-06
3:13841398 A G 0.371537 -5.2040e-05
3:13842611 A G 0.568097 3.9458e-05
3:13848830 G A 0.724082 -1.8765e-05
3:13852729 T C 0.603818 -2.6849e-05
3:13854918 T G 1.301910 2.9605e-05
3:13857577 A G 0.555948 4.7188e-05
3:13857858 G A 0.560126 -8.1931e-05
3:13857969 C T 0.931052 -3.6212e-05
3:13858814 A G 0.034850 -6.9484e-05
3:13866286 T A 0.029410 2.8484e-05
3:13866310 T C 0.377746 -3.1640e-05
3:13867575 C T 0.792222 -2.3251e-05
3:13868432 A G 0.092191 -2.1359e-05
3:13868763 T C 0.218905 -2.3896e-05
3:13869251 A G 0.365282 -2.3295e-05
3:13872497 A G 0.044335 -3.4178e-05
3:13875750 G A 0.384114 -3.2710e-05
3:13876909 A G 0.419143 -3.9509e-05
3:13878707 A G 0.036574 -1.3071e-05
3:13880285 T C 0.236316 1.1006e-05
3:13884020 T G 0.592175 -1.6264e-05
3:13887266 T C 0.047009 -8.4488e-06
3:13893181 T C 0.189634 -8.0587e-06
3:13897245 C T 0.575667 -2.8959e-05
3:13897281 T C 0.257413 3.1082e-05
3:13912879 A G 0.058633 -6.9801e-06
3:13916407 T G 1.119631 8.3030e-07
3:13919475 C T 0.304994 -1.8976e-05
3:13922994 G A 1.013120 5.0788e-07
3:13929238 G C 0.105015 -3.0028e-05
3:13929756 A G 0.703500 -2.1713e-05
3:13940841 T G 0.172587 1.0443e-05
3:13943862 C A 0.711427 -2.5339e-05
3:13962372 G A 0.089893 -4.4483e-05
3:13969481 G A 0.024084 -5.1791e-06
3:13978803 G A 0.682928 5.2672e-05
3:14005908 T C 0.188793 2.7857e-05
3:14012861 C T 1.168715 4.7866e-05
3:14013795 T C 0.035104 -4.3412e-06
3:14013943 G A 0.105918 -3.6088e-05
3:14020295 G A 0.079588 1.7445e-05
3:14021080 C A 0.652164 5.1149e-05
3:14043412 A C 0.032354 -1.3700e-05
3:14082692 T C 0.039404 1.7825e-05
3:14082920 A G 0.032773 1.1776e-05
3:14088454 G A 0.030245 2.3211e-06
3:14091428 G A 1.164807 4.5429e-05
3:14092316 T C 0.361741 -2.6429e-05
3:14093153 T C 0.030832 -2.2412e-05
3:14099148 A G 0.081425 1.9951e-05
3:14108146 G A 0.058834 -9.1438e-06
3:14124503 A C 0.021530 2.5855e-06
3:14139966 G A 0.303618 -2.6199e-05
3:14148890 T C 0.062813 -1.5506e-06
3:14150414 C A 0.818162 5.3174e-05
3:14168288 G A 0.334353 -2.0688e-05
3:14172381 T C 0.028086 8.3813e-07
3:14174427 T A 0.601779 2.9841e-05
3:14174454 T G 0.052871 3.0498e-05
3:14175262 C T 0.612069 3.4906e-05
3:14176446 A G 0.580464 2.6447e-05
3:14180731 T C 0.030413 -1.2428e-05
3:14183572 T C 0.089926 -2.1253e-05
3:14183758 G A 0.437739 1.2576e-05
3:14186238 A G 0.040897 -4.6233e-06
3:14191918 A G 0.030891 4.0322e-07
3:14194377 C T 0.061252 -3.4406e-05
3:14195682 G T 0.179965 2.0777e-05
3:14198275 A G 0.023526 4.4921e-05
3:14198634 T C 0.140664 1.3756e-05
3:14199887 A G 0.506232 4.3032e-06
3:14199908 T C 0.114967 -1.4554e-05
3:14208474 C T 0.024970 -1.6243e-05
3:14209238 T C 0.041310 1.4596e-05
3:14210989 A G 0.039294 -1.2091e-05
3:14212240 C T 0.060444 7.2410e-06
3:14214524 A G 0.064358 -1.7759e-05
3:14218893 C T 0.032449 -5.3107e-05
3:14219408 G T 0.033880 -1.7896e-05
3:14222513 A G 0.033565 1.1033e-05
3:14222571 C T 1.205503 4.7965e-05
3:14241290 A G 1.003233 5.0339e-05
3:14251411 C T 0.935233 -5.1842e-05
3:14254585 A C 0.034217 -1.3922e-05
3:14255967 C T 0.271147 -4.6596e-06
3:14257187 A G 1.400905 -2.0580e-05
3:14263701 G A 1.063092 2.5009e-05
3:14267142 G A 0.064040 2.5863e-05
3:14267324 G A 0.406637 4.9048e-05
3:14278339 T C 0.054767 1.7700e-05
3:14288322 A G 0.115214 3.5059e-05
3:14289163 A G 0.264398 -4.4640e-05
3:14290607 T G 0.436424 3.8709e-05
3:14294299 A C 0.031816 2.2441e-05
3:14296019 T C 0.041631 3.2348e-05
3:14297304 T C 0.442036 -2.3969e-05
3:14303081 G A 0.217542 -2.3936e-05
3:14306115 T G 0.513340 2.3524e-05
3:14308924 A G 0.388490 -2.3448e-05
3:14310763 G T 0.146504 -8.2748e-05
3:14311273 C T 1.619203 9.9790e-06
3:14314944 A G 0.926654 -1.5060e-05
3:14316686 C T 0.052235 -1.3804e-04
3:14330122 T C 1.267722 7.9461e-07
3:14333256 T C 0.101601 2.8612e-05
3:14337221 C T 1.047555 1.4158e-05
3:14337294 T C 0.044779 1.9092e-05
3:14345500 G A 0.741282 -3.6021e-05
3:14346455 A C 0.123364 -5.0622e-08
3:14346948 A G 0.417339 -3.9236e-05
3:14348080 C T 0.497189 -9.0181e-05
3:14350659 T C 1.668871 -3.8470e-06
3:14360339 G A 0.291777 -9.5112e-06
3:14361682 G A 0.063144 1.0816e-05
3:14364293 G A 0.065033 4.2025e-05
3:14371705 A C 0.663681 -7.5939e-06
3:14378769 T C 0.113179 -1.9141e-05
3:14379665 A G 1.311797 -1.8911e-05
3:14382802 T C 0.194331 -5.9727e-06
3:14383632 G A 1.426248 -1.9332e-05
3:14385747 A C 0.053900 -4.6790e-06
3:14385901 A G 0.238279 1.2418e-05
3:14390260 A C 0.029349 -5.2852e-05
3:14395876 T C 0.139587 1.6025e-05
3:14399756 T C 0.435294 -9.6811e-06
3:14406331 A C 0.500958 1.6793e-05
3:14407809 A G 0.034536 1.9456e-05
3:14411655 C T 1.379220 2.2228e-05
3:14414455 C G 0.232972 9.0158e-06
3:14415474 T C 0.553228 5.0901e-05
3:14416830 T G 0.160500 -4.5650e-06
3:14418794 G C 0.231742 3.3787e-05
3:14421239 G A 1.902797 -4.3727e-05
3:14422927 A C 0.204503 -2.8574e-05
3:14424028 T C 0.637951 -2.9114e-05
3:14427543 A G 0.247536 6.7014e-07
3:14435115 T C 0.182464 -1.2994e-05
3:14435938 A G 0.035788 -9.9417e-06
3:14440968 C T 0.027002 -6.9138e-06
3:14441957 A G 1.232729 -7.1109e-05
3:14446410 T C 0.020527 6.9412e-06
3:14446545 T C 1.805611 -5.6946e-05
3:14451197 C A 1.377382 -2.9591e-05
3:14451837 A G 0.992918 -2.1861e-05
3:14454286 G A 0.497530 -4.4527e-05
3:14455958 A G 0.133936 -5.8191e-05
3:14456956 A G 0.124244 4.4388e-05
3:14459473 A G 0.419163 -2.5791e-05
3:14463458 C T 1.490633 5.8416e-07
3:14467263 A G 0.407926 1.3312e-05
3:14469466 A G 0.131368 8.2412e-06
3:14474146 A G 0.122958 1.2415e-05
3:14476311 G T 0.498040 -1.1922e-05
3:14476900 A G 0.042650 1.3959e-05
3:14479888 A G 0.584060 6.2316e-06
3:14480638 A G 1.531780 -1.0593e-05
3:14480778 C T 0.585560 5.4736e-06
3:14483960 T C 0.335112 -1.1897e-05
3:14489870 A G 0.611416 4.1732e-05
3:14489927 T C 0.415686 -6.4565e-05
3:14492004 T C 0.040540 -3.6851e-05
3:14496929 A G 0.847261 -2.7939e-06
3:14500265 T C 0.083366 -6.1312e-06
3:14500806 C G 0.152492 -2.2484e-05
3:14501686 T C 0.928183 -7.3480e-06
3:14510442 A G 0.396750 2.1946e-05
3:14510861 C T 0.108391 -2.2703e-05
3:14511840 C T 0.449079 5.4644e-05
3:14517115 C T 0.114393 -1.4318e-05
3:14523799 C T 0.412665 -1.2697e-05
3:14526031 T C 0.639512 -2.5145e-05
3:14527363 A G 1.887490 2.8810e-07
3:14528028 C T 0.365237 -1.6565e-06
3:14528256 T C 1.431808 -1.1351e-05
3:14530721 G A 0.412168 2.1712e-05
3:14531088 G C 0.056396 3.2361e-05
3:14531382 A G 0.589900 -7.1138e-06
3:14532146 G C 0.063965 -3.2406e-05
3:14533208 A G 0.020335 2.6364e-06
3:14533759 A G 0.705811 -2.0937e-05
3:14536101 A G 0.059662 4.2257e-06
3:14536735 A G 0.058600 -1.5529e-05
3:14539369 A T 0.110790 -1.6795e-05
3:14540382 A G 0.034438 -2.9974e-05
3:14545776 G A 1.113636 -4.7424e-05
3:14547182 A G 0.122666 4.3218e-06
3:14549462 T C 0.027979 2.9721e-05
3:14551444 G A 1.171694 -4.4562e-05
3:14554608 T C 0.856067 -5.5567e-05
3:14555717 A G 0.081029 -1.8209e-05
3:14555811 G A 1.089711 -3.3057e-05
3:14563362 A G 0.110916 7.2718e-06
3:14567382 T C 0.028862 3.4376e-05
3:14569733 A G 0.389606 -8.4987e-06
3:14571784 A G 0.965818 -1.1975e-04
3:14575646 C T 0.366201 2.8776e-05
3:14580142 A G 0.028680 3.4916e-05
3:14580152 T C 0.155170 -8.6904e-06
3:14582085 T C 0.096761 2.3706e-05
3:14582986 C T 0.513301 -2.4842e-05
3:14583194 C T 1.097388 -1.8614e-05
3:14587831 C T 0.766343 -1.7314e-05
3:14589470 C T 0.024454 -7.1667e-06
3:14593387 A G 1.624425 -3.5534e-05
3:14597098 A G 0.153203 1.7079e-06
3:14598843 A G 0.795351 -2.4454e-06
3:14598965 A C 0.525788 -1.5509e-05
3:14604672 A C 1.026252 -1.8216e-05
3:14607732 C T 0.398204 8.2028e-06
3:14608139 C G 0.119278 -1.9552e-05
3:14609448 G A 0.077974 -2.1514e-05
3:14613657 T C 0.050859 -3.7884e-05
3:14615056 C T 0.272309 -2.3182e-05
3:14617925 T C 1.627376 -8.1078e-05
3:14619588 C T 0.094703 -2.5287e-05
3:14628404 A G 1.009624 2.0859e-06
3:14631657 A G 0.164589 -2.9562e-05
3:14632091 G A 0.562343 -2.5832e-05
3:14632190 T C 0.093191 4.6602e-05
3:14632542 G A 1.010994 -1.2565e-05
3:14636829 C T 0.480642 2.6863e-06
3:14637898 T G 0.136013 -5.5550e-06
3:14639245 C G 0.058298 -2.7968e-05
3:14639653 A G 0.189585 -2.6964e-05
3:14645737 A G 0.353078 -3.9875e-05
3:14646166 C T 0.069139 -6.3334e-05
3:14653644 A G 0.198625 8.5834e-06
3:14655445 T C 0.191302 5.1399e-05
3:14659332 C T 0.416647 -7.5419e-05
3:14661420 T C 1.183805 -1.7525e-06
3:14664739 T G 0.776236 2.8694e-05
3:14665102 G A 0.609397 3.1254e-05
3:14666117 G A 0.329094 2.3695e-05
3:14668386 G A 1.015424 -6.1980e-05
3:14670155 T C 0.840302 -1.1092e-05
3:14672311 T C 1.689985 1.9054e-05
3:14673649 G A 1.127480 9.1826e-06
3:14682369 C T 0.289995 3.5309e-05
3:14689966 T C 0.116769 -8.8179e-05
3:14690229 C T 1.115207 3.8765e-06
3:14692110 A C 0.041147 -3.9347e-05
3:14697181 A C 0.032111 -5.3566e-05
3:14713058 T G 0.679734 -2.7355e-05
3:14715199 T C 0.043471 1.5575e-05
3:14716371 A G 1.133121 6.8694e-06
3:14723724 G A 0.062151 -2.1610e-05
3:14723750 A C 1.814290 -2.0970e-05
3:14724345 A G 0.126753 -7.7439e-05
3:14724413 A G 0.705948 -1.1986e-05
3:14725878 G A 0.143242 -5.3824e-05
3:14728339 T C 0.085281 1.1301e-05
3:14730645 T C 0.626509 -1.4477e-05
3:14732549 A G 1.331308 -1.5006e-05
3:14747000 T C 0.058587 -6.6019e-06
3:14755617 G C 0.831094 -4.1622e-06
3:14758139 G A 0.047162 7.9965e-06
3:14760446 G A 1.772821 -2.0364e-05
3:14766439 A G 0.407221 -6.7454e-06
3:14770001 G C 0.021646 1.7839e-05
3:14772412 G A 0.021069 5.7056e-06
3:14782794 A G 0.052417 5.3238e-06
3:14788035 T C 0.349530 -3.0911e-05
3:14800015 A C 0.060330 1.6473e-06
3:14800419 C A 1.236040 2.3119e-05
3:14804405 C A 0.302748 5.1272e-05
3:14810290 A G 1.112153 1.4128e-05
3:14811160 A G 1.353581 2.6798e-07
3:14811545 T C 0.155624 8.9874e-06
3:14812118 A G 0.909542 5.8154e-06
3:14816252 C T 1.592506 1.7814e-05
3:14816307 C A 0.273837 4.3716e-05
3:14816636 T G 0.045231 2.0831e-05
3:14817654 A G 1.270975 1.4111e-06
3:14817727 A G 0.859543 -2.9003e-05
3:14817778 A G 0.034993 2.4041e-05
3:14818128 A G 0.398957 4.1006e-05
3:14818231 T C 0.894059 5.2946e-06
3:14818821 A G 0.247614 -8.6624e-05
3:14827470 A G 0.266742 2.4406e-06
3:14827776 A G 0.806701 1.0923e-05
3:14830590 T A 0.022299 -4.5863e-05
3:14831250 T C 1.336001 1.3993e-05
3:14832105 C G 0.060603 5.3227e-06
3:14832506 G A 0.057091 -5.3606e-06
3:14832794 T C 0.034282 -4.9855e-05
3:14834288 C T 0.049372 -1.2198e-05
3:14837473 C T 0.205039 1.2641e-05
3:14843159 A C 0.684483 3.0137e-06
3:14845673 A G 0.157468 1.7547e-06
3:14856691 C T 0.207314 1.1634e-05
3:14856813 G A 0.087744 5.4635e-06
3:14857970 T G 0.527486 -4.9851e-05
3:14860707 A C 0.024116 -3.2963e-06
3:14862121 A G 0.115691 -9.9357e-06
3:14862376 T C 0.024814 -1.0120e-05
3:14863861 A T 0.119099 -1.6703e-05
3:14868482 T C 0.079649 7.5136e-06
3:14875253 A C 0.251857 3.4590e-05
3:14878709 A G 0.025392 -1.2999e-06
3:14886796 G A 1.241574 2.5104e-05
3:14889740 A C 1.646510 -2.1062e-05
3:14891334 C T 0.105986 -4.4267e-05
3:14902516 A G 0.066893 -9.6873e-06
3:14903630 T C 0.052897 -2.0113e-05
3:14905190 G A 0.046039 5.4237e-05
3:14910363 T C 0.070934 6.6195e-06
3:14913815 G T 0.225186 3.4680e-05
3:14918126 A G 0.032546 -8.3638e-06
3:14924358 G A 0.178462 -2.5974e-06
3:14929123 C T 1.450865 -3.5641e-06
3:14937400 T G 1.463095 -8.5658e-06
3:14939471 A G 0.065446 -2.2780e-05
3:14939786 T G 0.022273 2.6756e-06
3:14943383 A G 0.050174 4.2116e-06
3:14944451 A G 0.117363 -5.3647e-05
3:14947539 G T 0.464098 7.0420e-05
3:14948702 C A 1.155680 2.9729e-05
3:14949765 A G 0.027190 -4.4995e-05
3:14957830 T C 0.027119 2.7235e-05
3:14957963 T C 0.084593 3.9525e-05
3:14958545 G C 0.191530 -4.5474e-05
3:14959736 C T 0.322879 -5.0714e-06
3:14960170 C T 1.770569 1.4982e-05
3:14965466 T C 1.302982 -4.3954e-06
3:14966318 A C 1.838790 2.5397e-05
3:14966995 C T 0.398422 2.3902e-05
3:14973320 G A 0.122137 1.5338e-05
3:14973512 G T 1.841549 2.2122e-05
3:14978067 T C 0.024386 -9.1221e-06
3:14982761 G T 0.192091 -3.1195e-05
3:15004531 T C 0.292248 9.2067e-06
3:15041202 A G 0.038112 -9.3790e-06
3:15043705 C T 0.415725 1.2560e-05
3:15049688 T C 0.026700 -1.7667e-05
3:15051128 A G 1.880901 -3.1402e-06
3:15058919 T G 0.112880 -8.2930e-06
3:15061667 T C 0.060600 9.8769e-06
3:15062047 G C 0.040816 -1.0464e-05
3:15064555 A T 0.030004 2.7241e-05
3:15071482 A G 0.035392 -9.3262e-06
3:15074769 T C 0.235748 -3.3367e-06
3:15076511 A G 1.814355 -9.0537e-06
3:15079207 G A 0.191189 -3.7017e-05
3:15084014 T C 0.091114 -3.5029e-05
3:15104942 A G 0.113890 -9.5730e-06
3:15115478 T C 0.091114 -3.2525e-05
3:15115872 G A 0.090779 -3.4295e-05
3:15133088 T C 0.634264 -1.7606e-05
3:15139166 A G 0.040940 -7.0378e-06
3:15143886 T C 0.345661 8.6880e-05
3:15152062 C T 0.894170 5.3114e-05
3:15156692 T C 0.080383 -3.2663e-05
3:15157824 A C 0.035194 3.0479e-05
3:15157833 A G 0.078510 -2.4577e-05
3:15163199 G A 0.616080 3.4163e-06
3:15183566 T C 0.860741 2.6725e-05
3:15192862 C T 0.258014 -3.8943e-06
3:15194949 T C 0.600913 1.2554e-05
3:15197640 A G 0.068493 2.6917e-06
3:15205926 G A 0.374529 -1.1888e-05
3:15216791 C T 0.169861 -2.7309e-05
3:15218734 A C 0.052427 -8.4013e-06
3:15225347 T C 0.282212 3.1748e-05
3:15238892 G A 1.142339 1.0567e-05
3:15256268 G A 0.062849 4.3678e-05
3:15259992 A G 0.126957 -3.1323e-05
3:15267044 G A 0.046295 3.4234e-06
3:15268006 A G 0.371329 1.8005e-05
3:15268412 G A 0.191711 -4.1697e-06
3:15271859 T C 0.024480 -1.8850e-05
3:15276562 A G 0.042212 -1.3151e-05
3:15283464 T G 0.159899 7.2750e-06
3:15286157 T C 0.101546 -2.3036e-05
3:15287199 G A 0.216922 -3.6665e-05
3:15295364 G A 0.253320 3.5213e-05
3:15301363 A G 1.144160 7.8566e-07
3:15307632 G A 1.735556 4.1621e-05
3:15308409 T C 0.025785 -5.0541e-06
3:15310909 G C 0.022594 -2.0695e-05
3:15311325 G A 1.399555 -4.3869e-05
3:15313966 G A 0.042569 1.4385e-05
3:15314012 G A 0.023733 1.7476e-05
3:15316931 C T 0.044510 1.3106e-05
3:15318013 A G 0.636153 1.5911e-05
3:15321804 C T 0.332980 3.4308e-05
3:15324097 G A 1.569454 -2.4880e-05
3:15325149 T C 1.148704 1.3517e-05
3:15328737 T C 0.176644 -2.2956e-05
3:15331349 T C 0.049720 3.7592e-06
3:15332310 T C 1.534454 -1.9912e-05
3:15339814 C T 0.049953 -2.6819e-05
3:15340663 C T 0.194974 -1.2108e-05
3:15345364 G T 1.102168 1.4133e-05
3:15347283 C T 0.025025 -9.0464e-06
3:15350158 C T 0.058428 -2.4759e-05
3:15351176 C T 0.021202 -1.5129e-05
3:15351965 T C 0.794406 -4.6232e-05
3:15356047 G A 1.619128 -2.2134e-05
3:15359812 C A 0.086563 -1.3007e-06
3:15362157 A G 0.085907 -8.1178e-06
3:15362906 G A 0.163028 -5.4969e-06
3:15365686 A G 0.246008 3.1825e-05
3:15370433 G A 0.378269 -2.7956e-05
3:15371023 C T 0.267469 5.6615e-05
3:15373858 T C 0.059282 -4.2633e-05
3:15374399 G A 0.337767 -1.0348e-05
3:15382870 C T 0.394335 -7.4353e-05
3:15385541 A G 0.421522 1.4906e-05
3:15385874 G C 0.368713 -8.0893e-06
3:15389816 C T 0.262347 2.4984e-05
3:15391411 T C 0.089796 -1.3410e-05
3:15396343 T C 0.716312 -1.5418e-05
3:15402141 A G 0.075128 -2.8637e-05
3:15402793 T G 0.085404 1.1359e-05
3:15403569 A G 0.252012 4.9491e-05
3:15404128 C T 0.980574 -5.7067e-06
3:15405322 C T 1.893258 2.3377e-05
3:15414357 T C 0.206805 -1.0843e-05
3:15414708 T C 0.068052 -1.1624e-05
3:15432467 G C 1.586131 4.2807e-05
3:15432809 T C 0.059347 3.5027e-05
3:15440556 T C 0.962258 1.4519e-05
3:15444812 G A 0.088631 2.3781e-05
3:15451524 A G 0.028252 1.6880e-07
3:15455717 G A 0.859608 -5.6982e-06
3:15467301 T C 0.200326 -3.7895e-05
3:15473515 A G 0.622829 1.8550e-05
3:15494658 G C 0.805854 -8.5039e-06
3:15498272 A G 0.890963 6.4119e-06
3:15499713 C T 0.021952 1.3352e-05
3:15501492 G A 0.068341 -4.6214e-06
3:15509028 G A 0.892070 2.1600e-07
3:15517025 A G 0.877762 -8.5806e-06
3:15527990 G A 0.062446 -2.2971e-05
3:15529115 G T 0.314774 -5.5482e-05
3:15532267 T C 0.095051 -1.2263e-05
3:15537991 C T 0.197914 3.0662e-05
3:15539770 C T 1.901509 1.9162e-07
3:15541116 C T 0.046720 -2.3953e-05
3:15545210 T C 0.163976 -3.2447e-05
3:15549967 C A 0.117583 3.7214e-05
3:15553256 T C 0.668893 -1.4273e-05
3:15559228 T C 0.317335 -2.7531e-05
3:15563944 C T 0.047584 2.4142e-05
3:15572072 C T 0.656777 -2.3082e-05
3:15576459 A G 0.363445 2.8300e-06
3:15577567 A G 0.288693 -5.4274e-05
3:15599283 G T 0.220538 6.2041e-07
3:15606380 C G 0.152275 1.4593e-05
3:15610070 T C 0.245576 -4.3866e-05
3:15615373 A G 0.044377 5.9414e-06
3:15620089 A G 0.108310 -3.2137e-06
3:15621143 A G 0.229321 6.0718e-07
3:15637914 A G 0.042916 3.3751e-05
3:15641196 C T 0.023425 2.5641e-05
3:15646580 G T 0.068915 -1.0130e-05
3:15648004 C T 1.033052 1.0659e-06
3:15660394 A G 0.147727 1.9459e-05
3:15669556 G A 0.161587 1.0311e-06
3:15672655 A G 0.095044 1.0130e-04
3:15676426 A G 0.691286 1.1305e-05
3:15677019 A G 0.033302 2.4917e-05
3:15686534 T C 0.056584 -4.0603e-06
3:15686693 C G 0.085677 4.4704e-05
3:15686776 C T 0.171256 -4.2427e-06
3:15707596 T C 0.050641 -5.7077e-06
3:15719049 C T 0.084148 4.6972e-05
3:15737689 A G 1.197298 -6.4561e-06
3:15737698 C T 1.196460 -4.4099e-06
3:15746807 C T 0.021117 5.8476e-06
3:15750344 C A 1.356502 -1.7476e-05
3:15755369 C T 0.086790 9.7013e-05
3:15772301 C A 0.268949 -8.5500e-06
3:15798926 C A 0.035691 -2.9740e-06
3:15805165 G A 1.356947 -1.7151e-05
3:15807426 A C 0.158357 -1.4307e-05
3:15807598 C T 0.031744 3.8400e-06
3:15808003 A C 0.057867 8.9182e-06
3:15824310 A C 0.100043 -6.2838e-06
3:15830057 C T 0.024714 5.2082e-05
3:15852418 C T 0.026343 -4.3120e-05
3:15866749 A G 0.066767 6.1073e-05
3:15885046 G A 0.101523 -1.9752e-05
3:15885076 C T 0.056993 1.2154e-07
3:15888108 A G 0.167017 -1.1212e-05
3:15888661 G A 0.043491 -1.5578e-05
3:15905676 A G 0.047172 2.2388e-05
3:15914978 T C 0.036012 -1.3720e-05
3:15936942 G A 1.573810 1.4342e-07
3:15939142 A G 0.602208 4.3975e-05
3:15939306 C T 0.067435 -2.4294e-05
3:15945191 T C 1.603918 9.5293e-07
3:15956062 G A 0.067591 4.8674e-06
3:15966998 G A 0.578906 -5.6421e-06
3:15974030 T C 0.146471 3.5881e-05
3:15976904 G A 0.202910 2.5974e-05
3:15981767 G A 0.290680 -1.0876e-05
3:15991461 A C 0.082791 6.2352e-05
3:15996302 A G 0.024947 -8.5381e-06
3:15997394 A G 0.098835 3.3255e-06
3:15998532 A C 0.202491 2.2028e-05
3:15999294 C T 0.112614 -7.9367e-06
3:16001678 T G 0.119424 2.5807e-05
3:16009014 T C 0.218363 1.5237e-05
3:16010476 T C 1.049427 6.8523e-06
3:16031934 C T 0.099760 6.3979e-05
3:16041102 T C 0.232151 1.4639e-05
3:16041585 G A 0.029284 -1.4851e-05
3:16046283 T C 1.436482 1.8864e-06
3:16051789 G A 0.046863 3.4706e-06
3:16066978 C T 0.220908 -5.5783e-06
3:16071407 C T 0.357969 7.1910e-06
3:16072542 A C 0.136042 1.9854e-05
3:16073325 T C 0.531105 1.8295e-05
3:16074509 C A 0.074540 -2.8515e-05
3:16088476 T G 0.169036 1.7949e-05
3:16089166 C A 1.755739 3.3361e-05
3:16090103 C T 0.459538 5.4122e-06
3:16093121 G A 0.474968 4.6772e-06
3:16093524 C T 0.287564 -2.6073e-05
3:16094755 C T 0.411989 -1.2439e-05
3:16098904 G A 0.509955 -1.5645e-05
3:16100768 G A 0.363675 -1.1572e-05
3:16103525 A G 0.079318 9.3878e-06
3:16111068 A G 0.053800 5.1207e-06
3:16113962 G T 0.056399 1.5904e-05
3:16124870 A G 0.050174 -2.4057e-05
3:16128493 G A 0.021124 -6.8450e-06
3:16128526 T G 0.433026 -2.8121e-05
3:16132989 A C 0.126078 1.9114e-05
3:16134388 C G 0.070279 2.4569e-05
3:16134610 T C 0.166089 6.8044e-06
3:16135467 A T 0.720210 5.5668e-05
3:16136844 T C 1.004122 -4.4612e-06
3:16139104 C A 0.087206 2.7547e-06
3:16141853 G A 0.606732 3.6774e-05
3:16141945 C A 0.288593 -4.5254e-06
3:16144981 A G 0.218444 -1.2644e-05
3:16145309 C T 0.317890 -1.1161e-05
3:16146497 T C 0.305484 4.8281e-05
3:16146715 T C 0.302203 8.9641e-07
3:16147050 C A 0.020864 4.3245e-06
3:16150634 A G 0.037846 1.5841e-05
3:16151433 G A 0.058016 1.6376e-05
3:16152118 A T 1.447440 3.4699e-06
3:16157146 T C 0.250652 2.1421e-05
3:16157378 G T 0.169169 2.4958e-05
3:16157441 C G 0.221193 -8.7931e-06
3:16157628 G A 0.121332 -3.3432e-05
3:16158105 C T 0.064777 -1.8249e-05
3:16160879 T G 1.192094 -1.3241e-05
3:16163443 C A 0.186801 -2.3782e-05
3:16166290 T C 0.163294 1.1626e-05
3:16172134 A G 0.057380 2.8156e-05
3:16175902 G T 0.088046 -2.6499e-06
3:16177674 A G 0.066182 -1.6203e-05
3:16181717 A G 0.042699 3.5402e-06
3:16186303 G T 1.001136 -3.4097e-05
3:16188468 G A 1.744586 -1.2729e-05
3:16188493 G A 0.269206 7.1273e-06
3:16191624 G T 0.063862 -9.6450e-08
3:16191625 T C 0.023000 9.6447e-06
3:16192993 A G 0.051755 3.5695e-06
3:16194281 T C 0.755070 -2.3196e-05
3:16207707 T C 0.512337 -1.8414e-05
3:16211748 A G 0.344992 -1.1566e-05
3:16217110 T C 0.064157 -6.2443e-05
3:16217613 T C 0.106135 -3.1170e-05
3:16222517 T G 0.355798 -1.7563e-06
3:16226183 C A 0.117853 6.7273e-06
3:16227428 A G 1.132897 -7.6894e-09
3:16233650 G C 0.446259 -2.8564e-06
3:16234151 G A 0.311654 -1.5684e-05
3:16234379 T C 0.022581 4.5264e-05
3:16237008 A G 0.131164 1.5438e-05
3:16242494 C A 0.106126 1.8546e-05
3:16244504 A G 0.033585 3.9403e-06
3:16254172 A G 0.220051 -5.1483e-06
3:16257131 T G 1.051949 6.4596e-06
3:16260278 C A 0.307756 4.6083e-06
3:16261420 T C 0.101799 -5.2189e-06
3:16263614 C A 1.323674 3.5587e-05
3:16269779 A G 0.043546 1.2041e-05
3:16273558 G A 0.713880 4.3088e-05
3:16275765 C T 0.842672 -7.2514e-06
3:16277043 G A 1.478081 1.8780e-06
3:16281960 G T 0.024792 1.2268e-05
3:16282763 T C 0.111342 -1.8233e-06
3:16284805 C T 0.161262 5.8083e-07
3:16288232 T G 1.255430 3.9343e-05
3:16303284 A C 0.279479 -1.0999e-06
3:16316022 G A 0.046941 2.6913e-06
3:16321533 T C 0.135796 2.2767e-05
3:16327855 G T 0.849027 4.2259e-05
3:16327909 T C 0.280865 -4.6521e-06
3:16330513 T C 0.161022 6.5505e-07
3:16344835 A C 0.075754 -2.0227e-05
3:16347142 A G 0.075456 1.4271e-05
3:16348323 C T 0.031170 -2.7974e-05
3:16351753 T C 1.475809 6.7598e-05
3:16359232 T C 0.043994 2.5182e-05
3:16363529 A G 0.025892 -1.6439e-05
3:16364954 T C 0.281140 -2.8665e-06
3:16367258 A G 0.792786 -3.0699e-05
3:16368121 C T 1.133864 -3.9184e-05
3:16371632 A G 0.064628 -1.2162e-05
3:16375816 G A 0.403914 9.9615e-07
3:16378930 G A 0.878025 -2.1378e-05
3:16385395 G A 0.211956 4.4010e-06
3:16393371 A G 0.068266 -6.2453e-05
3:16395668 T C 0.946992 -2.5216e-04
3:16397154 A G 1.474092 -2.4083e-04
3:16403651 A G 0.023084 -1.3508e-05
3:16404490 T C 1.127230 -7.1677e-05
3:16405740 T C 0.596102 -9.5619e-05
3:16405868 A G 0.159088 1.7592e-05
3:16408489 C T 0.235241 5.3185e-05
3:16408990 T G 1.489049 2.9794e-07
3:16409897 A G 0.924918 -7.3854e-05
3:16413421 T C 0.094606 3.3438e-05
3:16414473 C T 1.128213 -2.0488e-05
3:16414556 T C 0.043108 2.7189e-05
3:16414611 T C 0.024379 -1.1164e-05
3:16416159 G T 0.066757 1.2944e-05
3:16416742 A G 0.277229 3.3613e-05
3:16420072 G A 0.224653 -4.1607e-05
3:16424727 T C 0.167819 1.3050e-05
3:16425168 G A 0.036447 8.9711e-06
3:16425349 G T 0.820035 -2.6415e-05
3:16431311 T C 0.148380 2.8764e-05
3:16432477 T C 1.799905 4.3976e-05
3:16438915 T C 0.105217 2.4441e-05
3:16439172 G T 0.087199 -2.5793e-05
3:16441428 C T 1.125370 5.4229e-05
3:16449711 A G 1.097985 6.1351e-05
3:16451626 G T 1.971911 1.1551e-05
3:16452163 T C 0.198466 2.3580e-05
3:16459847 G A 0.512876 6.2144e-08
3:16460607 A G 0.021335 1.8997e-05
3:16463271 C T 0.361309 1.4861e-05
3:16470125 C T 0.109926 -4.8042e-06
3:16470995 A C 0.191462 5.9981e-05
3:16473541 A G 0.040855 -3.5444e-05
3:16475637 T C 0.060541 2.8925e-05
3:16475694 G T 0.078208 -2.8781e-06
3:16478546 C T 0.328390 -1.9054e-05
3:16478859 C A 0.211157 2.5678e-05
3:16497772 A C 0.052631 -1.0184e-05
3:16497808 C G 0.458814 -2.5154e-05
3:16500050 C T 0.106408 2.0962e-05
3:16502834 C T 0.074255 2.8235e-05
3:16504949 C T 0.051638 -5.6096e-06
3:16509239 A G 0.249679 3.5806e-05
3:16509468 A G 0.065004 3.7877e-05
3:16511074 T C 0.043926 -1.7542e-05
3:16511422 C T 0.115383 2.1999e-05
3:16518495 A G 0.027044 -1.1769e-05
3:16524834 T G 0.940319 1.6355e-05
3:16531467 T C 0.751344 -8.8437e-06
3:16533883 T C 0.040352 -4.4197e-05
3:16537969 T C 0.048700 1.8190e-05
3:16553680 G A 0.902492 2.2599e-05
3:16558160 T G 0.195152 3.5691e-05
3:16559544 A G 0.032812 2.7201e-06
3:16566397 G A 0.024091 -9.6949e-07
3:16567848 T C 0.031553 8.5486e-06
3:16569465 T G 0.357453 1.9161e-05
3:16586222 T C 0.303037 4.2397e-05
3:16592090 A G 0.045477 3.5251e-05
3:16595219 T C 0.125182 -4.7332e-05
3:16597140 G T 0.027190 2.5518e-06
3:16598345 G A 0.103357 2.6370e-05
3:16602411 C A 1.377496 8.0772e-05
3:16606879 G A 0.097527 -1.2414e-05
3:16612947 T C 0.222930 -1.7249e-05
3:16625048 G A 0.631388 5.0231e-05
3:16632794 T C 0.195103 7.3196e-06
3:16645993 T C 0.053404 1.7117e-05
3:16646473 T C 0.032221 -8.7701e-06
3:16650184 T G 0.257066 2.9595e-05
3:16661587 A C 0.230103 -9.8926e-06
3:16663781 T G 0.084008 -3.3063e-05
3:16664444 A C 1.421126 4.2472e-06
3:16669018 G C 0.280676 -3.1538e-05
3:16670272 T C 0.379262 7.9304e-06
3:16670655 T C 0.318597 -1.6603e-06
3:16672431 G A 0.053283 -7.4841e-05
3:16673751 A G 1.348514 2.4997e-05
3:16674026 A G 0.370573 5.5726e-05
3:16677625 A G 0.313884 -3.3169e-05
3:16678881 T G 0.435428 9.1886e-05
3:16681121 C G 0.108735 -8.4592e-06
3:16687807 T G 1.729116 3.6210e-05
3:16692872 C T 0.407452 -1.6486e-05
3:16694200 A G 0.142777 6.4766e-05
3:16699599 G A 1.668978 3.0390e-05
3:16700686 A G 0.225770 -1.8625e-05
3:16706197 C A 0.226254 1.3842e-05
3:16708715 T C 0.156089 2.4603e-05
3:16725647 G T 0.044779 1.1715e-05
3:16728338 G A 0.048418 -4.3533e-05
3:16734206 G T 0.667910 4.2556e-05
3:16735969 G A 0.370664 -5.0945e-06
3:16744867 T C 0.032127 -1.1218e-05
3:16747539 T C 0.045435 -1.7495e-05
3:16748278 G T 0.517985 3.0754e-05
3:16749067 G A 0.148376 -8.9653e-06
3:16759340 C A 0.112520 -1.7588e-05
3:16767507 A C 1.884312 2.9413e-05
3:16767528 T C 0.323018 3.7149e-05
3:16769638 C T 1.624692 4.6563e-05
3:16779275 G T 1.608651 3.9747e-05
3:16783341 C A 0.638451 1.0638e-05
3:16806429 A G 1.583957 3.2987e-05
3:16808397 C G 0.028797 2.0769e-06
3:16811605 A G 0.073521 6.2203e-05
3:16840433 G A 1.730525 5.0873e-05
3:16841071 C T 0.095788 1.8968e-05
3:16844801 T C 0.043874 1.5601e-06
3:16849828 A G 0.417157 -3.2245e-05
3:16852736 G A 0.728642 -2.5396e-05
3:16855122 T C 0.150165 -1.4746e-06
3:16861414 G A 0.044306 -2.4546e-05
3:16862020 G A 0.047853 -3.7546e-05
3:16863638 A G 0.023130 1.4395e-05
3:16866544 T C 0.031160 -1.8245e-05
3:16877476 G A 0.243187 6.3445e-05
3:16889793 A G 0.059022 9.9220e-06
3:16891069 G A 0.227711 -3.5813e-05
3:16892111 A G 0.062755 5.1225e-06
3:16892585 G A 0.612779 -1.1936e-05
3:16900224 C A 0.297146 -4.2547e-05
3:16925357 C T 0.113205 1.6394e-05
3:16943065 G A 0.084495 2.9574e-05
3:16944375 C T 0.110102 2.3970e-05
3:16955259 A G 0.713160 -1.0689e-05
3:16958321 T G 0.067510 3.0292e-05
3:16970731 T C 0.032806 -2.7353e-06
3:16970938 G A 0.547636 -5.4989e-06
3:16986833 T C 0.065024 1.9311e-05
3:16987455 C T 0.022072 4.6893e-06
3:16991193 A G 0.085563 -1.1479e-05
3:17003529 G A 0.666657 -4.0150e-05
3:17028378 C T 1.034351 -6.9496e-06
3:17036327 A G 0.067124 -7.6203e-06
3:17038914 C T 0.104944 1.6225e-05
3:17046989 G A 0.021935 -3.3864e-06
3:17051450 A C 0.051618 -2.7338e-05
3:17053613 T C 0.039242 1.2816e-05
3:17056271 A G 0.020793 4.5472e-05
3:17059368 A G 0.048603 -1.1803e-05
3:17061896 A G 0.064751 1.6494e-05
3:17063618 C T 0.044702 -2.3260e-06
3:17077268 T C 1.014918 -5.4166e-06
3:17078102 A G 0.055724 7.2184e-05
3:17081577 C T 0.541647 1.2809e-05
3:17089009 T C 0.391437 -8.1693e-05
3:17097254 A G 0.334041 5.3515e-05
3:17098431 G A 0.065913 1.1383e-05
3:17106027 T C 0.959268 1.2037e-06
3:17109642 C T 0.031030 3.3314e-06
3:17132005 G A 0.204455 -2.4439e-05
3:17135509 T C 0.381722 -5.3240e-05
3:17135597 G T 0.956646 -4.6891e-06
3:17141708 G C 0.135724 -8.8445e-08
3:17150697 G A 0.335135 4.7946e-05
3:17151432 G A 0.080964 -1.6908e-05
3:17152071 A G 0.107550 -6.8969e-06
3:17152151 T C 0.033705 -5.6383e-06
3:17153361 A G 0.073375 -3.5011e-05
3:17156679 A C 0.067809 9.0074e-06
3:17166693 T A 0.244894 -2.9455e-06
3:17171773 C A 0.030300 -6.2243e-05
3:17173415 G A 0.146127 1.1079e-05
3:17176772 G A 0.128288 -2.7135e-05
3:17178779 C T 0.832051 -3.1860e-05
3:17179779 A G 0.394780 2.5580e-06
3:17180122 T C 0.141541 -6.5174e-06
3:17180589 G A 0.366395 3.6800e-06
3:17180725 G A 0.142547 1.0432e-05
3:17181947 T C 1.642170 1.6071e-05
3:17182697 C T 0.823119 9.9026e-06
3:17183194 C T 0.126428 -2.5753e-05
3:17186013 G A 0.288427 -3.2617e-05
3:17187647 T C 0.284467 -1.1211e-05
3:17189179 C T 1.045383 -1.3590e-05
3:17191243 C T 0.077858 1.5925e-05
3:17191874 T C 0.086930 8.3048e-06
3:17193035 G T 0.074329 -2.5049e-05
3:17196846 T C 0.341299 -1.6264e-05
3:17204569 A G 0.036876 -4.1597e-06
3:17205928 T G 0.066656 3.0003e-05
3:17207811 T C 1.407166 1.7191e-05
3:17208267 C T 0.809506 7.0798e-06
3:17208698 A G 0.792141 1.3523e-05
3:17208899 G T 0.177355 5.1576e-05
3:17212374 G A 0.104165 -4.2362e-06
3:17215440 C T 0.698843 1.6742e-05
3:17226326 T C 0.049236 -4.2519e-06
3:17231524 C T 0.103175 5.2674e-06
3:17236444 C T 0.228016 4.6302e-06
3:17246392 A G 0.893923 4.0132e-05
3:17261527 C A 0.060759 2.1619e-06
3:17268714 A G 0.045506 4.6122e-06
3:17279284 T G 0.079717 -3.5464e-05
3:17281761 C T 0.036181 -1.5307e-05
3:17314100 T G 0.044293 2.8267e-06
3:17320397 A G 0.899775 4.6957e-05
3:17322693 A G 0.028119 1.6004e-05
3:17337568 T G 0.044867 -1.4124e-05
3:17345125 G A 0.067961 2.8063e-05
3:17346655 A C 1.098917 -4.7803e-05
3:17353824 C T 0.044809 -4.4348e-05
3:17360374 T C 0.141534 3.8959e-05
3:17392084 G A 0.099108 -3.1258e-05
3:17403352 A G 0.052268 1.5545e-06
3:17412690 C T 1.400632 2.9098e-05
3:17425832 T C 0.916420 6.5815e-05
3:17427740 T C 0.029057 1.7690e-05
3:17439510 C T 0.634147 3.7868e-05
3:17498832 C T 0.063027 -2.8098e-06
3:17508439 G A 0.227568 6.7532e-06
3:17514003 A G 0.042050 -4.0740e-06
3:17516646 A G 0.119745 1.0435e-05
3:17516957 C T 0.364029 -7.3926e-06
3:17556950 C A 0.040002 -2.5139e-06
3:17557476 C T 0.109897 1.0059e-05
3:17575799 C G 0.145630 4.7635e-05
3:17610321 A G 0.067302 -2.9977e-05
3:17614684 T C 0.056646 -1.6664e-05
3:17621514 A G 0.022649 -2.1041e-06
3:17623862 C T 0.059444 -5.1692e-06
3:17632096 A G 0.030985 1.3827e-05
3:17652960 C G 0.102552 3.5012e-05
3:17661762 G A 0.997715 2.5710e-05
3:17664279 C A 0.373747 -1.7124e-05
3:17667963 C T 0.064163 -3.6931e-05
3:17686463 C T 0.032066 -2.0913e-05
3:17704088 A G 0.156975 1.0870e-05
3:17714667 T G 0.075173 -2.3927e-05
3:17716065 C T 0.119907 -2.4205e-05
3:17728225 A G 0.023555 1.7411e-05
3:17734100 C T 0.033727 8.5558e-06
3:17738660 A G 0.041806 -4.5284e-06
3:17751343 A C 0.028274 1.5569e-05
3:17773127 C A 0.051972 -2.2152e-06
3:17775365 T C 0.067666 1.5352e-05
3:17775445 A G 0.188320 3.6240e-05
3:17813236 G A 0.056474 -7.9017e-06
3:17825284 A G 0.041579 1.9580e-05
3:17838771 G A 0.028992 6.1717e-06
3:17841232 T C 0.038706 1.0507e-05
3:17841919 A G 0.229425 1.7936e-06
3:17848003 C T 0.028320 1.3713e-05
3:17853367 A G 0.341721 -1.2022e-05
3:17855181 A G 0.947483 -3.6410e-05
3:17856509 A G 0.535818 1.6524e-05
3:17857192 A G 1.731126 -2.5353e-05
3:17892058 C T 0.026677 -3.6534e-05
3:17892242 A C 0.120345 1.0826e-05
3:17892481 G A 1.314371 2.6421e-06
3:17903123 G A 0.042900 7.1498e-05
3:17906006 A G 0.168260 -1.5933e-05
3:17906419 G A 0.649610 1.3895e-05
3:17923429 G A 0.026811 -3.0350e-05
3:17925185 C G 0.069250 -8.4049e-06
3:17928619 A G 0.088988 -7.1945e-06
3:17937942 A C 0.105187 4.4414e-06
3:17943929 G A 0.074680 -1.3856e-05
3:17947876 T C 0.139473 -3.6858e-05
3:17950889 T C 0.049554 2.0219e-05
3:17957765 G C 0.096456 1.9548e-05
3:17959490 T C 0.048558 -9.7246e-06
3:17961257 T C 0.045883 1.8407e-05
3:17972255 G T 0.149480 -3.8987e-05
3:17977400 G C 0.121086 6.5488e-06
3:17980418 G A 0.093194 -1.2781e-06
3:17996736 A C 0.025603 1.1824e-05
3:18001134 G A 0.043715 -2.0637e-05
3:18002131 T C 0.059201 1.8793e-05
3:18014304 A G 0.084719 -1.9052e-05
3:18022860 T C 0.034062 9.9391e-06
3:18023650 G A 0.052797 3.2042e-05
3:18025234 G T 0.022309 3.7550e-05
3:18028571 C T 1.022373 1.7823e-05
3:18029822 G A 0.079088 -2.5138e-05
3:18048427 G A 0.035298 2.6832e-05
3:18052434 T C 0.055987 -1.4333e-05
3:18055231 C A 0.731664 4.5742e-06
3:18061143 C G 0.134549 9.8401e-06
3:18065794 A G 0.052589 1.0788e-04
3:18075577 T C 0.120407 2.6610e-05
3:18079692 G A 0.158163 1.3137e-05
3:18095897 A G 0.312297 3.6714e-05
3:18111142 G A 0.157059 1.7956e-05
3:18125502 A G 0.143595 1.6351e-05
3:18130444 T C 0.212368 -1.1959e-04
3:18140512 A C 0.028407 2.3647e-05
3:18141962 C T 0.034824 -5.8428e-07
3:18148270 G A 1.676320 -2.4758e-05
3:18174701 A G 0.187615 3.4608e-05
3:18181820 G T 0.033812 8.1344e-06
3:18183706 G A 0.114873 1.1335e-05
3:18189937 G A 0.126918 1.5101e-06
3:18199602 G A 0.057626 1.5161e-05
3:18226323 T C 0.320090 -3.4652e-05
3:18246870 A G 1.129275 2.4976e-05
3:18249405 C T 0.022789 -1.1597e-05
3:18253701 G A 0.124968 1.4869e-05
3:18254641 C A 0.034873 1.2793e-05
3:18263885 C A 0.081428 -2.8676e-05
3:18277362 A C 0.079828 4.2666e-05
3:18278190 A C 0.208174 -3.7499e-05
3:18281446 C T 0.250351 4.0659e-05
3:18286103 C T 0.023987 -1.7211e-05
3:18288393 C T 0.038726 2.7237e-05
3:18288924 T G 0.065650 -6.8786e-06
3:18289095 G A 0.037619 2.7686e-05
3:18289523 G A 0.177031 -1.4127e-05
3:18305942 A G 0.040281 -2.0183e-05
3:18311412 A G 1.566916 4.8620e-06
3:18322173 C T 0.107894 9.3006e-06
3:18324553 A G 1.817013 8.8927e-05
3:18332730 C T 0.127441 9.4987e-06
3:18333187 A G 0.032169 4.5686e-05
3:18345862 A G 0.073167 -1.8170e-06
3:18348007 G A 0.042517 -2.4674e-06
3:18349870 C T 0.937320 1.1069e-05
3:18351171 T C 0.056176 -3.5766e-06
3:18373199 G A 0.036506 -4.1498e-05
3:18373575 C T 0.346148 -2.3490e-05
3:18382703 G A 0.291702 2.8237e-05
3:18388124 G A 0.269306 2.7143e-05
3:18391667 G T 1.249468 5.5522e-05
3:18395010 C T 1.263097 4.5142e-05
3:18397682 T C 1.849153 1.3456e-05
3:18399864 A G 0.075884 -4.3180e-06
3:18401817 T C 0.039226 1.7046e-06
3:18418081 A G 1.697843 8.8613e-06
3:18418815 A G 0.048428 3.6330e-06
3:18425825 G A 1.187213 -1.2082e-05
3:18426205 C T 0.064991 4.7730e-05
3:18433966 C T 0.815153 -2.8749e-05
3:18439745 T C 0.503515 1.4252e-05
3:18440951 A G 0.068256 8.2257e-06
3:18448490 G C 0.333859 1.6040e-05
3:18454062 C T 0.163194 -6.8942e-06
3:18457387 T C 0.089737 -1.8609e-06
3:18459728 T C 0.334378 -8.8951e-07
3:18459934 A G 0.116252 5.3823e-06
3:18464418 C T 1.675304 6.9015e-05
3:18466059 G A 0.761591 -3.5234e-06
3:18472021 C T 0.077647 -1.0324e-05
3:18472577 A G 0.024340 2.6923e-05
3:18472962 A G 1.809100 1.0134e-04
3:18479770 T C 1.950154 2.1716e-05
3:18482558 C T 0.583385 3.8986e-05
3:18488210 G A 0.039297 1.1588e-05
3:18495084 G A 0.030871 1.3847e-05
3:18495337 A G 0.296152 -2.2697e-05
3:18496590 G A 0.037713 -8.8393e-06
3:18503084 G A 0.040751 2.4551e-06
3:18507382 T C 0.403803 1.1845e-05
3:18508180 T C 0.331337 2.5935e-05
3:18509987 A G 0.128009 5.9063e-06
3:18518208 G A 0.219496 -3.2059e-05
3:18521334 A G 0.044422 -6.7828e-06
3:18531766 A G 0.026629 2.8335e-05
3:18542647 T C 0.122488 -1.3177e-05
3:18548862 G A 0.150830 -2.2711e-05
3:18549344 G A 0.126503 1.8194e-05
3:18555116 A G 0.052027 2.0524e-06
3:18570581 G C 0.084830 1.7834e-06
3:18596296 T C 0.026048 1.7472e-05
3:18596465 A G 0.283773 -2.3205e-05
3:18596606 A G 0.307143 6.7500e-06
3:18596853 G A 0.102617 -1.2418e-05
3:18600166 G A 0.062570 1.3719e-05
3:18600903 A G 0.027401 2.0421e-05
3:18605498 C A 0.865149 -2.1162e-06
3:18606228 T C 0.242285 7.7126e-05
3:18606404 T C 1.199501 4.7038e-05
3:18609345 G A 0.718765 1.4062e-05
3:18609478 T G 0.761224 6.3801e-05
3:18609712 G A 0.309483 -4.2298e-06
3:18613827 T C 0.626172 1.0178e-05
3:18623278 G A 1.398899 8.2213e-06
3:18623290 G A 0.766443 -1.9369e-06
3:18630114 C A 0.525866 2.3992e-05
3:18647322 A G 0.085927 1.6610e-05
3:18647387 T G 0.235728 -2.2531e-05
3:18650062 A C 0.051563 2.2150e-05
3:18665470 T C 0.232791 -2.0907e-05
3:18683063 T C 0.035561 7.2060e-06
3:18684659 C T 0.307334 -6.5329e-06
3:18690877 T G 0.036447 -6.6103e-05
3:18692910 G A 0.265421 -9.8857e-06
3:18694999 T C 0.050210 -7.2429e-06
3:18697944 G A 0.027927 -9.5469e-06
3:18699977 T G 0.214783 1.2280e-05
3:18705035 A G 1.461193 3.2196e-06
3:18705704 T C 0.100539 -1.7421e-05
3:18706858 A G 0.693575 9.2060e-06
3:18709314 C T 0.169293 1.1421e-05
3:18715821 T C 0.124042 3.3634e-05
3:18716337 C A 1.808379 -9.6942e-07
3:18740830 A G 0.612705 4.1524e-06
3:18752483 C T 0.239883 -2.8196e-05
3:18755708 G A 1.939748 8.7834e-06
3:18756369 C A 0.353879 1.2180e-05
3:18758238 T C 0.024620 1.1777e-05
3:18761046 C T 0.053718 -1.3157e-05
3:18767275 G C 0.309574 1.1755e-05
3:18777891 G T 0.299940 1.0895e-05
3:18780148 T C 0.095781 -2.1996e-05
3:18785072 T G 0.028407 -1.1766e-05
3:18798299 A C 0.549638 -1.1285e-05
3:18807987 C T 0.364876 2.5281e-05
3:18819993 G C 0.377162 1.8728e-07
3:18820278 G A 0.881355 2.2489e-05
3:18820324 G A 0.046162 8.2692e-05
3:18824321 T C 0.043202 1.0936e-05
3:18827993 G A 0.034334 -2.2128e-05
3:18833307 T C 0.241691 -2.5798e-05
3:18836017 T C 0.020656 2.7995e-06
3:18846456 G A 0.420867 -2.7213e-05
3:18847573 T C 0.105314 5.4111e-05
3:18848880 T G 0.175352 3.0527e-05
3:18852616 T C 0.031527 -3.4587e-05
3:18853867 G A 0.102172 -2.5428e-05
3:18861144 G T 0.459421 -8.1564e-06
3:18861708 C G 0.024798 -4.5746e-05
3:18863366 T G 0.157199 -5.6716e-05
3:18866539 T C 0.521153 1.8348e-05
3:18870135 T C 0.032653 -1.7873e-05
3:18878571 A G 0.073180 -1.1590e-05
3:18881349 T C 0.069951 -1.4447e-05
3:18882148 G C 0.063440 -1.4614e-05
3:18885718 C T 0.771887 -2.5146e-05
3:18887214 A G 0.281566 -3.7769e-06
3:18888261 G A 0.071434 -5.0791e-05
3:18898834 A G 0.032494 5.0795e-05
3:18901827 G A 1.921513 -1.5114e-05
3:18902798 C T 1.042598 1.0344e-05
3:18906323 T C 0.229723 7.0514e-05
3:18906416 A G 0.734303 2.0111e-05
3:18906547 G T 0.195740 -2.4294e-05
3:18907095 C T 0.296487 -1.6985e-05
3:18909100 G A 0.034156 -1.6802e-05
3:18913301 G A 0.275301 -1.1656e-05
3:18926733 G C 0.034438 9.1385e-06
3:18929601 G A 0.146913 -3.3350e-05
3:18929626 A G 0.070272 -3.4313e-05
3:18929996 G A 0.363156 3.7349e-05
3:18930037 A G 0.020332 2.4961e-05
3:18930125 T C 0.222537 -5.6817e-06
3:18930981 G A 0.952082 -2.9123e-05
3:18934423 C A 0.044766 -2.3055e-05
3:18934840 A G 0.098391 1.4855e-05
3:18936681 T C 0.042887 -9.5317e-06
3:18937500 G C 1.122858 -2.8687e-05
3:18939227 G A 0.375230 4.3804e-06
3:18940004 T C 0.161107 7.7646e-06
3:18940080 A G 0.464789 2.0901e-05
3:18959845 C T 0.164505 -2.1688e-05
3:18959956 G A 0.537233 2.5522e-05
3:18960276 T C 0.173061 3.3829e-05
3:18963338 G T 0.362439 5.3786e-06
3:18967044 G A 0.041637 -6.6088e-06
3:18985602 G A 0.051037 -2.5823e-05
3:19008120 G A 0.122001 6.9836e-05
3:19008379 G A 0.028826 -2.0198e-05
3:19010933 G A 0.050856 -2.2505e-05
3:19017386 T G 0.634160 2.4578e-05
3:19023891 G A 0.034188 -3.9734e-05
3:19027154 C T 0.140353 8.3990e-05
3:19029909 T C 0.116106 4.7439e-05
3:19030188 C G 0.212189 -7.1731e-06
3:19040476 A G 0.065235 1.8068e-05
3:19043554 C T 1.699157 3.4402e-06
3:19047330 G C 0.040583 2.1750e-05
3:19049153 A G 0.058178 -3.6601e-05
3:19052592 A G 0.057185 4.3593e-05
3:19062144 C T 0.043540 1.2615e-05
3:19067873 G A 0.104288 5.3925e-07
3:19083320 A G 0.116954 6.5025e-05
3:19091434 T C 0.035811 2.6237e-06
3:19093790 C A 0.039807 -3.0895e-06
3:19095492 G A 0.150204 -2.9384e-05
3:19103158 C T 0.065222 1.2493e-05
3:19105372 C T 0.244664 -1.0014e-06
3:19112134 C T 0.374867 -6.7868e-05
3:19116294 A G 0.047710 1.0242e-05
3:19119949 A G 0.303569 -5.6686e-06
3:19120090 G C 0.096398 1.0959e-05
3:19134824 G A 0.773055 9.4319e-06
3:19152155 C G 0.090042 -7.5332e-06
3:19156357 C T 0.050213 -4.0240e-06
3:19177336 G A 0.182620 8.5254e-06
3:19182504 A G 0.049960 1.4134e-05
3:19186362 T A 0.088741 -3.3722e-07
3:19197402 C A 0.345583 5.1222e-06
3:19201050 A C 0.098637 -1.7496e-05
3:19222057 A C 0.120978 -2.1860e-06
3:19236100 A G 1.599540 -1.6737e-05
3:19237783 C T 0.118064 -4.0622e-06
3:19262919 A G 0.069769 4.7644e-06
3:19266335 G A 0.143284 4.9735e-06
3:19267665 T G 0.112192 -2.2851e-06
3:19269852 T C 0.942377 -1.5800e-05
3:19277931 A C 0.024146 2.0143e-05
3:19278637 G A 0.067523 -1.0655e-06
3:19290934 A C 0.033247 5.8012e-06
3:19297426 T C 0.114724 -1.5517e-05
3:19334695 G A 0.397571 -3.0374e-05
3:19336360 T G 0.079250 -4.5319e-05
3:19339747 G A 1.149977 -2.0944e-05
3:19343269 T G 0.155926 2.8137e-06
3:19375791 A G 1.254278 6.6232e-05
3:19391485 G A 0.437787 -3.2944e-05
3:19401188 G T 0.052845 -1.3061e-05
3:19401325 T C 0.061450 1.0505e-05
3:19404838 A G 0.213137 -2.3167e-05
3:19406359 C T 0.049340 1.6092e-06
3:19408734 C T 0.471044 -7.7868e-06
3:19419221 T C 0.032848 -1.8238e-05
3:19428650 C A 0.121446 1.6095e-05
3:19434568 C T 0.571642 9.6502e-06
3:19441363 C T 1.971485 -1.3875e-05
3:19445424 A G 1.005141 -4.0788e-05
3:19446979 G A 0.071032 -2.0850e-05
3:19459675 G A 1.356538 -2.7488e-05
3:19467005 G A 0.080441 7.6051e-06
3:19473658 T G 0.027009 -3.7677e-05
3:19473822 G A 0.211251 4.1639e-05
3:19483319 A G 0.052034 3.6138e-06
3:19488847 G C 0.099351 1.1818e-06
3:19493372 G T 0.092730 2.7901e-05
3:19530619 G T 0.028482 -2.4386e-05
3:19532416 A C 0.035704 -3.1950e-05
3:19559176 G A 0.184259 -9.5701e-06
3:19562980 C A 0.098998 -9.7331e-06
3:19568009 A G 1.373922 -1.5428e-05
3:19574945 G A 0.195184 -1.9466e-05
3:19575232 T C 0.034912 1.3743e-05
3:19588952 C T 0.086543 -4.3646e-05
3:19595902 G T 0.492781 1.2191e-05
3:19607142 G A 0.155848 4.5238e-06
3:19607234 G A 0.048980 1.3738e-05
3:19610349 C T 1.322395 -4.2094e-06
3:19614571 T C 0.066838 -3.5179e-05
3:19616384 T C 0.034974 8.0876e-05
3:19616897 T G 0.402005 2.7712e-05
3:19617721 A G 0.049285 1.1572e-05
3:19620392 T C 0.056458 -2.1175e-06
3:19640745 T C 0.347797 -3.2437e-05
3:19672936 A G 0.055186 1.1595e-05
3:19681990 T G 0.189352 1.1519e-05
3:19683373 G A 1.152083 7.7327e-06
3:19685028 A G 0.147237 9.3475e-06
3:19687884 C T 0.280371 5.7507e-05
3:19689042 C T 0.071045 2.0812e-05
3:19693610 T C 0.099955 1.6186e-05
3:19694401 A C 0.028294 -5.6640e-06
3:19709529 A G 0.119855 -1.2111e-06
3:19747926 C T 0.031932 -5.8411e-06
3:19755231 C T 0.160977 2.8280e-06
3:19760562 C T 1.969457 -4.8209e-06
3:19773874 G A 0.082986 -1.1176e-05
3:19773899 G A 0.077403 -3.8340e-05
3:19773982 G A 1.957295 9.1802e-06
3:19776406 A G 0.106041 -4.3980e-06
3:19778024 T A 0.464549 2.1317e-05
3:19780880 C T 0.147542 9.3006e-06
3:19788213 G A 0.186911 -7.5173e-06
3:19788840 G A 1.969548 1.1470e-05
3:19789885 A G 0.540742 1.3626e-05
3:19792397 T C 0.161639 -1.8506e-06
3:19806109 A G 0.074583 2.1497e-06
3:19812826 T C 0.117674 -1.8481e-05
3:19815864 C G 0.071246 -1.1582e-05
3:19833077 T C 0.531024 -9.5769e-06
3:19836501 C T 0.043637 -8.2099e-07
3:19838517 T C 0.558324 1.2517e-05
3:19839062 C A 0.029881 -5.5550e-06
3:19849542 T G 1.528028 -6.8625e-06
3:19867464 A G 0.062842 -1.9856e-05
3:19876802 A G 0.557286 9.4761e-06
3:19880100 G A 0.161282 2.0684e-06
3:19907859 T G 0.226182 6.8553e-06
3:19912501 C T 0.790024 1.8960e-05
3:19920210 A C 1.927313 1.4668e-06
3:19932310 C T 0.154956 1.9707e-05
3:19932499 G A 0.293601 -5.9745e-06
3:19935008 G A 0.854795 1.3960e-06
3:19938327 T C 0.031416 1.8810e-07
3:19939758 C T 0.022662 4.9284e-05
3:19952097 T C 0.084028 5.2914e-05
3:19956132 T C 0.496371 7.3986e-06
3:19959756 A G 1.340825 -4.7648e-06
3:19961027 G A 0.846008 -1.4956e-05
3:19962998 T G 1.568883 -3.7893e-05
3:19966785 T C 0.030374 2.1419e-05
3:19967730 A G 0.031144 -7.0502e-06
3:19968899 C T 0.255794 -3.2831e-06
3:19975139 T C 0.527641 -2.1435e-05
3:19975160 G A 0.025743 -4.6457e-05
3:19975215 A C 0.513837 1.1120e-05
3:19980217 T C 0.539489 2.2606e-05
3:19981555 C G 1.548963 -5.1184e-06
3:19982493 A G 0.275788 8.4491e-06
3:19984778 A G 0.055861 -2.1597e-05
3:19987539 T G 0.782147 3.4616e-06
3:19994525 G A 0.024120 -2.2815e-05
3:19996807 T G 0.046600 -1.2876e-05
3:20009590 T C 0.052569 1.1223e-05
3:20020443 C T 0.242895 4.4064e-06
3:20021515 A G 0.182649 2.8234e-06
3:20027232 T G 0.179845 -1.0856e-05
3:20028212 C T 0.093285 1.2510e-05
3:20032624 A G 0.366798 -7.3191e-06
3:20042834 T C 0.792686 -8.8198e-06
3:20045953 T C 0.409467 -1.4837e-06
3:20052518 G A 0.029352 -2.3338e-05
3:20052868 G T 0.325637 -1.3063e-05
3:20055307 T C 0.063161 -8.4151e-06
3:20062060 T C 1.785003 -2.6702e-05
3:20079878 G A 0.519111 -6.2599e-06
3:20085199 C T 0.444714 5.0438e-06
3:20089905 A G 1.145579 -1.2696e-05
3:20090908 G T 0.626019 2.3859e-05
3:20092931 A G 0.106892 -3.3298e-05
3:20093815 G A 0.089569 1.0303e-05
3:20096110 C T 1.316757 8.3036e-06
3:20107401 T C 0.831250 9.4795e-05
3:20108546 T C 0.421487 5.8874e-05
3:20121199 T C 0.072074 3.6006e-06
3:20125799 G A 0.059876 4.4756e-05
3:20136683 G T 0.229305 -3.7947e-05
3:20137517 A G 1.087235 2.9846e-05
3:20142679 A G 0.037781 -3.2266e-05
3:20154059 C A 0.430968 6.6598e-05
3:20165456 A G 0.045841 2.3005e-05
3:20181904 T C 0.053196 2.7893e-05
3:20187080 A G 0.167361 -5.5547e-05
3:20192686 G A 0.367694 -1.1910e-05
3:20192769 A G 0.269417 -1.8962e-05
3:20207023 G A 1.214877 -3.1109e-05
3:20220712 T G 0.951095 -3.2512e-05
3:20233659 T G 0.119554 -2.9788e-05
3:20235676 C T 0.165904 1.8079e-06
3:20256334 T G 0.040738 -2.1351e-06
3:20265289 T C 0.048522 8.7609e-06
3:20267818 T C 0.029703 -1.2226e-05
3:20270261 G A 0.024366 -1.8157e-05
3:20297122 T C 0.311372 2.3704e-06
3:20313767 C G 0.042507 -2.2296e-06
3:20327249 A G 0.050096 -1.5260e-05
3:20339304 A G 0.048603 -4.2530e-05
3:20343310 T C 0.563910 7.3560e-06
3:20350235 A G 0.380628 -6.1004e-06
3:20354588 C A 1.658286 -2.8556e-05
3:20355919 A G 0.499409 -1.9112e-05
3:20357927 A G 1.708457 -2.1698e-05
3:20375260 G A 0.219655 -3.8438e-05
3:20388173 G A 0.031196 1.0299e-06
3:20389023 T C 1.088562 1.6763e-05
3:20402255 C G 0.049126 2.3704e-05
3:20421007 A G 0.094272 -3.7436e-06
3:20421625 T C 0.225036 -5.5993e-05
3:20430932 G T 0.062881 8.1538e-06
3:20432211 G A 1.459823 -2.3123e-05
3:20440160 G T 0.256732 2.1977e-05
3:20462456 G A 0.045198 -3.6734e-05
3:20467095 C A 0.027262 1.0620e-05
3:20477904 G C 0.029780 1.6160e-05
3:20478203 G A 0.651499 -6.6260e-05
3:20479339 C T 0.842818 -4.5299e-05
3:20480498 T G 0.172856 -6.0792e-05
3:20498673 A C 0.060200 2.5988e-05
3:20498840 A G 0.917251 -8.6155e-05
3:20503207 A G 1.165339 -3.6004e-05
3:20527529 C T 0.236799 1.5608e-05
3:20548903 T C 0.078630 -3.7617e-06
3:20573947 C T 1.325605 -3.8056e-05
3:20583046 C T 0.631167 1.8270e-05
3:20588146 A G 0.030456 1.0924e-05
3:20601131 T C 1.660678 -1.1063e-05
3:20614685 G A 0.035009 6.8774e-06
3:20615273 A G 0.615659 9.9032e-06
3:20633152 T C 0.148029 2.6654e-05
3:20638946 G C 0.118865 2.3304e-06
3:20639278 C A 0.178650 -1.5663e-06
3:20646100 G A 0.183233 -2.6256e-06
3:20646411 G C 0.066809 -2.1255e-05
3:20660473 T C 0.067344 -2.4128e-05
3:20674018 T C 0.272870 3.4219e-05
3:20674778 C T 0.201199 1.2761e-06
3:20685834 A G 0.416800 3.6291e-05
3:20690049 C T 0.064858 1.0285e-06
3:20693701 G C 0.244011 -7.1270e-05
3:20704912 T G 1.501928 -5.5656e-05
3:20708898 G A 0.823018 1.7236e-05
3:20709960 G A 0.313157 -2.0886e-06
3:20714662 A G 0.041868 -5.2234e-06
3:20717826 G A 0.121322 -2.5621e-05
3:20719760 A G 0.159756 1.7239e-05
3:20720968 T C 0.351922 8.9170e-06
3:20727350 G A 0.547629 -7.4283e-05
3:20727885 C T 0.127081 2.0675e-06
3:20731583 G A 0.188907 -7.7264e-06
3:20738633 G A 0.243482 4.3921e-06
3:20741693 G A 0.049087 -1.7071e-05
3:20754875 A G 1.066238 4.4960e-06
3:20755117 C G 0.222170 1.1583e-06
3:20755232 A C 0.236874 -1.0770e-05
3:20759260 A G 0.054734 8.9328e-06
3:20759814 A G 0.236549 -6.6215e-06
3:20760245 C A 0.151583 7.9123e-06
3:20763135 G A 0.158107 5.2001e-06
3:20764131 G A 0.620716 6.8896e-05
3:20764228 A G 0.098267 -2.2276e-05
3:20769736 C T 0.643268 -2.7084e-05
3:20772483 G A 0.056552 -3.4385e-05
3:20774528 A G 0.495073 -1.5436e-05
3:20783557 C T 0.142183 -2.8953e-06
3:20791631 A G 1.335531 6.0574e-06
3:20794454 G C 0.379586 -1.7431e-05
3:20799637 A G 0.088517 -1.4090e-05
3:20803290 C T 0.066208 7.1356e-06
3:20809318 A G 0.076926 9.6705e-06
3:20813154 T C 0.093279 1.4849e-05
3:20815052 G A 0.226163 -2.5513e-06
3:20823155 T C 1.277155 -1.0974e-05
3:20826671 G A 0.165820 -6.1719e-07
3:20833747 T G 0.220872 2.6368e-05
3:20841828 T G 0.327621 3.1730e-05
3:20842005 A C 1.177203 2.1457e-05
3:20847900 C T 0.850075 -3.3529e-05
3:20848259 G T 0.057480 -4.7744e-06
3:20865480 T C 1.524821 -7.7289e-06
3:20869603 A G 0.039365 1.8388e-05
3:20871022 A C 1.908120 -1.9936e-05
3:20882268 C T 0.217159 1.1160e-06
3:20886763 T C 0.350974 1.2421e-05
3:20887438 G A 1.381881 -2.8580e-05
3:20887704 C A 0.040203 1.2051e-05
3:20887917 G A 0.069156 2.2998e-05
3:20892243 A C 0.045925 1.0918e-05
3:20894995 A G 0.040485 1.0515e-05
3:20897881 T G 0.034020 -6.6736e-06
3:20906952 G A 0.095369 8.0863e-05
3:20912018 C T 0.934840 -6.5950e-05
3:20915069 C T 0.149428 3.1372e-05
3:20917804 G C 0.026901 3.6776e-05
3:20920454 T C 0.037850 1.4091e-05
3:20933068 G A 0.093944 -7.9082e-06
3:20938559 C T 0.327712 3.0570e-05
3:20939370 G A 0.235683 5.0750e-05
3:20944820 A G 1.110576 -1.2091e-04
3:20949955 A G 0.909000 -8.5579e-05
3:20958233 G A 0.170578 1.3388e-05
3:20958569 T C 0.121595 -3.7324e-05
3:20964568 C T 0.090474 6.2424e-07
3:20974984 T C 0.028777 2.4618e-06
3:20977133 G A 0.142829 1.3288e-06
3:20980232 T C 1.806036 4.7601e-05
3:20981570 C T 0.967104 3.1662e-05
3:20986247 G A 0.551099 1.0898e-06
3:20987071 G T 0.102302 -5.3143e-06
3:20991567 C T 0.848329 2.4973e-06
3:20995003 T C 0.102792 -1.5989e-05
3:20998740 C G 0.024785 1.5445e-05
3:20998906 C A 0.186671 -3.9803e-05
3:20999820 G A 1.665083 1.0590e-05
3:21000125 C T 0.141258 1.4630e-05
3:21001290 T C 0.347842 -1.4132e-05
3:21014813 T G 0.035568 8.8368e-06
3:21015848 C G 0.024045 3.0248e-06
3:21015971 A G 0.101494 6.2319e-06
3:21017751 G A 1.782572 3.7204e-06
3:21021920 A G 0.171483 2.5819e-06
3:21024569 T G 0.035149 1.7026e-06
3:21029977 G A 0.025668 6.4032e-06
3:21032606 A C 0.226189 -3.7489e-06
3:21034200 T C 0.503181 -3.5194e-05
3:21039105 G A 0.021332 -1.0573e-06
3:21040413 T C 0.274733 -9.6992e-07
3:21040896 C T 0.128295 -2.0344e-05
3:21049560 G A 0.020264 -7.3128e-06
3:21067177 A G 0.810350 -5.6273e-05
3:21098477 T C 0.176362 -9.3939e-06
3:21099575 A G 0.204101 1.2558e-05
3:21106352 A G 0.025236 -8.6951e-06
3:21108636 G C 0.025983 1.3897e-05
3:21116969 G C 0.089614 -2.1873e-05
3:21117994 G A 0.130787 3.6424e-05
3:21122042 A G 0.040475 -3.8079e-05
3:21127520 G A 0.254739 -2.4964e-05
3:21134566 C T 0.177040 -1.4022e-05
3:21136131 C T 0.053851 2.6623e-05
3:21142785 G C 0.024915 4.0601e-05
3:21147332 T C 0.071415 -1.9341e-05
3:21161099 G A 0.821772 2.7511e-05
3:21161656 A G 0.048723 -2.3296e-05
3:21172809 G A 1.920851 2.6213e-05
3:21174797 C T 0.995037 6.7701e-05
3:21174815 G C 0.021030 -1.9804e-05
3:21175847 G T 0.121361 1.1389e-05
3:21181416 G A 0.027674 4.0731e-05
3:21182134 C G 0.965507 4.7953e-05
3:21182759 G A 0.060775 -1.9028e-05
3:21188066 T C 0.023578 -2.1784e-05
3:21188507 T C 0.059623 -2.1058e-05
3:21193366 G A 0.977984 2.2986e-05
3:21195109 C T 0.040547 -4.4668e-06
3:21200137 T C 0.026317 1.0884e-05
3:21204246 T C 0.192150 -1.7789e-05
3:21211733 T C 0.237189 -1.8231e-05
3:21221169 G T 0.994664 -1.2415e-05
3:21227072 T G 0.045341 3.6797e-05
3:21227977 C A 0.041514 1.8876e-05
3:21228253 A G 0.097943 1.2745e-05
3:21237645 G T 1.098284 -3.3873e-07
3:21237957 A G 0.034240 4.1803e-06
3:21241383 A C 0.035665 -8.6971e-06
3:21242407 T C 0.075105 -4.6382e-05
3:21245593 T C 0.047509 -1.1520e-05
3:21248642 T C 0.758348 1.5880e-05
3:21254021 C T 0.034763 1.4032e-05
3:21260733 C A 0.215412 7.4131e-06
3:21261260 G A 0.179910 7.7419e-06
3:21262083 A G 0.710596 -3.2668e-05
3:21264016 C A 0.207483 -2.9737e-05
3:21265181 T C 0.058324 2.6354e-06
3:21266504 C T 0.120251 -6.0823e-07
3:21270906 G A 0.053472 5.1638e-05
3:21273340 T C 0.026836 -7.4155e-06
3:21275326 A G 0.038797 6.2407e-05
3:21277064 T C 0.338975 1.0859e-06
3:21282027 C T 1.948894 3.7993e-06
3:21287620 C G 0.073119 5.0888e-06
3:21297246 A C 0.234631 -9.0090e-06
3:21298191 A G 0.080977 -2.6608e-05
3:21302572 T C 0.026359 -1.1125e-05
3:21308534 T G 0.362098 5.3810e-06
3:21310668 G T 1.581788 2.3425e-05
3:21316171 G A 0.191487 -3.1748e-05
3:21317512 T C 0.064021 1.8989e-05
3:21329360 A G 0.073992 -2.1919e-05
3:21330158 C A 1.028407 2.8530e-05
3:21332142 T C 0.072875 -3.6567e-05
3:21335085 C A 0.447664 1.0474e-05
3:21356250 G A 0.941799 -1.9911e-05
3:21359809 T G 0.027265 3.3994e-07
3:21375312 A G 0.028930 1.4079e-05
3:21377867 T C 0.448005 -2.0323e-05
3:21389340 C T 0.027859 5.7350e-05
3:21393248 C T 0.292069 -2.1167e-05
3:21395909 T C 0.022036 5.6451e-05
3:21399220 A G 0.034958 -2.2020e-05
3:21404431 C T 0.408030 -6.3683e-06
3:21404884 G A 0.092678 -1.7442e-05
3:21405936 A C 0.070207 -1.2317e-05
3:21411664 G T 0.512704 -2.9039e-05
3:21411866 G A 0.038995 2.7489e-05
3:21414060 C A 0.072395 7.6336e-05
3:21424685 G A 0.513856 -3.5339e-05
3:21425033 C T 1.090607 -3.1383e-05
3:21432688 T C 0.035818 7.3071e-05
3:21450656 G A 0.487685 -1.9758e-05
3:21453882 G A 1.567565 -2.0852e-05
3:21458081 G A 0.021659 8.0497e-05
3:21461825 C T 0.500906 1.2166e-05
3:21462787 A G 1.647971 -4.7948e-05
3:21465354 A G 0.160873 -3.9547e-05
3:21467701 A C 1.841763 -1.2597e-05
3:21469097 G A 0.720353 -1.2973e-05
3:21473109 C A 1.528161 3.0537e-06
3:21480184 T C 0.387052 -6.2766e-06
3:21484229 C T 0.665657 -1.8288e-05
3:21484615 T C 0.183048 2.6341e-05
3:21484887 C T 1.876886 -2.4009e-05
3:21488745 G A 0.156598 -8.6808e-06
3:21489352 G A 0.163129 7.8309e-07
3:21491063 T C 0.024743 -1.1446e-05
3:21493098 T C 0.146413 1.8026e-05
3:21499495 C T 0.429072 2.1099e-05
3:21503216 C T 1.958574 -1.0927e-05
3:21506161 T C 0.768728 -4.4983e-06
3:21508006 A G 0.352951 1.6080e-05
3:21508405 C A 0.199297 -3.2252e-05
3:21509150 C T 0.049398 -8.1543e-05
3:21513294 G A 0.049687 1.5523e-05
3:21514388 C T 0.749341 3.4641e-05
3:21523342 G A 0.682237 -9.2097e-06
3:21523966 T C 0.514411 -2.9638e-05
3:21524035 T C 0.774214 6.9029e-06
3:21525006 A C 0.043273 -3.0395e-05
3:21526766 T C 0.360933 -1.1331e-05
3:21529184 G A 0.040641 1.7793e-05
3:21529553 G A 0.073375 -2.0350e-05
3:21535425 G A 0.052936 -3.4056e-05
3:21536564 A C 0.101481 -1.2821e-05
3:21541287 A C 0.066153 -3.3950e-06
3:21544096 C T 0.157137 -1.0452e-05
3:21547592 G A 0.996878 3.4865e-05
3:21554576 G C 0.054157 9.5144e-06
3:21558771 G A 0.728282 -1.3306e-05
3:21559007 A G 0.587284 8.3954e-06
3:21564717 C T 1.181218 1.0835e-05
3:21569878 G A 0.306662 -2.2330e-06
3:21580556 G T 0.053644 3.2496e-05
3:21582201 C A 0.488695 4.6263e-05
3:21583240 C T 0.085485 1.4552e-05
3:21587590 A G 1.055108 -3.0182e-05
3:21609805 C A 0.094781 5.6843e-06
3:21613034 C T 1.200995 -3.4688e-05
3:21620699 G A 0.043377 -1.2532e-06
3:21622803 A C 0.456678 -3.8785e-05
3:21624191 G A 0.564572 4.3424e-06
3:21627238 G C 0.032186 -2.5975e-05
3:21627758 A G 0.031734 -2.3939e-05
3:21628130 A G 0.358628 5.6256e-06
3:21632116 A G 0.114253 -2.1436e-05
3:21633373 G A 0.313936 1.4483e-05
3:21634204 A G 0.302621 2.9427e-05
3:21634933 G C 0.066906 -4.5656e-06
3:21635519 C T 0.100939 7.8972e-06
3:21636290 G A 0.659847 7.9322e-06
3:21639618 C T 1.732103 -2.2311e-05
3:21645072 T C 1.222355 2.7843e-05
3:21645400 A G 1.263019 3.3487e-05
3:21646742 C T 0.060690 9.4224e-06
3:21649330 C T 1.021783 2.0685e-05
3:21650537 G T 0.978143 2.3324e-05
3:21651078 C T 1.031621 3.1322e-05
3:21656701 C T 0.072171 1.3198e-05
3:21658582 T C 0.293118 -6.9766e-06
3:21662322 T G 0.060087 -1.9072e-05
3:21668990 G A 0.190605 9.4927e-06
3:21670689 G C 0.033458 -2.4630e-05
3:21671230 G T 1.258017 -1.0945e-05
3:21672416 T C 0.248935 1.4538e-05
3:21684130 G A 0.657877 -1.6909e-05
3:21685215 C T 0.031510 -3.9775e-05
3:21696025 A C 0.191247 6.4356e-05
3:21696066 T C 0.218356 -5.5151e-06
3:21706369 A G 0.230207 -8.4732e-06
3:21716151 A G 0.145179 7.6418e-05
3:21717979 T G 0.122212 -1.5222e-05
3:21719246 T C 1.487857 6.5699e-06
3:21730353 C T 0.053072 1.3172e-05
3:21733112 C G 1.903612 -6.3176e-06
3:21734116 G C 1.304838 -3.4106e-05
3:21751631 A G 0.039193 1.1741e-06
3:21753804 T C 0.898107 7.3920e-05
3:21756088 G T 0.032072 -1.3452e-05
3:21757458 G C 0.022133 2.9741e-05
3:21757910 G A 0.134358 8.7748e-05
3:21763168 T G 0.055763 2.8981e-05
3:21770057 T A 0.038473 6.2020e-07
3:21771769 G A 0.362422 3.5042e-05
3:21775592 C T 0.031397 -1.8841e-05
3:21775634 A T 0.067036 3.5507e-05
3:21776550 G T 0.372929 -1.2253e-05
3:21779558 T C 0.031666 -1.6575e-05
3:21781295 T G 0.775519 -6.3604e-05
3:21783008 G A 0.446713 1.2940e-05
3:21784065 A C 0.886889 1.7153e-05
3:21784122 A G 0.024986 -8.0504e-07
3:21784577 A C 0.148857 7.8268e-06
3:21784741 T C 0.731288 -1.0203e-04
3:21784815 C A 0.225614 1.8297e-05
3:21785285 C A 0.214682 3.5521e-05
3:21785395 G A 0.145621 1.6798e-05
3:21786396 T C 1.279683 -2.0851e-06
3:21788882 T C 0.185304 -2.2759e-05
3:21789193 A G 0.453448 -1.9422e-06
3:21789365 A G 0.151479 -1.1456e-05
3:21789545 G A 0.219282 3.6610e-05
3:21790635 G A 0.099059 -2.3629e-05
3:21791278 A G 1.157264 1.5672e-05
3:21791399 A G 0.040079 7.8218e-06
3:21793001 A G 1.085044 7.9315e-07
3:21795098 C T 0.221833 -2.0281e-06
3:21796208 G A 0.678790 -2.2928e-05
3:21798441 G A 1.439835 -1.1841e-05
3:21798984 T G 0.662148 -1.9599e-05
3:21799065 C T 0.160321 1.3029e-05
3:21799851 T C 0.081061 -2.2389e-05
3:21800041 C T 0.090666 -3.3530e-05
3:21800173 A G 1.655271 -1.6992e-05
3:21801867 C A 1.966451 -1.6123e-05
3:21802965 G A 0.098644 -4.4966e-05
3:21805745 G A 0.446885 3.1668e-06
3:21807004 G A 0.110855 5.9291e-06
3:21807679 T C 0.647867 6.3240e-06
3:21812879 C T 0.045941 1.0237e-05
3:21813718 T C 0.371267 -2.2789e-05
3:21817087 A G 0.058821 2.6909e-05
3:21823654 A C 0.375529 1.0867e-05
3:21827896 A G 1.866334 -3.7814e-05
3:21827949 A G 0.033529 1.6745e-05
3:21830849 T G 0.072749 -6.0360e-06
3:21831668 G C 0.081191 2.1945e-05
3:21834241 C T 0.078900 -1.6238e-05
3:21835996 G A 0.218116 -1.7236e-05
3:21838207 T C 0.041582 1.1604e-05
3:21843560 G A 0.618086 1.3590e-05
3:21847102 C T 0.363273 -8.2688e-07
3:21866736 A C 0.731713 3.4758e-05
3:21867032 A G 0.443393 -1.9831e-05
3:21867402 A G 0.058269 -2.5383e-05
3:21867628 T G 1.579214 2.4235e-05
3:21867786 C A 1.696402 3.0575e-06
3:21868080 A G 0.106424 -3.9404e-06
3:21868918 C T 0.329503 1.0395e-05
3:21870826 G A 0.484170 3.3840e-06
3:21871018 C T 0.065053 1.5180e-04
3:21871752 C G 0.464614 1.8040e-05
3:21872335 T C 0.953604 3.1501e-05
3:21885148 C T 0.163405 -3.7385e-05
3:21887184 T G 0.213446 1.5603e-05
3:21887786 C A 1.674723 5.8541e-06
3:21892019 A C 1.735910 3.7093e-06
3:21896378 A G 0.042452 2.1843e-06
3:21899288 G A 0.577919 7.7941e-06
3:21901720 T C 0.869242 8.7814e-05
3:21906057 C T 0.051836 -1.9401e-05
3:21906387 G A 0.205159 -1.8163e-05
3:21907175 T C 0.270566 3.5203e-05
3:21914692 G A 0.167783 -7.0344e-06
3:21925122 C T 1.056042 2.0893e-05
3:21925766 T G 0.060778 -1.9282e-05
3:21931417 T C 0.199294 -7.3784e-06
3:21932746 A G 0.462589 -3.1576e-05
3:21939496 C G 0.029031 -1.1760e-05
3:21941365 T C 0.041732 3.7216e-05
3:21946175 A G 1.674771 2.0769e-05
3:21954050 T C 0.354058 2.1886e-05
3:21954154 T C 0.037992 -1.7460e-05
3:21955198 T C 0.171422 3.1923e-05
3:21956709 C T 0.083694 3.4879e-05
3:21960252 A G 0.084791 -1.4714e-05
3:21961746 C T 1.350757 6.8554e-05
3:21980542 G C 0.114685 -2.5538e-05
3:21982619 G C 1.626532 1.3492e-06
3:21990930 C G 1.931617 -5.5817e-06
3:21995733 C T 0.393638 -5.3894e-05
3:21995780 T C 0.029910 -1.3728e-05
3:21997299 A G 1.556490 7.2666e-05
3:21998153 G A 0.319259 1.8263e-05
3:21999232 T C 0.040683 3.6226e-05
3:22009716 A G 0.107271 -9.1082e-05
3:22019691 C A 0.644764 3.3855e-05
3:22033071 C T 0.444279 3.2217e-05
3:22034581 G A 0.027080 -3.2891e-06
3:22049111 G T 0.366412 -5.7056e-05
3:22055410 A G 0.098702 2.8221e-05
3:22063365 C T 0.243992 1.7068e-05
3:22063502 T C 0.861705 -1.0494e-05
3:22064385 G C 0.029544 -3.3193e-05
3:22072422 C G 0.153430 -2.0223e-05
3:22074288 C T 1.427108 -4.0943e-05
3:22075725 G A 0.027956 -3.1052e-05
3:22081161 A G 0.135406 1.1040e-05
3:22081979 G A 1.237176 -8.0977e-05
3:22082091 C G 0.143988 -2.0691e-05
3:22082260 C T 0.126542 -1.8264e-05
3:22084606 T C 0.074862 -7.7360e-06
3:22087414 C T 0.079896 3.0142e-05
3:22088584 A G 0.036714 -2.9526e-05
3:22089498 G A 0.044877 -4.5583e-05
3:22103304 T C 1.002989 -8.3252e-05
3:22108642 G A 1.174440 2.1570e-05
3:22110964 C T 0.128269 -9.6453e-06
3:22111050 G C 0.352480 -3.3430e-05
3:22112905 G A 0.355512 8.4166e-05
3:22112984 C T 0.110498 -2.2364e-05
3:22114403 T C 0.191653 2.8198e-05
3:22118711 G C 0.228805 -1.6264e-04
3:22122396 T C 0.571684 -4.2899e-05
3:22122803 A G 0.313242 -7.5016e-06
3:22130289 G A 0.030501 -3.6322e-06
3:22132395 C A 0.352902 -4.6849e-05
3:22132550 C T 0.057253 5.7880e-05
3:22135039 G A 0.054137 -5.1440e-05
3:22139499 C A 0.558772 -5.1748e-07
3:22139796 G C 0.201319 2.9474e-05
3:22143688 T G 0.062369 -2.0964e-05
3:22147814 T C 1.674009 2.3668e-05
3:22148455 A G 0.093207 1.0615e-04
3:22158777 G T 0.068854 -7.5211e-06
3:22161079 C T 0.397523 -3.2087e-06
3:22171421 A C 0.042650 -3.5861e-05
3:22171815 G C 0.025113 6.1470e-06
3:22176581 G A 1.795935 -2.9257e-05
3:22183589 A G 0.247611 -2.1251e-05
3:22185300 T C 0.153528 -1.8484e-05
3:22187511 G C 0.535782 -6.0601e-07
3:22187548 A G 0.136834 -3.8495e-06
3:22187980 G A 0.476481 -1.5605e-05
3:22189491 C T 0.168893 -1.9989e-05
3:22190105 T C 0.033176 -1.9887e-05
3:22190694 C T 0.370057 1.3750e-05
3:22191873 C T 0.134329 -3.5707e-05
3:22194547 A G 0.058035 -1.0753e-05
3:22194597 G A 0.052573 1.3098e-05
3:22196400 C T 0.382582 1.8447e-05
3:22196728 G A 0.038638 2.4423e-05
3:22199510 A G 0.398545 -2.3731e-05
3:22200191 C T 0.388655 -2.5175e-05
3:22202153 T G 0.235186 2.3046e-06
3:22203032 A G 1.541177 -1.7192e-05
3:22203294 C T 0.506303 -2.7893e-05
3:22203518 C T 0.022302 -1.9486e-05
3:22204135 C T 0.088900 -1.2670e-05
3:22204563 T G 0.609290 4.3711e-05
3:22206289 T C 0.039950 1.8284e-05
3:22207134 C G 0.063972 5.9195e-06
3:22207701 T G 0.260413 -2.5495e-06
3:22208295 G T 0.042017 -4.0761e-05
3:22214836 T G 0.036032 1.0974e-05
3:22225723 T C 0.353406 -7.7255e-06
3:22226556 C T 0.167222 -8.9288e-06
3:22226881 A G 0.140911 6.6151e-06
3:22234702 G A 0.365292 2.8594e-05
3:22243730 G C 0.158611 -5.2241e-05
3:22249739 A C 0.037613 -2.1504e-05
3:22257641 C T 0.133822 1.9029e-05
3:22262192 C T 0.047447 6.5331e-06
3:22264444 C T 0.485683 -6.1674e-07
3:22272129 G T 0.282572 -5.4520e-05
3:22272398 G T 0.124325 -8.1384e-05
3:22305788 T C 0.802183 -3.4439e-06
3:22308043 A G 0.056309 5.6636e-06
3:22326120 C T 0.025574 -1.0870e-05
3:22327308 T C 0.058159 -8.5283e-06
3:22331099 G A 0.040936 -2.8763e-07
3:22331697 G T 0.142514 1.3849e-05
3:22335345 A C 0.155274 -1.5787e-05
3:22336786 C G 0.024548 -1.6972e-05
3:22342558 G T 1.221054 -2.3172e-06
3:22343166 T C 0.039700 -1.4546e-05
3:22343395 C T 0.045743 -2.2753e-05
3:22345946 C T 1.249266 1.3494e-06
3:22353593 C T 0.431481 -6.1079e-06
3:22359166 T C 1.102406 -1.5744e-05
3:22366149 T C 0.084749 -4.5276e-05
3:22369272 C G 0.462326 7.6279e-05
3:22384347 C T 0.619842 -7.7510e-05
3:22385138 G A 0.078396 -6.7359e-06
3:22385577 C T 0.039560 -2.0767e-05
3:22386361 C T 0.063466 -1.9032e-05
3:22394486 A G 0.527521 -8.6049e-05
3:22401243 G A 0.571778 -6.6584e-05
3:22402181 C G 0.064816 1.1329e-05
3:22404470 T C 1.356992 -3.9130e-05
3:22404603 C G 0.046165 -1.1179e-05
3:22410077 A G 0.029073 3.1357e-05
3:22410483 C T 1.882407 2.0973e-05
3:22417757 G A 0.360381 4.3192e-05
3:22418684 A G 0.159240 -5.7673e-07
3:22419540 G A 0.422185 5.0435e-06
3:22420063 G A 0.021390 -6.7965e-06
3:22423131 A G 1.500266 2.0284e-05
3:22427495 C A 0.088027 3.6155e-05
3:22427674 T C 0.039515 1.3623e-05
3:22433814 C T 0.115084 7.7243e-06
3:22436672 T C 1.580282 1.4093e-06
3:22444521 A G 1.114006 -2.6246e-05
3:22445661 T C 0.137672 2.5921e-05
3:22455603 C A 0.325702 1.1376e-05
3:22461823 T C 0.049697 -6.4994e-06
3:22466469 T G 0.459917 3.1683e-05
3:22466565 G A 0.123267 -4.0767e-05
3:22470324 G A 0.088738 4.8489e-05
3:22473593 G T 0.754301 1.7892e-05
3:22474980 C T 0.287084 2.6633e-05
3:22476773 G T 0.284500 -1.6505e-05
3:22506983 T C 0.087271 -4.0402e-05
3:22508042 A G 0.124659 2.0369e-05
3:22508103 T C 0.366551 -4.5999e-05
3:22513238 A G 0.021504 -3.1713e-05
3:22527551 T C 0.101789 -4.8559e-06
3:22534795 T C 0.022724 1.7885e-05
3:22540411 G A 0.040053 -1.7141e-05
3:22549906 T C 0.986241 -2.1076e-05
3:22550143 C T 0.050933 2.3099e-05
3:22561085 T C 0.515275 2.3840e-05
3:22564012 C T 0.048921 -1.0657e-05
3:22564595 C A 1.346408 -1.6402e-05
3:22565566 T C 0.046922 1.8374e-05
3:22568136 C A 0.170007 9.0952e-06
3:22571896 A G 1.603918 -1.4689e-05
3:22580524 T C 0.111880 7.2279e-06
3:22580525 G A 0.231956 2.2760e-05
3:22585895 T C 0.072142 -2.7243e-05
3:22586401 C A 0.149146 1.0351e-05
3:22597178 A C 0.500782 1.5273e-05
3:22603426 C A 0.117759 5.9910e-07
3:22612379 C T 0.390476 -1.0725e-05
3:22617860 G A 0.075173 9.9267e-06
3:22619568 G A 0.035902 -4.8079e-05
3:22621503 G T 0.062057 -1.9943e-05
3:22623604 T C 1.713884 3.5738e-06
3:22633686 A G 0.028641 4.3722e-06
3:22635096 C T 0.032815 -8.9485e-06
3:22635239 C T 0.239935 1.2549e-05
3:22635581 C T 1.873163 9.7937e-06
3:22642511 A G 0.038914 2.5141e-05
3:22645598 G C 0.451115 -4.1014e-05
3:22646735 A G 1.095366 6.8294e-06
3:22647701 T C 0.040251 6.5820e-06
3:22648091 A G 0.837446 4.1362e-05
3:22648120 C T 0.988075 -8.6911e-06
3:22656183 C T 0.216798 -2.1409e-05
3:22686986 C A 0.157169 -3.2508e-05
3:22710588 T C 1.272526 9.1534e-06
3:22722523 T C 1.151642 6.6200e-06
3:22725662 G T 0.028265 -8.8685e-07
3:22727854 C T 0.025882 -1.9915e-05
3:22735278 T C 0.046535 2.0886e-06
3:22735822 C T 0.037132 2.6767e-05
3:22739357 T G 0.029388 3.9403e-05
3:22755383 C T 0.152654 3.1757e-05
3:22759348 C T 0.687060 -3.7003e-05
3:22765326 G A 0.156095 -2.8664e-05
3:22766128 A G 0.020221 -5.5156e-06
3:22766469 G T 0.282737 -1.2690e-05
3:22769984 T G 0.283344 -1.1957e-05
3:22772586 C A 0.073787 -8.4157e-06
3:22773703 G A 0.053751 -2.1334e-06
3:22774078 C T 0.030073 2.5389e-05
3:22785767 C G 0.076683 -2.1206e-05
3:22786144 T C 0.398584 -3.0373e-05
3:22800067 C T 0.073846 -6.0819e-05
3:22800242 A G 0.036937 1.9456e-05
3:22828407 C T 0.069603 2.4040e-05
3:22828624 T C 0.461466 -2.7999e-05
3:22837635 A C 1.761870 -2.3220e-05
3:22839250 T C 0.043225 2.6377e-05
3:22841826 C T 0.899373 3.5990e-05
3:22858824 A G 0.100348 3.5973e-05
3:22864862 T C 0.077432 -8.6145e-06
3:22888445 A G 0.079114 -2.2333e-06
3:22893305 T C 0.060788 -1.8181e-06
3:22898388 C A 0.052667 4.4682e-05
3:22900401 A G 1.784682 -7.7167e-06
3:22927805 T C 0.164914 2.4105e-05
3:22929591 C T 0.241168 5.8183e-06
3:22930257 A G 0.382631 -3.7553e-05
3:22944882 G A 0.248088 6.1361e-06
3:22949415 C T 0.021705 -1.5780e-05
3:22964321 T C 0.776453 -7.9114e-05
3:22984380 C T 0.154290 -1.5427e-05
3:22987464 T G 0.049801 -1.4452e-06
3:22991750 T G 0.352403 -2.8552e-05
3:23003050 A G 0.431883 -4.2486e-05
3:23014385 C T 0.416420 -3.2925e-05
3:23026821 G T 1.229743 4.5596e-06
3:23029898 G A 0.070097 -3.2545e-06
3:23034520 G A 0.042683 -3.5001e-05
3:23041942 A G 0.082700 -7.2569e-05
3:23042313 A C 0.029495 2.3241e-05
3:23045649 T C 0.028924 1.4010e-06
3:23048172 A G 0.123909 6.0029e-06
3:23059353 C A 0.026041 4.0633e-05
3:23060998 A G 0.033974 -1.3544e-06
3:23061030 T C 0.029186 1.5324e-05
3:23070461 T C 0.075430 -4.1665e-05
3:23070957 C T 1.257569 5.8044e-06
3:23071749 C T 0.186859 -1.4580e-05
3:23093574 C T 0.902658 4.9540e-06
3:23106643 C T 0.039102 -1.2536e-06
3:23115037 G A 0.046584 -3.6856e-05
3:23123115 G T 0.037892 -2.0669e-05
3:23123846 G C 0.896851 -1.5014e-05
3:23128544 C T 1.277654 3.7678e-05
3:23136580 T C 0.025045 -3.5537e-05
3:23137405 C T 1.368362 2.7490e-05
3:23145106 C A 0.655082 2.3963e-05
3:23145284 G C 0.074125 -3.7288e-05
3:23147227 G A 0.318493 4.9278e-05
3:23149939 T C 0.028508 -6.0694e-06
3:23150127 C A 0.045880 -2.1969e-05
3:23155165 C G 0.985621 9.5706e-05
3:23158993 T C 0.562943 2.2672e-05
3:23163716 C T 0.183500 -2.2109e-05
3:23176494 A G 0.106677 4.1646e-06
3:23198484 A G 0.181377 -3.6905e-06
3:23203734 A G 0.931679 -2.7147e-06
3:23203974 T G 0.022270 -1.1405e-05
3:23218273 A G 0.189241 -4.9052e-06
3:23220616 C T 0.653356 -6.4465e-07
3:23221461 C T 0.048379 8.1065e-07
3:23221752 T C 0.133498 9.9711e-06
3:23221907 G A 0.032380 -8.6545e-06
3:23223243 C T 0.592256 -4.8679e-07
3:23269919 A G 0.057305 1.6507e-06
3:23277323 T C 0.643560 -2.2484e-05
3:23279623 C T 1.758205 6.9994e-06
3:23317032 A G 0.112419 2.7110e-06
3:23331350 A G 0.703802 1.5470e-05
3:23343762 G A 1.551635 1.5715e-06
3:23345115 G A 0.043234 -2.5733e-05
3:23349727 C T 0.377490 3.6937e-05
3:23374209 C T 0.235942 -4.1052e-05
3:23382626 T G 1.611124 -4.8327e-06
3:23389682 G T 1.039164 -2.4311e-05
3:23397469 C A 0.112909 -3.8365e-05
3:23398680 G A 0.057656 -2.2587e-06
3:23420397 C T 0.188647 -3.8930e-05
3:23424867 A C 0.096424 8.3957e-07
3:23455428 G A 0.036730 -1.0863e-05
3:23464320 C A 0.245657 -3.4434e-05
3:23464515 C T 0.064907 -1.6865e-05
3:23465159 C T 0.222021 6.8530e-06
3:23471670 C G 0.032887 -4.5410e-05
3:23494036 G C 0.425499 1.1129e-06
3:23504139 T C 1.141382 3.0317e-06
3:23507074 G T 0.100650 1.5963e-05
3:23527961 C T 0.065540 -7.6583e-06
3:23530097 G A 0.478805 3.8056e-05
3:23530563 T C 0.423080 -1.6013e-06
3:23537129 G C 0.026272 -1.4287e-05
3:23542984 G A 0.048217 3.1545e-06
3:23549079 A G 0.028209 -6.6505e-06
3:23552592 A G 0.955889 2.8710e-05
3:23568467 T C 0.053780 1.9309e-06
3:23570146 A G 0.451774 1.0005e-05
3:23574653 A G 0.289693 3.1855e-05
3:23589172 A G 0.045558 1.5512e-05
3:23594908 C T 0.025629 4.1548e-06
3:23605098 G A 0.526291 5.7150e-06
3:23626919 G A 0.461446 3.7397e-05
3:23628687 A G 0.039463 2.5931e-06
3:23630461 A G 0.024026 -6.0682e-06
3:23642466 T C 0.804017 2.2364e-05
3:23644618 A G 0.191695 -3.0843e-05
3:23646041 G C 0.742785 2.5335e-05
3:23649051 C T 0.702121 1.7826e-05
3:23650400 C T 0.067520 8.9297e-06
3:23651166 A G 1.590883 8.9755e-06
3:23652065 G A 0.129297 1.2818e-05
3:23653559 G A 1.102516 1.1769e-05
3:23656888 T C 1.105892 -7.8712e-06
3:23657613 A G 0.160626 1.4749e-05
3:23658403 C T 0.305958 -2.5786e-05
3:23661224 T C 0.070012 4.5304e-06
3:23661906 T C 0.043247 -9.3697e-06
3:23663416 C T 1.892657 -2.6514e-05
3:23666667 G A 0.247488 1.5853e-06
3:23670620 C A 0.814521 1.1240e-05
3:23674258 G T 0.214059 8.6560e-06
3:23676308 C G 0.049823 3.4770e-05
3:23676843 T C 0.030608 2.9427e-06
3:23679436 T C 0.790527 5.5839e-06
3:23683778 A G 1.494502 4.6779e-06
3:23684312 T C 1.365805 -4.4410e-06
3:23684401 A G 0.183107 -6.6825e-06
3:23686713 T C 0.389762 7.9008e-06
3:23689201 A G 0.820418 6.4075e-06
3:23695548 T C 1.223618 4.3245e-06
3:23696768 G A 0.489370 -1.1362e-05
3:23697696 T C 0.239717 -8.0977e-06
3:23698252 C T 0.357174 -2.5208e-05
3:23701887 T C 0.049561 1.6033e-05
3:23706933 T G 0.160613 -1.1091e-05
3:23708602 T C 0.024766 4.8972e-06
3:23709777 A G 0.037872 3.2574e-05
3:23711141 C A 0.347673 -7.3041e-06
3:23712046 T C 0.047590 -3.8754e-05
3:23715184 T C 1.545640 2.3104e-05
3:23731315 G A 0.294565 1.6318e-05
3:23733078 A C 0.429497 -1.2941e-05
3:23733368 C T 0.066809 -2.9812e-05
3:23734431 T C 1.082197 -2.0684e-05
3:23735174 C T 0.840604 -2.1449e-05
3:23741492 G A 0.086336 5.6040e-05
3:23743198 T C 0.036243 -1.5501e-05
3:23746901 A G 0.081649 -2.1359e-05
3:23748839 C T 0.346025 3.2859e-08
3:23750596 G A 0.047658 1.9438e-05
3:23752654 G A 0.101783 2.2561e-06
3:23753171 G A 1.336388 1.7969e-05
3:23753667 G A 0.884595 1.5547e-04
3:23757940 C T 1.344557 -8.3089e-05
3:23759937 G A 1.532546 -4.2311e-05
3:23765946 G T 0.206607 -9.1004e-05
3:23766637 A G 0.992833 -6.1016e-05
3:23768283 T C 0.046750 1.9961e-05
3:23768939 G A 0.229045 2.4195e-05
3:23770133 T C 1.603493 -5.2582e-05
3:23772065 T C 0.031738 -4.3261e-05
3:23774015 A G 0.357051 3.5795e-06
3:23777732 G T 1.549775 -2.7172e-05
3:23780964 C T 0.042936 6.1682e-07
3:23781079 G C 0.415547 -1.2924e-05
3:23786290 T C 0.052092 2.0399e-05
3:23789836 G A 0.030449 -4.0121e-05
3:23792541 A G 0.415274 -2.3170e-05
3:23794411 C T 0.341178 1.2627e-05
3:23796713 C A 0.202835 -4.9485e-05
3:23796744 A G 1.538200 -4.4794e-06
3:23802647 G A 0.701157 -5.3175e-06
3:23803541 C G 0.274152 3.4505e-05
3:23809265 A G 0.108544 8.5364e-06
3:23820938 A G 0.040927 -3.4825e-06
3:23820972 G A 0.261708 2.6658e-05
3:23822549 T C 0.045799 7.5261e-06
3:23827940 G A 0.657043 -3.8212e-06
3:23830925 A G 0.505985 1.5468e-06
3:23833425 A G 0.178076 -5.7934e-06
3:23833853 C T 0.137454 -7.6102e-06
3:23843620 T C 0.420451 6.1290e-05
3:23846199 G A 0.100085 -6.5119e-06
3:23848835 C A 0.137866 1.2142e-05
3:23853285 A G 0.092061 -7.0736e-06
3:23853409 G T 0.024889 -9.0350e-06
3:23859712 G A 0.038453 -1.2098e-05
3:23863721 A G 0.097953 -4.5727e-05
3:23864770 G A 0.044877 1.3700e-05
3:23866964 C T 1.524772 3.6023e-05
3:23871730 A C 0.456386 3.3611e-06
3:23887329 A G 0.144225 2.0213e-05
3:23895979 T C 0.145828 -2.7094e-05
3:23898074 C T 1.467899 1.2660e-05
3:23901736 G T 0.049677 -1.5854e-05
3:23908965 G T 0.039028 1.1596e-05
3:23919357 G A 0.093051 -3.5028e-06
3:23921206 G T 0.199875 9.7159e-06
3:23921256 C T 0.196885 6.8102e-06
3:23936649 A C 0.835128 -1.2593e-05
3:23951240 G A 0.045422 -3.4083e-05
3:23957000 T C 0.402005 -1.2383e-06
3:23957929 G A 0.894556 -1.3807e-05
3:23960080 C G 0.074969 1.8650e-05
3:23962646 G A 0.546253 1.0546e-05
3:23986466 G A 0.112890 1.4766e-05
3:23986629 A G 0.028265 -1.7367e-05
3:23993437 G A 1.501201 5.2625e-06
3:23997547 G A 0.047782 -1.6209e-05
3:24006336 G A 0.085037 1.5247e-05
3:24007566 A G 0.049288 -2.7777e-05
3:24021776 G A 0.174080 1.1348e-06
3:24042084 A G 0.139678 3.4325e-05
3:24056988 A G 0.640551 8.1365e-06
3:24068790 G T 0.179153 3.0137e-05
3:24091101 C G 0.124854 -2.3632e-05
3:24091498 T C 0.040917 -8.7190e-06
3:24091865 T C 0.437037 3.6230e-06
3:24100697 A C 0.367466 9.1418e-06
3:24102847 T C 0.024925 4.6619e-05
3:24104259 T C 0.419452 8.8750e-06
3:24126676 T C 0.117603 3.2356e-05
3:24143526 G C 0.042280 1.5748e-05
3:24157939 T C 0.293828 -6.7940e-06
3:24163921 C A 0.448115 2.7530e-06
3:24172777 C A 0.986705 2.2154e-05
3:24173502 C T 0.038638 2.3732e-05
3:24186811 G A 0.138889 -5.0900e-05
3:24190184 A G 0.319431 -3.0711e-05
3:24190346 A G 1.435505 -1.9820e-05
3:24192680 A G 0.043741 2.9750e-05
3:24199425 G A 0.027369 6.5904e-06
3:24202930 T G 0.021760 -8.2653e-06
3:24209840 C G 1.328273 -1.4504e-05
3:24211815 A G 0.063271 1.0654e-05
3:24222782 G A 0.392239 -3.1584e-06
3:24224118 T C 0.623653 -1.3015e-05
3:24234918 G A 0.048856 3.5499e-05
3:24236713 G A 0.043169 4.6868e-05
3:24239771 G A 0.387987 2.7046e-05
3:24244959 C T 0.256638 -1.7940e-05
3:24251613 T C 0.134572 7.4866e-06
3:24254806 T A 0.022666 -6.7617e-06
3:24255007 G C 0.022104 -6.4467e-06
3:24256738 A G 0.024253 -7.4540e-06
3:24258985 A G 1.252597 1.6331e-05
3:24260059 T C 0.884371 2.3984e-05
3:24263768 G T 0.058857 1.1515e-06
3:24264526 T C 0.233868 1.4347e-05
3:24264860 C T 0.195256 1.1960e-05
3:24269249 T G 0.249299 -1.1035e-05
3:24270263 C G 0.112744 -2.7518e-05
3:24270734 T G 0.954789 2.7257e-05
3:24271252 T C 0.949654 2.8630e-05
3:24272388 C T 1.180604 -8.2015e-06
3:24273740 A G 0.173814 1.5639e-06
3:24274074 C T 0.994667 1.1467e-05
3:24276575 G A 0.304127 -2.7009e-05
3:24276797 T C 0.046633 2.5283e-05
3:24280948 G T 0.703429 3.4494e-05
3:24281953 A G 0.071960 3.3250e-06
3:24282707 A C 1.355450 2.3128e-06
3:24284644 C G 1.226169 1.1055e-05
3:24285539 C T 0.439871 -3.3668e-05
3:24286514 A G 1.663853 -2.1200e-05
3:24287463 T C 0.235696 -3.5153e-05
3:24288167 G A 0.020734 -1.3228e-05
3:24290102 A G 0.066400 -1.9998e-06
3:24294118 T C 0.658805 4.6449e-05
3:24299505 T C 1.454864 1.0394e-05
3:24303531 C T 0.061586 -2.6772e-06
3:24305692 G C 0.500740 -1.1640e-05
3:24311743 T C 0.039125 3.8386e-05
3:24320104 G A 0.126266 -1.5176e-05
3:24327140 A G 1.374942 5.6035e-06
3:24332684 A T 0.126139 4.7603e-06
3:24335220 T C 0.116447 -3.1890e-05
3:24335533 G A 0.040927 2.1159e-05
3:24337914 T C 0.520306 1.6636e-06
3:24343330 C T 1.303436 -1.5287e-05
3:24344922 G A 0.171925 -1.3016e-05
3:24346897 G A 0.102795 3.9523e-06
3:24346981 A G 0.761055 2.5986e-05
3:24347540 C T 1.082175 1.3038e-05
3:24349915 G A 0.598465 3.4933e-05
3:24354798 A C 0.202218 -1.9424e-05
3:24357286 C T 1.460028 -1.2174e-04
3:24358145 C G 0.193390 -2.0809e-05
3:24359753 C T 0.030160 -1.2145e-05
3:24362708 G A 0.723027 4.0777e-06
3:24365151 G C 0.515749 2.9655e-05
3:24368839 A G 0.021276 2.6762e-05
3:24369366 G A 0.237156 -2.8552e-05
3:24369411 A G 0.029754 -2.2322e-05
3:24379235 A G 0.047519 -1.4120e-05
3:24383347 T C 0.346248 2.0023e-05
3:24389349 A G 0.027249 3.0315e-05
3:24391474 T C 0.069344 2.3382e-05
3:24392739 C G 0.046289 2.3521e-05
3:24393371 C T 0.026697 2.9983e-05
3:24398574 G T 0.029144 -7.3041e-06
3:24400287 T C 0.066698 3.0187e-05
3:24404959 G A 0.078874 -4.7208e-06
3:24405637 A G 0.385341 1.5719e-05
3:24408004 C T 0.476481 -6.1100e-05
3:24410415 A G 1.044578 -3.2728e-05
3:24415028 T C 0.211800 -2.4912e-05
3:24428476 G A 0.037489 -8.9586e-06
3:24428821 G T 0.928621 -2.0003e-05
3:24442236 A G 0.955269 -2.0206e-05
3:24443709 C T 0.055747 -1.2132e-05
3:24457103 T C 0.582837 7.7703e-05
3:24470865 C A 0.042819 -1.0015e-05
3:24473855 G C 0.180828 1.2717e-04
3:24475497 C A 0.392988 -4.7094e-05
3:24477020 A G 0.092279 8.1894e-05
3:24477515 T G 0.030258 -1.9836e-05
3:24480976 A G 0.650058 -4.5139e-05
3:24487305 A G 1.785753 -2.3855e-05
3:24487989 G A 0.135211 2.7149e-05
3:24488168 C T 0.021520 3.1737e-05
3:24490035 G A 0.049603 -2.4538e-05
3:24496701 C T 0.020731 3.9990e-08
3:24513279 G T 0.089763 9.8570e-06
3:24514720 A C 0.579902 8.6806e-06
3:24518357 A G 0.222154 -3.7486e-05
3:24527952 A G 0.106531 2.5868e-05
3:24531300 C T 0.216019 4.2291e-06
3:24533278 A G 1.058013 -6.0807e-05
3:24538838 G A 1.175521 -3.3533e-05
3:24541162 T C 0.057708 1.5288e-05
3:24546660 G T 0.027242 1.5644e-05
3:24551778 G A 1.155478 -2.7315e-05
3:24558372 C T 1.921324 -2.3222e-06
3:24562087 T C 0.025045 4.0880e-05
3:24563838 C G 1.137045 -3.1253e-05
3:24564739 T G 1.077387 2.7762e-06
3:24565431 C A 0.066458 1.3054e-06
3:24570579 C T 1.812742 1.9491e-05
3:24570972 T C 0.022013 -2.4622e-05
3:24572660 A C 0.141323 -2.7209e-05
3:24580182 T C 0.154936 2.0698e-05
3:24583689 G C 0.043604 3.4680e-06
3:24588115 G A 0.686499 4.2782e-05
3:24590841 T C 0.173382 1.2556e-05
3:24591862 A C 0.100293 1.2514e-05
3:24604459 T C 0.020572 -2.4876e-06
3:24622035 C A 0.095067 -4.2872e-05
3:24628581 T C 0.648354 2.3095e-05
3:24633431 A C 0.164511 1.5955e-05
3:24636524 A G 0.240779 -2.7893e-06
3:24642623 G A 0.068435 -1.8119e-05
3:24647555 G C 0.343623 3.7658e-05
3:24650399 C A 0.048652 -2.3426e-06
3:24652348 A G 0.045000 4.5992e-06
3:24656778 G T 0.066208 3.0794e-05
3:24658061 C T 0.044968 -1.7242e-05
3:24661402 A C 0.124990 -9.6312e-06
3:24668079 T C 0.082853 -1.2408e-05
3:24670223 G A 0.298710 -5.0789e-06
3:24683459 T C 0.086975 -3.8268e-05
3:24684166 A G 0.119213 -3.2026e-06
3:24688095 A C 0.068961 -8.7379e-06
3:24705221 A G 0.945707 2.1527e-05
3:24708252 T C 0.121043 -2.9646e-05
3:24708874 G A 0.994161 2.5472e-05
3:24712803 A G 0.108784 1.8252e-05
3:24714627 C T 0.097855 -3.0401e-05
3:24716353 C T 0.067387 3.1446e-05
3:24717362 T C 0.062508 2.6541e-05
3:24717722 G A 0.073719 -1.4953e-05
3:24718439 T G 0.657199 1.7302e-05
3:24719818 C T 0.080088 -2.6318e-05
3:24722308 A T 0.435096 -1.4218e-06
3:24729178 G A 0.097858 1.0385e-05
3:24729605 G A 0.037781 -2.1337e-05
3:24730178 G A 0.653297 1.5781e-05
3:24731245 T C 0.116804 3.6844e-05
3:24731963 A G 0.129453 1.8375e-05
3:24733201 G A 0.368697 -1.1786e-05
3:24746320 G T 1.476964 6.0912e-06
3:24746723 G T 0.061908 7.8138e-06
3:24748045 G A 1.165495 -1.7908e-05
3:24749811 T C 0.023925 2.5457e-05
3:24750303 C T 0.306253 -4.0811e-05
3:24752135 A G 0.080107 -3.3956e-05
3:24752415 A C 0.074781 -3.1499e-06
3:24757892 G T 0.150613 3.5379e-05
3:24758368 A G 0.979441 -2.6792e-06
3:24758657 A C 1.886036 -1.4617e-05
3:24759522 A G 0.352915 3.1007e-05
3:24766162 G C 0.052774 -5.8636e-06
3:24766228 G C 0.061226 1.2060e-05
3:24766655 T C 1.802449 3.2278e-05
3:24770653 G A 0.451634 -1.2108e-05
3:24774965 A G 0.151161 -1.0013e-05
3:24775203 G A 0.264496 2.0551e-05
3:24775562 G T 0.208122 -4.4323e-06
3:24781935 G A 0.077861 -2.0934e-06
3:24783579 T C 0.042355 2.1077e-06
3:24783589 C T 0.231758 -1.3406e-06
3:24794334 A G 1.604746 2.2073e-05
3:24800884 C T 0.166809 2.5848e-05
3:24801796 A G 0.464130 6.4155e-06
3:24802729 A C 0.063089 -9.8974e-06
3:24808383 T C 0.026528 5.2764e-06
3:24808506 A C 0.843292 -3.5569e-06
3:24808545 A G 0.047233 -3.2673e-05
3:24810292 G A 0.030021 -1.7860e-05
3:24811897 T G 0.028028 -6.8949e-06
3:24812182 A C 0.111802 9.0532e-06
3:24812485 T C 0.045458 6.1094e-06
3:24821096 G A 0.108878 -2.6026e-05
3:24834959 A G 0.450628 -2.1768e-05
3:24835023 A G 0.037223 2.0962e-05
3:24836903 G A 0.049298 -1.1159e-05
3:24838741 G A 0.044260 -1.1613e-05
3:24839629 T C 1.132644 -2.0262e-06
3:24845717 A G 0.052930 -7.6378e-06
3:24846117 T C 0.065348 5.3951e-06
3:24850910 G A 0.049525 5.3518e-06
3:24853180 A G 0.590854 2.5250e-05
3:24856166 C T 1.784493 -2.3020e-05
3:24865107 T C 0.666141 6.5274e-06
3:24867972 A C 0.059782 -6.3205e-05
3:24875481 A T 0.074245 -2.0682e-05
3:24878349 T C 0.128178 3.2882e-06
3:24880096 A G 0.073661 8.8182e-07
3:24881433 A G 1.486751 2.1054e-05
3:24882331 C T 0.068101 -5.3173e-07
3:24883535 A T 0.056773 1.0723e-05
3:24886249 G A 0.187304 6.9015e-05
3:24887998 T G 0.912953 3.5845e-06
3:24890080 T C 0.792105 -1.3480e-05
3:24890819 A G 0.025246 6.6684e-05
3:24891120 A G 0.293406 5.7332e-06
3:24896165 T G 0.242953 2.8403e-05
3:24901440 T C 0.063105 -1.3594e-04
3:24902655 T C 0.493414 5.5890e-05
3:24913186 T C 0.056425 6.5403e-05
3:24916577 G T 1.275710 5.1764e-06
3:24919553 C A 0.195675 6.9994e-05
3:24929031 A G 0.022195 1.1909e-05
3:24930543 A G 0.023714 -2.2499e-05
3:24930957 A G 0.054420 -3.6439e-05
3:24933825 C A 0.036077 9.3589e-06
3:24941038 C T 1.412061 -1.9377e-05
3:24943736 G A 0.063897 -1.1738e-04
3:24943826 A G 0.049239 1.4856e-05
3:24955534 A G 0.025496 6.7039e-06
3:24957204 G T 0.944295 -6.2488e-06
3:24957304 G A 0.034172 4.5752e-05
3:24968041 C T 0.058253 -3.5841e-05
3:24975298 C T 0.342078 4.3241e-05
3:24975595 C T 0.058688 -1.3150e-04
3:24981701 A G 0.964325 1.1082e-05
3:24984027 G A 0.079425 8.5888e-07
3:24985043 G A 0.022954 1.9096e-05
3:24988938 C T 0.052612 -3.6475e-06
3:24989189 C T 0.034630 4.2357e-07
3:24991305 T C 0.060814 6.4114e-06
3:24999211 C A 0.043449 -2.3342e-05
3:25000265 C T 0.903823 2.0662e-05
3:25001225 T C 0.279264 5.6567e-06
3:25012525 G A 0.522903 -3.6115e-05
3:25013558 C T 1.378402 1.4678e-05
3:25015984 C T 0.853948 4.1154e-05
3:25017196 G A 0.042098 -1.6883e-05
3:25033312 A G 0.042540 -3.0144e-05
3:25033995 G A 0.081016 -2.2431e-06
3:25042097 T C 0.078607 3.6913e-06
3:25043105 A G 0.853441 -1.1273e-04
3:25046569 T G 0.104022 1.9950e-05
3:25048410 C A 0.570652 4.5219e-05
3:25049643 A C 0.396718 -8.2847e-05
3:25056196 T G 0.023237 -3.1910e-05
3:25058636 C T 0.209190 -3.2003e-05
3:25060259 A G 0.065923 -2.0022e-05
3:25060867 C G 0.262977 -5.0335e-06
3:25061398 T C 1.513678 -2.6990e-05
3:25064354 T C 1.046305 7.1668e-05
3:25064898 G C 0.817617 -1.0914e-04
3:25068284 G A 0.028618 -4.2578e-05
3:25069341 C T 0.522886 3.9303e-05
3:25069517 T G 1.334021 1.7025e-05
3:25070532 C T 1.752795 -3.3043e-05
3:25075530 T C 1.257452 -2.9978e-06
3:25075784 T C 0.047097 -5.1533e-06
3:25081213 T C 0.355564 3.1003e-05
3:25083103 A C 0.083291 -2.4799e-05
3:25084308 G A 0.041683 -3.8989e-05
3:25086328 C A 0.779907 -3.0158e-05
3:25097736 G A 1.412110 1.2214e-06
3:25103707 T G 0.105570 -1.4128e-06
3:25109708 T C 0.034708 -2.8171e-06
3:25112171 T C 1.499487 4.7729e-05
3:25118965 T G 1.521351 3.7814e-05
3:25121292 G C 0.040456 4.3976e-06
3:25125408 T C 1.699164 8.7419e-06
3:25135223 G A 0.036292 2.7928e-05
3:25147712 T C 0.818055 -1.1656e-05
3:25148754 C A 1.080500 2.5546e-05
3:25154513 C T 0.346891 -7.3858e-06
3:25160851 G A 0.087647 -1.2444e-05
3:25166464 G T 0.040456 3.2452e-05
3:25174059 C T 1.057734 1.6686e-05
3:25175297 C A 0.282367 -9.7490e-06
3:25180222 G A 0.024035 2.3019e-06
3:25190025 A G 1.909912 -2.5806e-05
3:25194851 G T 0.104561 -8.3406e-06
3:25201095 T C 0.047639 3.2629e-05
3:25223036 A G 0.358686 -5.9835e-06
3:25225455 T C 0.107697 -1.7187e-05
3:25230699 G A 1.910905 -3.0705e-05
3:25232155 G A 1.014827 1.4342e-05
3:25272973 G A 1.654186 1.3498e-05
3:25276394 A G 0.037460 2.5057e-05
3:25276795 G A 0.044338 2.6096e-05
3:25289063 G A 0.092120 -4.5695e-05
3:25292399 G T 0.963088 -3.8738e-05
3:25293686 G A 0.036152 3.0498e-05
3:25297464 T C 0.105116 -1.5958e-05
3:25303215 T C 0.253635 -6.0614e-06
3:25310430 C T 0.044254 1.1322e-05
3:25310693 C T 0.339332 -2.7033e-05
3:25315167 G A 0.020452 1.2904e-05
3:25316283 A G 0.930461 6.9635e-05
3:25317012 A G 0.102179 -3.4600e-05
3:25320111 A G 0.079172 5.8851e-06
3:25320733 C A 1.949875 -6.8533e-06
3:25324579 G A 0.065741 -4.0715e-05
3:25325479 T G 0.254943 -3.1136e-05
3:25327035 C A 0.327923 -1.1863e-05
3:25328590 G A 0.106262 -9.0204e-06
3:25330432 T C 0.062570 -5.9932e-06
3:25331376 C T 0.718613 9.1020e-06
3:25333497 T G 0.083440 3.3812e-05
3:25335936 G A 0.109634 8.5835e-06
3:25343079 T C 0.024237 6.8016e-06
3:25343723 T G 0.058074 -1.8264e-05
3:25348949 A G 0.033153 -9.7066e-06
3:25349538 A G 0.345148 2.3085e-05
3:25357870 G A 1.100627 1.6068e-05
3:25365584 G A 0.156485 1.2051e-05
3:25366405 C T 0.323258 -8.0400e-06
3:25369700 T C 0.032195 -1.5177e-05
3:25380677 T C 0.113604 1.1228e-05
3:25381204 A G 1.949011 -8.3399e-06
3:25381397 C G 0.067721 -1.3846e-05
3:25382068 G T 0.212066 -2.2725e-05
3:25382735 T C 0.044383 -4.4467e-05
3:25388569 A G 0.746731 -4.3378e-06
3:25389410 C T 0.473280 5.4425e-05
3:25393949 A G 0.106830 -1.9615e-05
3:25404650 T G 0.062492 3.9696e-05
3:25405178 T C 0.056227 1.0036e-05
3:25408748 A G 0.860929 -2.8154e-06
3:25409774 A C 0.199206 -1.0974e-05
3:25414937 C G 1.868187 -4.6599e-06
3:25416886 T G 0.098809 3.9677e-06
3:25418236 G C 0.029076 -1.9581e-05
3:25421110 C T 0.060892 -3.1325e-05
3:25424561 C T 1.648996 1.1301e-05
3:25425934 C G 0.073375 -2.0770e-05
3:25428328 G C 0.110634 -1.1864e-05
3:25435526 C T 0.341630 5.8787e-05
3:25449650 G T 0.260529 1.4551e-05
3:25451000 A G 1.174090 -3.8356e-05
3:25453181 T G 0.759484 -7.5763e-05
3:25453556 T C 1.562226 1.6961e-06
3:25454666 G A 0.162749 -8.9425e-06
3:25459210 A G 0.070934 1.4953e-05
3:25459811 T C 0.030105 -1.7073e-05
3:25460773 G C 1.933883 7.0431e-06
3:25461007 A G 0.049022 1.3167e-05
3:25466098 G A 0.060736 6.0192e-06
3:25472040 C T 1.140385 -9.3459e-06
3:25473070 A G 0.073008 5.6481e-05
3:25475117 C T 0.293812 1.9417e-05
3:25475426 A G 0.218490 -8.2818e-06
3:25477828 A G 0.036408 -4.7141e-05
3:25480108 T C 0.046458 2.4030e-05
3:25480162 T G 0.424236 -5.0942e-05
3:25480644 A G 0.670620 -1.7419e-05
3:25480760 C G 1.673710 -1.8368e-05
3:25482490 T C 0.047042 2.9412e-05
3:25484121 A G 0.073174 3.1290e-05
3:25489318 C T 0.551800 2.5672e-05
3:25491968 G A 1.241197 -4.8764e-05
3:25492881 A G 0.033838 5.6432e-06
3:25493178 C T 0.543384 1.1546e-04
3:25493364 T C 0.084304 -3.9952e-05
3:25493537 A G 0.154456 -3.4990e-05
3:25494554 C G 0.075972 3.5510e-05
3:25495783 C G 0.074615 3.8472e-05
3:25496845 G A 0.031024 4.0579e-06
3:25499167 G T 0.132462 -4.1377e-05
3:25499525 A G 0.068555 6.5313e-05
3:25500378 G A 0.219824 -3.7071e-05
3:25500790 G A 0.020712 -1.7485e-05
3:25501185 G A 0.035717 -9.5714e-06
3:25506355 A C 0.283955 -2.7583e-05
3:25507245 A G 0.093642 -5.5421e-06
3:25508428 T C 0.734608 -1.0256e-05
3:25508795 G A 0.058129 5.9243e-05
3:25508826 G C 0.120122 -8.6500e-06
3:25509104 C G 0.113101 -5.1996e-05
3:25509579 G A 0.024558 -3.2862e-05
3:25510855 C G 1.535779 -2.4270e-05
3:25511720 G A 0.071489 -3.2162e-07
3:25512246 T C 0.070168 -4.3820e-06
3:25513209 C T 1.256514 5.5617e-05
3:25513628 G T 0.482249 -9.5945e-05
3:25513800 A G 0.092396 -3.7934e-05
3:25515820 T C 1.024740 6.6972e-06
3:25516116 T A 0.030183 1.8683e-05
3:25516209 T C 0.100939 -1.1462e-05
3:25516591 A G 0.293637 -3.4880e-05
3:25517208 T C 1.528836 -3.0625e-05
3:25517646 T C 0.081337 1.1817e-06
3:25518222 G A 0.081451 2.0085e-06
3:25518916 C G 0.080918 -1.8433e-07
3:25519654 G C 0.061966 -1.0444e-05
3:25520058 A G 1.913963 -1.1167e-05
3:25523552 A C 0.602984 1.8045e-05
3:25528222 C T 0.024396 1.6067e-05
3:25528363 A G 1.781053 -4.6749e-06
3:25529280 T C 0.355583 1.9570e-05
3:25530092 T C 0.023753 1.3224e-05
3:25531063 T G 1.126698 -6.2320e-06
3:25532268 G T 0.113198 3.4033e-05
3:25532934 G T 0.110180 1.1857e-05
3:25537445 A G 0.038307 -1.3626e-05
3:25537614 C T 0.178144 1.9248e-06
3:25538883 G A 0.551956 1.4757e-05
3:25540663 A C 0.041365 1.1537e-05
3:25543022 T C 0.024474 1.7828e-05
3:25545298 G A 0.032137 2.3128e-06
3:25545897 A G 0.029320 5.0469e-07
3:25548909 T G 0.027924 4.2760e-06
3:25549012 G A 0.105022 1.8064e-05
3:25549110 T G 1.792994 7.1458e-06
3:25549386 T C 0.024191 3.1545e-06
3:25549425 T C 0.074177 2.2039e-06
3:25550039 G A 0.118979 -3.5455e-06
3:25553292 C A 0.547727 1.5809e-05
3:25554242 T C 0.024256 8.1361e-06
3:25556201 C A 0.448742 6.3938e-07
3:25557055 C T 0.155683 -7.4371e-06
3:25559631 C T 0.283682 2.4331e-05
3:25560167 G A 0.122261 -3.0969e-06
3:25560298 G A 0.079471 -3.3786e-07
3:25565151 T C 0.122238 1.5525e-06
3:25567080 A G 0.838484 1.4461e-05
3:25567528 C A 0.020497 5.6325e-06
3:25568713 T C 0.820795 1.3401e-05
3:25569355 T C 0.645861 4.8744e-06
3:25569630 T G 0.073051 -3.3642e-05
3:25574186 G A 0.367272 1.5119e-05
3:25577867 T C 0.081162 -5.1461e-05
3:25581767 T C 0.083285 3.0012e-05
3:25582568 G A 0.084356 3.1093e-05
3:25582942 C A 0.056435 1.8153e-05
3:25584358 G T 0.083596 3.6489e-05
3:25587021 A G 0.059655 -2.6853e-05
3:25592883 C T 0.299853 1.7029e-05
3:25597341 T A 0.779531 1.4548e-05
3:25598536 T G 1.004732 2.1216e-08
3:25599200 T C 0.048226 2.9743e-05
3:25601048 T C 0.037054 1.8883e-05
3:25602422 T C 0.333957 5.3254e-05
3:25604642 G A 0.486332 -2.3250e-05
3:25605886 G A 0.352838 -4.9802e-06
3:25610568 A G 0.081175 6.0169e-07
3:25611152 G A 0.059983 4.9849e-05
3:25612030 C G 0.059464 5.4883e-05
3:25613569 A G 0.059814 5.5142e-05
3:25613975 T C 0.059636 5.5839e-05
3:25614227 C T 0.377389 3.0862e-05
3:25617841 T C 0.267128 -6.7702e-06
3:25618408 G C 0.700670 2.5880e-05
3:25618808 C A 0.076660 4.5771e-05
3:25621302 G A 0.058973 -1.2710e-05
3:25621341 A G 0.053494 -7.6581e-06
3:25622694 C T 0.046834 2.5732e-05
3:25623740 C T 0.056176 3.8545e-05
3:25624778 T G 0.071411 -3.0537e-06
3:25624804 G T 0.198765 -2.1881e-05
3:25625468 C T 0.056393 4.3574e-05
3:25625573 G A 0.094288 -2.0177e-06
3:25626516 C T 0.120485 2.5730e-05
3:25626609 A G 0.047506 -1.0675e-05
3:25627340 G C 0.132076 -3.7652e-05
3:25627363 C T 0.054585 -2.8423e-06
3:25627428 A G 0.108794 1.7093e-05
3:25629310 C T 0.052651 -1.4022e-05
3:25630066 A G 0.438767 -3.0376e-05
3:25633304 G A 0.053556 -4.7442e-06
3:25634257 T C 0.052787 -2.0167e-06
3:25638355 G A 0.037742 1.4144e-05
3:25639828 A T 0.053543 -4.7015e-06
3:25640522 C T 0.058896 4.9857e-06
3:25642157 C T 0.189446 -2.4033e-06
3:25642436 C T 0.130622 4.2332e-05
3:25646031 T C 0.188310 -1.0348e-06
3:25648590 G A 0.053034 -4.0825e-06
3:25650287 C T 0.121511 3.5260e-05
3:25675637 C T 0.595119 2.9064e-05
3:25710094 A G 0.033828 1.2213e-05
3:25721771 G A 0.331811 1.7441e-05
3:25722553 T C 0.095252 -2.8096e-05
3:25746921 T C 1.948839 -4.8209e-05
3:25748324 T C 1.686839 3.3051e-05
3:25774528 C A 0.124750 -4.5051e-05
3:25785082 C T 1.739847 3.2841e-05
3:25795561 C T 0.060875 -1.1313e-05
3:25803803 C T 0.031374 4.5448e-06
3:25819275 A G 0.046636 5.7765e-06
3:25829250 A G 0.146663 -1.8404e-05
3:25831594 C A 0.166628 -3.3830e-05
3:25842326 T C 0.050898 -4.5151e-05
3:25845435 A G 0.041394 5.4809e-06
3:25846852 G C 0.059639 -3.1375e-05
3:25847265 A G 0.086248 1.1937e-05
3:25850148 C A 0.049859 -3.6273e-05
3:25852583 C T 0.138477 -1.5055e-05
3:25857099 A G 0.056085 -1.1273e-05
3:25858240 C T 0.029751 -2.0111e-05
3:25863660 T C 1.665550 5.1877e-05
3:25872046 T C 0.061538 -2.5033e-07
3:25876664 T C 1.685161 4.3007e-05
3:25877906 T C 0.138928 -6.4564e-05
3:25878889 T C 0.097550 2.4652e-07
3:25882150 T C 0.052404 2.7281e-05
3:25885177 C T 1.721583 4.3037e-05
3:25889690 C T 0.061859 -1.3574e-05
3:25889766 T G 1.978668 -3.3026e-05
3:25894625 A G 0.042131 -1.0556e-05
3:25895944 C T 0.023542 1.1981e-05
3:25898106 G T 0.139652 -6.5884e-06
3:25898413 G A 1.627389 2.2048e-05
3:25905655 T C 0.123806 5.5600e-06
3:25919088 G A 1.638029 8.7982e-06
3:25930075 T C 0.042387 1.0920e-05
3:25930176 G A 0.311476 -1.4441e-05
3:25930262 C T 0.023026 1.1224e-05
3:25931689 T C 0.050946 -9.3493e-06
3:25935344 G A 0.057078 -1.0021e-05
3:25935446 G C 0.590364 5.7249e-07
3:25940874 A C 1.790596 -5.9136e-05
3:25944830 A G 1.637133 -1.0767e-05
3:25949839 A C 0.095976 -2.5836e-05
3:25951732 T C 0.030767 -2.8497e-05
3:25956904 A G 0.088215 4.9340e-05
3:25957220 G T 0.051865 -1.9307e-06
3:25962790 T C 0.067228 -5.2979e-05
3:25969569 A C 0.054858 7.6849e-06
3:25973561 C T 0.047081 -3.1407e-05
3:25983735 A G 1.598089 2.5423e-06
3:26014022 C T 0.229194 2.2800e-05
3:26015500 G T 0.099170 -1.9622e-05
3:26019094 C G 1.781131 -1.3618e-05
3:26022831 C T 0.027924 3.4638e-05
3:26024083 G A 0.062557 2.0554e-05
3:26047071 T C 1.527060 -1.5863e-05
3:26047284 T C 0.049814 1.5744e-05
3:26058176 T C 0.149259 -2.3771e-05
3:26076713 T C 1.405696 -2.8629e-05
3:26087857 G A 1.527888 -1.5980e-05
3:26089400 A G 0.114750 -1.5251e-05
3:26107361 T C 0.051235 -3.0973e-06
3:26107994 A G 0.051213 1.7555e-05
3:26114960 T C 0.097274 2.4671e-05
3:26123461 A G 0.052190 -4.8271e-06
3:26127207 G A 0.037801 4.1200e-05
3:26142036 C T 0.029917 4.0443e-06
3:26145301 T A 0.043543 2.2187e-05
3:26147272 G A 1.662587 -2.2792e-06
3:26154016 C A 0.023363 9.2242e-06
3:26154821 G A 1.958427 -2.0099e-05
3:26172328 G T 0.036006 3.0552e-05
3:26180070 G T 0.104532 -9.9216e-06
3:26186257 A G 0.047120 -1.2848e-05
3:26195973 A G 0.087865 1.4659e-05
3:26222228 G T 0.043968 -1.5540e-05
3:26223735 T C 0.099601 1.3470e-05
3:26224215 T G 0.314316 -4.6273e-05
3:26226661 G T 0.058925 -8.8537e-06
3:26230367 A G 0.045075 -4.0015e-06
3:26242030 A T 0.054929 8.3342e-06
3:26244557 A G 0.051252 5.0600e-06
3:26245648 T C 0.250945 -3.9340e-05
3:26247001 T C 0.061924 6.7020e-06
3:26258075 G A 1.938128 -1.4229e-05
3:26263756 C A 0.038064 2.7843e-05
3:26265574 A G 0.094596 -4.1123e-05
3:26269461 G C 0.063235 -6.1347e-05
3:26269702 A G 0.023477 -1.7995e-05
3:26275819 A G 0.029219 -1.7564e-05
3:26276545 A G 0.041576 3.0989e-05
3:26277342 G A 0.080669 -1.4703e-05
3:26279033 A G 0.128525 -1.8168e-05
3:26292244 A C 0.045143 1.2722e-07
3:26298053 G T 0.024006 -9.5599e-06
3:26301024 T C 0.036344 9.6361e-05
3:26307142 G A 0.093535 1.2115e-05
3:26318147 C A 0.149655 -2.2068e-05
3:26318521 A G 0.087137 6.7022e-05
3:26322962 A G 0.290836 -2.0252e-05
3:26323901 T G 0.033348 -3.6680e-06
3:26353616 G A 0.060447 3.2636e-05
3:26367909 G A 0.321022 -2.8260e-05
3:26368171 G A 0.069263 2.1460e-06
3:26375238 G A 0.312589 -1.3303e-05
3:26377577 C A 0.302887 -1.8145e-05
3:26384182 G A 0.022124 -8.9195e-06
3:26385299 A G 0.108790 9.2437e-06
3:26396178 C A 0.163599 1.3395e-06
3:26402868 G A 0.967915 5.3306e-05
3:26405565 C A 0.430228 6.0307e-06
3:26407977 A G 0.141041 -2.5388e-05
3:26410366 G T 0.040858 1.6871e-05
3:26414023 C A 0.291809 -2.0340e-05
3:26419124 A G 1.466574 2.8682e-05
3:26419470 A G 0.234663 4.4455e-06
3:26423193 C T 0.026736 2.4481e-05
3:26445651 T G 1.447690 8.1083e-06
3:26445973 T C 0.178494 -2.8261e-05
3:26446381 G C 0.055150 2.8468e-05
3:26456875 T G 0.037639 -1.0185e-05
3:26458997 A G 0.039482 -1.6090e-05
3:26460452 G A 0.993557 7.4198e-06
3:26462034 A G 0.143943 8.5680e-06
3:26462610 T C 0.041547 -1.5445e-05
3:26464531 T C 0.275055 1.9532e-05
3:26464863 G A 0.112669 9.7043e-07
3:26469815 G A 0.350273 -7.6482e-06
3:26480016 T G 0.032786 -2.2238e-05
3:26492521 G T 0.628544 -6.3385e-06
3:26513910 C T 0.075657 4.5052e-05
3:26514103 G A 0.276538 -2.1904e-06
3:26514614 T C 0.351929 -6.6323e-06
3:26522075 T C 0.081938 -4.2251e-06
3:26526636 T G 0.720700 -5.6797e-06
3:26544047 A G 0.082256 -2.2040e-05
3:26544115 A G 0.329010 -5.4507e-08
3:26546679 A G 0.869024 -3.8624e-05
3:26549947 C T 0.783669 6.2862e-06
3:26551841 T G 0.124867 1.5648e-05
3:26557468 C G 0.807990 -3.7907e-05
3:26563332 T C 0.194100 1.9521e-06
3:26564649 A G 0.083272 -1.4157e-05
3:26566397 C T 0.748416 2.2430e-05
3:26566870 G A 0.568682 5.0845e-06
3:26567770 C T 0.031173 -4.4819e-06
3:26581146 T G 0.177819 3.4015e-05
3:26582758 T C 0.046269 1.3623e-05
3:26584875 C T 0.077770 1.0522e-05
3:26622423 C T 1.160600 5.5610e-05
3:26626261 G A 0.265100 -1.5879e-05
3:26627590 T C 0.312515 2.6285e-05
3:26628117 A G 0.397260 -3.9524e-06
3:26628445 T C 0.212907 1.0104e-05
3:26639047 T G 1.415385 -1.1942e-05
3:26639145 T G 0.395848 -6.3802e-06
3:26655959 C T 0.038911 6.9525e-05
3:26673459 A G 0.074466 6.3507e-06
3:26673535 A G 1.546824 -3.5204e-05
3:26674541 T C 0.994953 -1.0109e-05
3:26674806 G A 0.022513 9.9881e-07
3:26679585 G A 0.022188 2.2995e-05
3:26681473 A C 0.449034 2.7621e-06
3:26687574 G C 0.109482 9.5811e-06
3:26688001 C A 0.185441 2.9059e-06
3:26695333 G T 0.582389 -2.4343e-05
3:26697920 C A 0.941471 -3.6740e-05
3:26702501 G A 0.076783 7.5786e-06
3:26704577 T C 1.562148 -6.5937e-05
3:26706236 T C 0.339848 1.1773e-05
3:26716169 G A 0.111108 -4.5174e-06
3:26717279 T C 0.025850 2.9005e-06
3:26727905 G A 0.089640 -1.0745e-05
3:26729632 A C 0.341854 7.5520e-06
3:26744293 A G 0.032491 3.7215e-05
3:26751129 A G 0.034214 2.6492e-06
3:26751493 T A 0.190270 8.4980e-06
3:26761295 G A 0.048006 2.0558e-05
3:26761983 T G 0.219742 4.0599e-05
3:26763852 T C 0.039609 3.7917e-05
3:26765155 G A 0.082009 1.0158e-05
3:26765764 A G 0.085683 7.0706e-06
3:26769331 A G 0.178481 -1.1950e-05
3:26774214 C T 0.031975 -2.9661e-05
3:26774378 G T 0.052125 5.1253e-05
3:26775407 G T 0.152729 2.1573e-05
3:26780324 A G 0.448784 -3.1997e-05
3:26780935 G A 0.715883 1.7623e-05
3:26791658 G A 0.086157 2.0681e-05
3:26794261 T C 0.924025 7.3341e-06
3:26809690 T G 0.076092 1.9979e-05
3:26816573 G A 0.041452 -2.1046e-05
3:26833890 G A 0.055257 -1.1369e-05
3:26834210 C T 0.099962 -2.4133e-05
3:26835664 C T 1.698122 3.8970e-05
3:26836274 A G 0.157799 7.4938e-07
3:26837870 T C 0.083668 -1.4772e-05
3:26840140 C T 0.910788 6.3186e-07
3:26840178 G A 1.745242 1.7629e-05
3:26842989 C A 0.079912 1.1614e-05
3:26860692 A G 0.591841 4.9030e-05
3:26877498 A C 0.753794 2.0363e-05
3:26877966 T C 1.411509 -8.5611e-06
3:26878383 T C 0.037772 3.3544e-05
3:26878587 C A 0.797159 -6.8843e-06
3:26879345 T C 0.719369 1.2787e-05
3:26887765 T C 0.077958 -1.2191e-05
3:26887894 T C 0.082129 -3.9805e-05
3:26892154 C T 1.251691 6.6172e-06
3:26897067 G A 0.029193 1.1824e-05
3:26898650 T G 0.190913 -1.8709e-06
3:26901271 G A 0.123461 6.0795e-06
3:26902649 T C 0.096690 -2.1793e-05
3:26903024 A C 0.093178 -2.8380e-05
3:26904673 T C 0.050972 -5.5007e-06
3:26904956 A G 0.161428 4.3356e-05
3:26905529 G A 1.675784 -3.3052e-05
3:26906359 A G 0.031102 -5.6410e-05
3:26907399 A G 1.078159 -2.7623e-05
3:26907937 T C 0.052787 1.2012e-06
3:26908176 C G 0.105830 4.9981e-06
3:26913820 T C 0.316419 1.6569e-05
3:26915838 C T 0.036950 4.1015e-05
3:26917790 A G 0.955162 -9.1183e-05
3:26938175 T G 0.021646 -1.6106e-05
3:26949313 G T 1.146484 -3.6352e-05
3:26958669 T C 1.430088 -1.0472e-05
3:26958728 C T 0.059113 2.3643e-06
3:26964576 C T 0.071963 -2.5786e-05
3:26966866 A G 0.059993 -1.9456e-05
3:26967776 T C 0.024772 -7.6618e-06
3:26968631 T C 1.002272 -7.0647e-05
3:26982392 T C 1.365983 -1.5370e-05
3:26992792 C T 0.350893 -7.5577e-05
3:27010197 G T 0.456697 4.8300e-05
3:27016055 C T 0.171714 5.0262e-06
3:27016393 C T 0.505096 -3.6113e-05
3:27016643 C T 0.128444 -5.0962e-07
3:27020726 A G 1.613718 -2.0761e-05
3:27024452 G A 0.680767 -1.5316e-05
3:27025575 C T 0.374688 -4.2251e-05
3:27026003 A G 0.603503 -3.3565e-06
3:27026361 A G 0.326933 7.0705e-07
3:27026816 T C 0.055867 -2.0812e-05
3:27031282 A G 0.032393 1.0490e-05
3:27040533 G A 0.590016 3.5521e-05
3:27043106 T C 0.041095 1.6650e-05
3:27055824 A G 0.495203 3.7536e-05
3:27060629 C A 0.041573 1.7734e-05
3:27065505 A C 0.804621 -7.5776e-05
3:27069883 C T 0.103198 -4.1379e-06
3:27076710 T C 0.091581 1.3546e-05
3:27077311 C T 0.078455 -1.2460e-05
3:27078669 G A 1.960706 -4.2734e-05
3:27107947 C A 0.068756 -4.7228e-05
3:27108726 C T 0.069996 -4.9152e-05
3:27116527 G A 0.019985 -3.6312e-06
3:27122967 C T 0.107064 3.9829e-06
3:27129707 C A 0.049460 1.0726e-05
3:27131570 C T 0.078760 -2.3259e-05
3:27144387 G T 0.128184 -2.2811e-06
3:27165174 G A 0.936262 -9.0396e-05
3:27165396 T C 0.113828 -1.9614e-05
3:27170867 T C 1.963517 -5.0080e-05
3:27180835 G A 0.522578 2.0778e-05
3:27183498 C T 0.045539 -3.0992e-06
3:27212931 G A 0.032929 1.8981e-05
3:27220257 C T 0.069954 3.1198e-06
3:27233716 A G 0.024308 -1.0376e-05
3:27243119 A G 0.494011 2.4214e-05
3:27253521 C T 1.891359 4.9746e-05
3:27258563 T G 0.164184 1.3330e-05
3:27265394 A C 0.429773 4.4427e-05
3:27272311 C T 0.042673 9.7294e-06
3:27281146 T C 0.106956 6.3732e-05
3:27284632 A G 0.058759 -2.9419e-05
3:27294655 A G 0.042712 6.3121e-05
3:27297190 A C 0.167365 9.6927e-06
3:27313122 T G 0.482333 9.0546e-06
3:27319266 C T 0.055939 -3.4782e-05
3:27326451 G A 0.500497 5.6013e-06
3:27332820 G A 0.483463 7.2517e-06
3:27333462 T C 0.061469 6.9459e-06
3:27338321 C T 0.076494 -4.8669e-05
3:27348094 T C 0.536139 1.5174e-04
3:27368884 C T 0.946454 -1.8918e-04
3:27369071 C A 0.028086 6.1341e-06
3:27385448 T C 0.031848 7.8767e-06
3:27385515 T C 0.047516 -3.9017e-06
3:27404374 A C 0.043439 2.6501e-05
3:27416013 T C 0.944629 4.2260e-05
3:27433163 C T 0.069928 4.8302e-05
3:27434574 C T 0.214481 -8.4390e-05
3:27436597 A G 0.041751 -3.7919e-05
3:27441755 T C 0.240642 6.1163e-05
3:27445430 A G 0.737205 -1.4326e-04
3:27456543 G A 0.273779 -2.4233e-05
3:27463229 T C 0.461686 -8.0787e-05
3:27484949 A G 0.034091 4.1662e-05
3:27502070 T G 0.538992 3.6510e-05
3:27503740 T C 0.035678 -3.4281e-05
3:27511663 C T 0.069182 -9.0266e-07
3:27522408 T G 1.877671 4.6541e-06
3:27530468 A G 0.071768 1.1626e-05
3:27537909 C T 0.489571 4.7780e-05
3:27538598 G A 0.050674 1.0835e-05
3:27549506 G A 0.179738 2.0751e-05
3:27553839 A G 1.753905 -1.0882e-05
3:27565787 T C 0.071217 2.6136e-05
3:27579916 C T 0.637360 3.8801e-05
3:27588090 T G 0.511997 -3.7452e-06
3:27597579 C G 0.052222 -3.2543e-05
3:27597988 T C 0.280725 3.5640e-05
3:27599583 A G 0.031007 -5.4666e-06
3:27602032 T C 0.540774 1.5569e-05
3:27605382 T C 0.049265 2.8300e-05
3:27612399 T C 0.045838 1.0033e-06
3:27623601 G A 1.080110 7.7964e-06
3:27626559 T C 1.079380 3.9392e-06
3:27638500 G A 1.473284 1.3361e-05
3:27639277 A G 0.161707 3.9184e-05
3:27646146 G A 0.061788 -1.4050e-05
3:27649948 G A 0.307867 -1.2499e-05
3:27651544 T C 1.467078 9.9045e-07
3:27652167 C T 0.739497 -2.2384e-05
3:27658425 T C 0.021929 1.3443e-06
3:27663711 T C 1.025717 -2.2382e-05
3:27668458 G A 1.123698 -3.2176e-05
3:27679283 G T 0.239730 -4.2081e-05
3:27696165 A G 0.050086 6.2019e-06
3:27698448 T C 0.058357 -4.4004e-06
3:27703103 A C 0.398643 -1.1496e-05
3:27706375 C T 0.653794 2.2798e-06
3:27710286 T C 0.306055 -4.6337e-06
3:27712444 T C 0.426398 1.9150e-05
3:27721841 C T 0.035775 4.0267e-05
3:27726951 G A 0.450624 -2.3758e-05
3:27731532 A G 0.110923 -5.0455e-06
3:27740764 A C 0.075537 6.6475e-05
3:27740972 A C 0.074842 -7.7874e-07
3:27743934 G A 0.034617 -8.5961e-06
3:27757018 T G 0.773165 3.5167e-05
3:27758317 T C 0.036577 -2.1391e-05
3:27763770 C G 0.021416 -3.6217e-05
3:27770456 A G 0.135273 -6.9363e-07
3:27770591 T G 0.087835 -2.1661e-05
3:27781303 T C 0.041462 -3.1842e-06
3:27782360 A G 0.130781 2.7400e-05
3:27788636 C T 0.045821 -4.9740e-06
3:27788780 T C 0.719184 3.8514e-05
3:27795289 T G 0.045714 -4.4888e-06
3:27804465 C G 0.103503 -2.1037e-05
3:27806690 T C 0.265242 6.3145e-05
3:27809342 C T 0.641327 2.5108e-05
3:27817125 A G 0.242505 5.3169e-05
3:27819955 A G 0.322362 2.6513e-05
3:27823887 A G 0.532072 5.5786e-05
3:27827398 G A 0.702439 -3.6234e-05
3:27827733 G A 0.965763 4.9329e-05
3:27828664 T C 0.028294 -2.8140e-06
3:27832603 C A 0.025756 -7.9636e-06
3:27833251 C T 0.709921 5.6651e-07
3:27834424 A G 0.164619 -5.9955e-05
3:27837478 G A 0.094067 8.7713e-06
3:27837526 A C 0.130482 -1.4418e-05
3:27839867 A G 0.129758 1.0758e-05
3:27840071 T C 0.071963 -5.7019e-06
3:27840692 G A 0.059191 8.5765e-06
3:27841114 C T 0.395777 -2.8149e-05
3:27842622 A G 0.992139 2.8567e-06
3:27850434 A G 0.974585 -1.5541e-06
3:27850945 T C 0.501883 -6.9771e-05
3:27868812 G T 0.048593 -1.9840e-05
3:27871281 T C 0.171435 2.9351e-06
3:27880812 A G 0.033692 2.0136e-05
3:27886406 A G 0.906747 2.7438e-06
3:27887025 C T 0.036074 -4.7021e-06
3:27887171 C A 0.184269 2.5902e-05
3:27889312 T C 1.852010 -6.6538e-05
3:27901738 A C 1.680793 -4.1025e-05
3:27909318 A T 0.065429 9.6110e-05
3:27916603 T G 0.717720 -7.8050e-06
3:27928075 C T 0.313368 -1.9579e-05
3:27932724 G A 0.037168 -1.5310e-05
3:27937774 A G 0.222988 -3.1850e-06
3:27939955 A G 0.153437 1.0756e-05
3:27940673 G A 0.497984 -3.4890e-05
3:27941102 C T 0.257413 2.5147e-06
3:27946545 C T 0.311898 5.3862e-06
3:27952483 A C 1.155193 1.8907e-05
3:27953384 C T 0.054543 7.0637e-06
3:27954178 A C 0.374942 2.3964e-05
3:27954533 G A 0.061190 -5.8298e-05
3:27958186 T A 0.023613 2.3393e-06
3:27966223 G T 0.057743 8.3052e-06
3:27973513 T C 0.956162 -1.4415e-05
3:27974814 T C 0.203666 1.8419e-05
3:27976288 G A 1.528615 -2.3715e-05
3:27977535 G A 0.465623 2.6544e-05
3:27978488 C T 0.730350 1.9646e-05
3:27978568 T G 0.055244 -3.8871e-05
3:27980209 C T 0.116278 2.9467e-05
3:27980314 A G 0.437164 4.9085e-06
3:27993519 T C 0.051398 -9.5033e-05
3:28005778 C T 0.046899 1.0254e-04
3:28011147 A G 0.042553 -8.0013e-06
3:28011817 A G 1.048931 -1.5830e-05
3:28013475 A C 0.071103 -1.1474e-05
3:28013952 A G 0.035951 -7.7722e-06
3:28017802 T C 0.027817 -2.2436e-05
3:28018072 G A 0.544841 -1.0414e-05
3:28018354 T G 0.215153 -4.5735e-05
3:28018999 G A 0.329250 1.7156e-05
3:28023885 A C 0.268680 -2.1745e-05
3:28026396 G A 0.542683 -6.3947e-06
3:28029997 C A 0.047642 -1.5583e-05
3:28030529 T C 0.153122 -1.2755e-05
3:28031101 C T 0.025590 9.4318e-06
3:28034274 C A 0.232041 -6.6462e-07
3:28039368 C A 0.606953 2.8783e-05
3:28040772 G C 0.048600 -3.0517e-05
3:28044301 G T 0.062765 -5.2662e-05
3:28047830 G A 1.502632 -5.7238e-06
3:28049016 C A 0.038515 -8.0519e-06
3:28049233 A G 0.138019 -1.1708e-04
3:28051829 T C 0.129216 -2.9202e-05
3:28052328 C T 0.703293 1.3717e-04
3:28056821 T C 0.077270 4.1820e-05
3:28056877 A C 1.283026 -1.1562e-05
3:28058846 T C 0.027395 -1.4767e-05
3:28068309 C T 0.037330 -9.0385e-06
3:28076413 C T 0.129560 -3.4769e-05
3:28077590 G A 0.123293 -2.4599e-05
3:28079085 T C 0.940968 2.6766e-05
3:28081442 G A 1.509475 2.1571e-05
3:28088168 A G 0.051849 3.8870e-05
3:28094426 C T 0.041021 -1.3058e-05
3:28095247 C T 0.617356 -8.1212e-06
3:28099273 T C 0.429196 1.2271e-05
3:28112997 T A 0.069733 -9.9074e-07
3:28120381 T C 0.167170 4.4469e-06
3:28126595 A G 0.490327 2.8942e-05
3:28140839 T C 0.025324 4.0807e-07
3:28141773 T C 0.037729 2.6573e-05
3:28143536 G C 0.037171 -3.8041e-05
3:28150719 C A 1.424642 -1.8502e-06
3:28169400 A G 1.521273 -3.5236e-05
3:28170221 A G 0.048863 -2.6047e-05
3:28180249 C T 0.499542 -3.0097e-05
3:28180519 A G 0.579838 3.9196e-06
3:28185997 A G 0.059756 -2.0258e-05
3:28188527 C T 0.056143 2.0655e-05
3:28188749 G C 1.932746 -3.3756e-06
3:28197450 T C 0.610384 -1.3549e-05
3:28201573 C G 0.090153 -1.0133e-05
3:28206877 A G 0.979606 -5.2296e-06
3:28208463 T G 0.138558 -2.7052e-05
3:28216863 C T 0.107885 -4.5365e-06
3:28252964 A G 0.044659 7.4321e-06
3:28265793 A G 0.270952 4.3373e-06
3:28272809 G A 0.469054 -3.5354e-05
3:28274759 T C 0.037252 -5.1065e-05
3:28275361 T G 0.473034 -1.5870e-05
3:28294794 T C 0.085099 -1.3386e-05
3:28304171 T C 0.051842 -2.7748e-06
3:28305941 C A 1.943542 -1.0468e-05
3:28307354 G A 0.094178 2.4197e-05
3:28308449 A G 0.026846 -2.1282e-05
3:28318747 A G 0.237491 1.7025e-05
3:28320202 A G 0.145364 -6.2759e-06
3:28328583 T C 0.566069 1.0227e-07
3:28338997 A G 0.036577 -8.3110e-06
3:28343334 G A 1.085651 -1.9583e-05
3:28351763 G A 0.102980 1.9982e-06
3:28366936 C G 0.097615 6.5032e-05
3:28370419 A G 0.505625 -2.9374e-05
3:28377006 A G 0.041592 -3.0779e-05
3:28390898 T G 0.058814 4.4763e-05
3:28405162 G C 0.043225 -4.0015e-05
3:28412966 T C 1.446077 -5.4240e-06
3:28413818 A G 1.082697 -3.3169e-05
3:28421095 C T 0.041634 -5.0150e-06
3:28432956 G A 0.021731 -1.6322e-05
3:28449857 C T 0.071330 5.4157e-05
3:28478302 C A 0.555750 -4.4277e-06
3:28505809 A G 0.051914 1.4363e-05
3:28531268 A G 0.087731 -9.9749e-06
3:28539616 G A 0.567886 -5.1003e-05
3:28559193 T C 0.310428 2.0082e-05
3:28561869 C T 0.060875 4.1806e-06
3:28574218 G A 0.022695 -4.4317e-06
3:28610263 C T 0.028453 1.9296e-05
3:28616570 G A 0.143229 -6.0038e-06
3:28619593 G T 0.051193 -4.5369e-05
3:28624219 G T 1.479856 -4.0955e-05
3:28625838 A G 0.065300 6.9864e-05
3:28629129 G A 0.576699 9.2577e-06
3:28632509 G A 0.044938 2.1864e-05
3:28633412 A G 0.025980 1.1091e-05
3:28635734 C T 0.081655 1.0455e-05
3:28635895 A C 0.023951 -4.8423e-06
3:28641634 G A 0.666589 -1.7078e-07
3:28642586 C T 0.055101 -4.5054e-07
3:28647903 C G 0.614240 -5.8832e-06
3:28648163 G A 0.244099 2.0174e-05
3:28648944 A G 0.137123 -2.6114e-07
3:28649011 A G 0.180793 -2.3331e-05
3:28652496 G A 0.431124 3.7248e-05
3:28656509 A C 1.488273 -3.4848e-06
3:28657623 C T 1.008832 -1.1516e-05
3:28658955 C T 0.130972 3.5067e-05
3:28679224 C T 0.055715 1.9998e-05
3:28681920 G A 0.024474 -1.0183e-05
3:28682296 C A 0.173496 -6.5558e-07
3:28683727 A G 0.050550 4.3920e-05
3:28685190 G A 0.107236 -3.0732e-05
3:28705194 T G 0.084336 8.1984e-05
3:28705764 G A 1.291186 -3.2537e-05
3:28706442 C G 1.813696 1.1565e-05
3:28707647 C T 0.090325 3.0705e-05
3:28711243 A G 0.240019 -3.0143e-05
3:28712239 A G 0.770991 1.0487e-05
3:28717962 G A 1.785532 -1.1946e-05
3:28722206 T C 0.036392 -4.7996e-06
3:28733649 T C 0.940387 -1.8917e-05
3:28743773 A G 0.091516 -4.9944e-06
3:28744453 T C 1.889246 -2.8012e-05
3:28747508 T C 0.249805 2.5875e-05
3:28748164 A G 0.359521 -1.7658e-05
3:28749353 T G 1.780056 1.1440e-06
3:28750901 A G 0.056922 -2.2013e-05
3:28752588 T C 0.935869 -2.0934e-05
3:28752749 T G 0.133270 -1.4771e-05
3:28757739 G A 0.045555 1.0365e-05
3:28763088 T C 0.067351 -2.3236e-05
3:28771060 A G 0.138892 1.2032e-05
3:28772553 G A 1.769277 -2.0198e-05
3:28780713 G T 0.242372 -5.1301e-05
3:28790651 A G 0.042407 -4.8753e-05
3:28797358 T G 0.161759 2.8264e-05
3:28798728 G A 0.128561 1.7736e-05
3:28799676 G A 0.279612 -9.8093e-05
3:28801945 C T 0.427754 -2.4143e-05
3:28803148 G A 0.751418 2.6435e-05
3:28817956 A C 0.440585 7.3153e-07
3:28823318 G A 0.319503 1.1089e-05
3:28823365 G A 0.129664 5.0717e-06
3:28827335 T C 0.053543 3.0164e-06
3:28833580 A G 0.075985 2.9792e-05
3:28834102 G C 0.062745 -1.1881e-05
3:28835187 A C 0.532322 1.5357e-05
3:28835894 G A 0.070957 -2.9027e-06
3:28837429 C T 0.021715 -4.7688e-06
3:28838645 G A 0.038320 1.0348e-05
3:28844038 A G 0.460888 1.2940e-05
3:28852864 C A 0.050680 -3.6720e-05
3:28857037 C T 0.087709 3.7168e-05
3:28860034 T C 0.084531 -3.1194e-05
3:28862496 G A 0.022124 -3.5662e-07
3:28868231 A G 0.288862 -1.2531e-04
3:28871098 C T 0.021169 -2.2100e-06
3:28871192 A G 0.106249 -8.2193e-06
3:28874276 C T 0.064134 -2.9474e-06
3:28876742 A G 0.031400 3.5000e-06
3:28879216 T G 0.662723 6.1563e-07
3:28880497 G T 0.093438 -2.1393e-05
3:28882188 T C 1.062463 -6.6702e-05
3:28885804 G C 0.998075 -7.0169e-05
3:28890121 G T 1.180400 3.4532e-05
3:28892989 G A 0.107210 3.9481e-05
3:28899137 A G 0.044296 -1.9649e-05
3:28901581 A G 0.045493 1.1271e-05
3:28901910 A G 0.121501 -1.5924e-05
3:28923278 T C 0.177313 -1.6922e-05
3:28924115 G T 0.062073 -2.5475e-05
3:28926221 A G 0.953598 5.2821e-06
3:28928860 G T 0.975591 1.5215e-05
3:28934657 T C 0.060992 -5.1073e-05
3:28936185 A G 0.020744 4.9236e-06
3:28943660 G A 0.051245 5.0984e-05
3:28947253 T C 0.028544 -4.2152e-06
3:28950624 T G 0.074333 3.2288e-05
3:28953410 C G 0.208603 1.4544e-05
3:28959211 A G 0.788758 1.1847e-06
3:28964850 A G 0.168585 -1.5568e-05
3:28965742 C T 0.023854 1.4225e-05
3:28968149 A G 0.027096 4.4116e-07
3:28971268 C T 0.103350 4.8386e-06
3:28972456 G T 0.070201 4.1860e-05
3:28975175 C A 0.068237 -1.5248e-05
3:28980045 C T 0.046474 2.4669e-06
3:28984533 T C 0.440472 -1.7820e-05
3:28987716 C T 0.152908 -1.8500e-05
3:28990378 A G 0.037642 -9.3412e-06
3:28992331 G A 0.093376 -9.4581e-06
3:28998293 G A 1.252486 -5.2293e-06
3:28999747 C T 0.198969 -2.1370e-06
3:29014823 T G 1.065757 3.9361e-06
3:29019592 G A 0.120303 -3.0349e-05
3:29020597 G A 1.195184 -8.8887e-06
3:29020602 T C 0.053316 3.3716e-05
3:29022558 T C 0.228233 -3.4132e-05
3:29024237 C T 0.430039 -1.1024e-06
3:29024646 G A 1.748445 -3.4886e-05
3:29026168 C T 0.267813 1.2987e-05
3:29036305 C G 0.023276 -4.3675e-06
3:29055276 A C 0.729762 7.7999e-06
3:29061635 A C 0.084180 1.6321e-05
3:29068994 T C 0.137448 -4.2418e-05
3:29072325 T C 1.009218 -4.2247e-05
3:29077542 A T 0.048003 3.9667e-05
3:29091210 G A 0.233531 6.6967e-05
3:29105651 G A 0.292374 5.8105e-05
3:29109955 T C 0.034370 2.2900e-05
3:29117275 T G 0.145173 -4.0836e-06
3:29125012 C G 0.021569 -1.4259e-06
3:29129385 A G 0.036243 8.9474e-07
3:29134109 A C 1.583366 -3.4922e-05
3:29140582 C T 1.862179 8.3745e-07
3:29142706 T C 0.746952 -2.2870e-05
3:29143001 T C 0.687404 -2.8112e-05
3:29146469 C T 0.955724 1.9462e-05
3:29153755 A G 0.219979 9.4646e-06
3:29163053 G T 0.092564 -4.0338e-05
3:29163590 T C 0.108988 1.8518e-05
3:29164637 T C 0.665673 -6.0686e-05
3:29164749 G A 0.048645 1.7248e-05
3:29168440 T G 0.027615 1.6648e-05
3:29170975 A C 0.324953 1.8456e-05
3:29178581 G T 1.115198 -1.1934e-05
3:29179025 G T 0.288466 -9.2767e-06
3:29179666 C T 0.064686 -1.5925e-06
3:29180766 C T 0.165018 -1.3373e-05
3:29182000 T C 1.952218 -3.7060e-05
3:29184776 G A 0.066961 -1.6816e-06
3:29200846 G A 0.077043 -8.8683e-06
3:29203494 G A 0.626220 -5.0207e-06
3:29207034 T C 0.054984 1.9905e-05
3:29208959 T C 0.073177 -3.3365e-05
3:29214397 T C 0.822697 -2.1852e-05
3:29215091 C A 0.305176 -2.5154e-05
3:29218259 C T 0.742827 -3.4852e-05
3:29220270 T C 0.224507 -1.4679e-05
3:29220495 G A 0.303329 2.5137e-05
3:29221465 A G 1.779819 -4.0136e-05
3:29223853 A G 0.129239 -7.0563e-06
3:29225338 G A 0.514950 -4.6407e-06
3:29228968 T C 1.066504 -1.3954e-05
3:29229641 A C 0.089426 -6.2346e-06
3:29229732 G A 0.055101 3.5254e-05
3:29240809 A C 0.484274 -6.2140e-06
3:29242361 A G 0.041147 -3.6569e-05
3:29242739 A G 0.211047 -2.4594e-05
3:29243841 G A 1.058827 -9.4532e-06
3:29255276 A G 0.137234 2.2131e-05
3:29255364 C T 0.762367 -4.0350e-05
3:29258041 G T 0.022620 2.9096e-05
3:29258177 G A 0.810697 -1.2137e-05
3:29258867 G T 0.059892 1.6553e-05
3:29259518 G C 0.041326 6.1758e-06
3:29262136 T C 0.212348 -1.0257e-05
3:29262216 A G 0.135533 3.3462e-05
3:29267732 A G 1.825673 -5.6237e-05
3:29281460 G T 0.247127 6.4738e-05
3:29281716 T G 0.115220 3.3331e-05
3:29283794 G A 0.620871 5.8078e-06
3:29284286 C T 0.131323 3.8861e-05
3:29287021 G A 0.063372 -7.5670e-06
3:29291870 G A 0.040287 9.5947e-06
3:29296192 A G 0.445743 -3.8012e-05
3:29296791 A G 0.706766 6.6384e-06
3:29298404 A G 0.035912 -2.6543e-06
3:29298902 G A 0.601880 2.4153e-05
3:29301281 A G 0.037564 -1.8926e-06
3:29301298 T C 0.183198 -8.8650e-06
3:29304713 A C 1.778742 -4.2824e-05
3:29305016 G T 0.574527 1.1565e-05
3:29305716 G A 1.116502 -5.1046e-05
3:29307067 G T 0.263938 -2.9686e-06
3:29307632 A G 0.041319 3.4253e-05
3:29308555 A G 0.049142 1.3907e-05
3:29310343 G A 0.128194 -1.5537e-05
3:29310929 T C 0.412885 -3.5708e-05
3:29313175 A G 0.187479 -2.7740e-05
3:29319042 C T 0.586118 7.3360e-06
3:29320253 G A 0.361514 9.5521e-06
3:29320833 G A 0.242100 -6.6406e-06
3:29321031 A G 0.606421 1.3632e-05
3:29322067 T C 1.632758 6.7883e-06
3:29325250 T C 0.425414 8.5514e-06
3:29326686 G C 1.378619 -1.4248e-05
3:29329020 A C 1.851776 1.0334e-05
3:29330556 C T 0.137243 2.0045e-05
3:29332630 G T 1.817870 1.4814e-05
3:29338902 C T 0.477727 2.8855e-05
3:29343465 T C 0.400772 3.1952e-05
3:29349070 C A 0.102487 6.6945e-08
3:29352756 G A 0.559847 -2.4630e-05
3:29354883 T C 0.106681 -9.8097e-06
3:29357647 A G 0.173308 -2.2359e-05
3:29364780 C T 0.262935 -3.7376e-05
3:29366965 A G 0.290242 -1.4515e-05
3:29367463 C G 0.725656 9.4403e-05
3:29369360 C T 0.117255 -5.4563e-06
3:29375497 A G 0.616674 -2.2295e-05
3:29376271 C A 0.203367 1.5872e-05
3:29387659 A C 0.087225 -1.1784e-05
3:29389202 G T 0.212491 -7.3969e-06
3:29390570 C T 0.604658 -1.7401e-05
3:29392199 T C 0.053322 -7.2033e-06
3:29404377 T A 0.083599 -1.6845e-05
3:29404529 A G 0.335722 2.1590e-05
3:29407073 A G 1.381797 5.0238e-06
3:29407800 C T 0.407526 4.0750e-06
3:29410916 G T 0.270504 4.3948e-05
3:29411273 G A 0.361627 1.6933e-05
3:29411413 C T 0.219392 -3.1791e-05
3:29413111 G A 0.049869 2.2646e-05
3:29413200 G A 0.599244 -2.3516e-05
3:29413352 G A 0.270410 -2.7843e-05
3:29413405 G T 0.251986 -1.0410e-05
3:29414617 G C 1.871212 -4.7174e-05
3:29414861 A C 0.338186 2.6918e-05
3:29419633 T G 0.021585 1.0476e-05
3:29422762 A G 0.681033 -6.4359e-06
3:29422997 C T 0.589656 6.3194e-06
3:29423284 A C 1.859196 -1.4753e-05
3:29424794 T C 0.458901 -1.3133e-05
3:29427676 G T 0.978311 1.7808e-05
3:29428187 T C 1.258001 -2.2902e-06
3:29428333 A G 0.063823 -1.5429e-05
3:29428965 A G 0.101189 1.8601e-05
3:29432111 A G 0.028904 2.5358e-05
3:29446983 C T 1.484329 -4.2699e-06
3:29451471 C T 0.234306 -3.2301e-05
3:29457052 G A 0.036191 -1.9777e-05
3:29458158 G T 0.816095 -4.4261e-06
3:29461250 A G 0.028576 -7.6211e-06
3:29461454 G A 0.496845 2.7469e-06
3:29471682 A G 0.047499 1.9760e-06
3:29476428 A G 0.775976 8.2465e-06
3:29476620 G A 0.120891 -9.3580e-06
3:29479352 C T 0.651285 -1.6170e-06
3:29482326 G T 0.815731 -6.5300e-05
3:29490420 C T 1.349319 -1.3083e-05
3:29490856 G A 0.074641 1.7496e-05
3:29498599 C A 0.576933 -6.2964e-06
3:29516639 A G 0.266726 -2.2316e-05
3:29518003 G A 0.051297 -1.1120e-05
3:29520349 G A 0.113831 1.5425e-05
3:29520501 G T 1.100530 4.6563e-05
3:29520535 A G 0.085664 -7.6918e-06
3:29543600 A G 0.118109 -1.8319e-06
3:29545682 T C 0.060762 -2.3354e-05
3:29551939 T C 0.084885 4.6269e-05
3:29562809 C T 0.802365 6.4053e-06
3:29571564 A C 0.035071 -2.8222e-05
3:29575463 T G 0.112637 -5.0546e-06
3:29575660 G A 0.092821 4.0521e-06
3:29579853 C T 0.055926 1.6332e-05
3:29582632 G T 0.112497 -1.3752e-05
3:29586445 C T 0.114633 -5.2924e-06
3:29588982 T C 0.048911 1.5609e-05
3:29590794 C A 0.025726 4.5383e-06
3:29591201 G A 0.405183 2.3106e-05
3:29591658 T C 0.050336 2.5918e-05
3:29596812 A G 1.061693 1.2609e-05
3:29604960 T G 0.079477 -1.8530e-05
3:29609335 G A 0.111676 1.0959e-05
3:29635478 G A 0.213682 -1.7419e-06
3:29637957 T C 0.057766 9.2910e-06
3:29640134 G T 0.449076 -1.1483e-05
3:29641319 A G 0.170091 -7.2369e-06
3:29645035 T C 0.064037 2.4896e-05
3:29654204 A C 0.033796 -2.1843e-05
3:29658428 A G 0.119381 1.2605e-05
3:29666340 G T 0.054374 1.3033e-06
3:29667872 C T 0.054137 -1.9856e-05
3:29668600 G C 0.024155 3.8625e-05
3:29677966 T G 0.517219 -8.5817e-06
3:29683618 T G 0.101370 7.8868e-05
3:29700225 A G 0.299616 -5.1039e-06
3:29702869 G A 0.064053 9.0007e-06
3:29708198 T C 0.059834 -2.2734e-05
3:29725977 T G 0.092571 5.7472e-06
3:29727298 G T 0.365058 2.1031e-05
3:29727696 C T 1.927754 -5.8567e-05
3:29732963 T C 1.054793 1.9918e-07
3:29741384 A G 0.070684 3.0949e-05
3:29746737 G A 0.058444 -3.9624e-05
3:29749465 A G 0.128282 -1.8384e-05
3:29760653 G C 0.090052 -5.8338e-06
3:29762928 A G 0.056198 -1.3291e-06
3:29763395 G A 0.276012 -2.7466e-05
3:29774064 G A 0.721644 2.4494e-05
3:29774793 C T 0.084262 -3.7040e-06
3:29778159 T C 1.008368 2.4242e-06
3:29779089 G A 0.035931 -1.5459e-05
3:29782808 G A 0.115795 -1.7793e-06
3:29787606 T C 0.290436 -3.8203e-06
3:29795977 T C 0.090039 4.3932e-06
3:29804509 C T 0.858599 -3.3282e-05
3:29808247 G C 0.445493 -4.5977e-06
3:29809870 C T 0.138431 -6.2971e-06
3:29810486 C T 0.082363 8.5807e-06
3:29811334 T G 0.357427 5.2964e-06
3:29811532 A G 1.919198 1.2167e-05
3:29815295 T C 0.076507 -1.0077e-05
3:29816685 A G 0.423629 -4.1024e-05
3:29817081 A G 1.079094 -4.8746e-05
3:29822132 C T 0.068844 -1.4395e-05
3:29831283 A T 0.575076 5.2721e-06
3:29831996 G T 0.165200 -6.6933e-06
3:29841844 G A 0.572301 -1.5423e-05
3:29843576 G T 0.938167 -8.5373e-05
3:29853403 A G 0.818448 -1.4054e-05
3:29867910 C T 1.136640 -4.2204e-05
3:29869650 A G 0.050142 5.6815e-06
3:29869893 C T 0.960709 -5.2372e-05
3:29879422 T C 0.033224 8.3164e-06
3:29879955 A G 0.295240 -3.3543e-05
3:29883837 C A 0.142777 -1.3578e-05
3:29886761 A G 1.052462 -1.8603e-05
3:29891253 G T 0.111131 1.8659e-05
3:29891801 C T 0.805773 -1.5024e-05
3:29898708 A G 0.150253 -1.4842e-05
3:29898955 C T 0.216185 6.6244e-06
3:29907220 A G 0.143070 6.1066e-06
3:29907310 A G 0.193214 7.0029e-06
3:29908532 C G 0.138925 3.0149e-05
3:29918606 G A 0.277817 -1.4993e-06
3:29919864 G A 0.058798 -1.6936e-05
3:29922461 T C 0.094551 8.8425e-06
3:29928668 T C 0.162911 -4.0234e-06
3:29931832 T G 0.523354 3.2233e-05
3:29932963 G C 0.144819 1.6718e-05
3:29934033 A G 0.041108 2.7829e-05
3:29935924 G T 0.047311 2.2203e-06
3:29936507 G C 1.809879 5.8858e-05
3:29942993 C T 0.139655 4.8487e-06
3:29947132 C T 0.100432 3.8747e-05
3:29952112 T G 0.058659 1.3135e-05
3:29954690 G A 0.181477 1.8973e-05
3:29963007 A G 0.669964 1.1287e-05
3:29964567 A C 1.791618 -7.8219e-06
3:29968403 G A 1.358268 1.5066e-05
3:29968707 T C 0.396867 -2.5827e-05
3:29974110 C T 0.055270 7.6730e-06
3:29977739 C T 1.838790 -3.4968e-05
3:29988112 G A 1.601335 -1.6536e-05
3:29988484 C T 0.048564 1.7551e-05
3:29988575 G A 0.060853 5.9149e-06
3:29993977 G T 0.067779 7.0641e-06
3:29994472 T C 0.026742 -1.6198e-05
3:29998336 T C 0.367502 -3.0172e-05
3:30004183 G T 0.438488 -2.8460e-05
3:30015766 G A 0.048194 -1.2052e-05
3:30020751 A T 0.025720 3.3525e-05
3:30024496 G A 0.380933 -3.9366e-05
3:30029457 G C 0.044111 -2.1895e-05
3:30031055 T C 0.338861 -4.7556e-05
3:30031919 A G 0.038207 -2.4415e-05
3:30032530 G A 0.092951 -1.3267e-05
3:30032626 G C 0.048908 -7.8225e-07
3:30033032 A G 0.050677 -2.3293e-05
3:30042389 G A 0.034013 6.2029e-06
3:30043482 T G 1.656371 9.0296e-05
3:30049871 T G 0.045123 -7.9199e-06
3:30055362 T C 0.060119 2.3713e-05
3:30057161 G T 0.197291 7.2172e-05
3:30059761 A C 0.111527 -2.3452e-05
3:30064457 A C 0.318799 -2.1131e-05
3:30069645 T C 1.091922 8.1267e-05
3:30071334 T C 0.037652 -1.2204e-05
3:30075598 C T 0.098842 1.7174e-05
3:30086319 T C 0.505778 -3.9267e-05
3:30088848 A G 0.060687 2.9286e-05
3:30100854 C T 0.691871 2.9282e-04
3:30108616 T C 0.469885 -5.7414e-05
3:30111258 G A 0.026830 3.0742e-05
3:30113494 T C 0.035889 -4.1150e-06
3:30114498 G A 0.119122 -2.9175e-05
3:30117400 A G 1.388013 2.8175e-06
3:30118293 C G 0.059123 -2.1268e-05
3:30124641 C T 0.465224 3.0845e-05
3:30124665 G A 0.434558 -5.1945e-05
3:30131803 C T 0.065511 1.9585e-06
3:30138316 C T 0.020299 -5.0534e-05
3:30142543 A C 0.038937 1.8361e-06
3:30149009 A G 0.515028 3.2998e-05
3:30156811 C A 0.680062 6.5963e-05
3:30160082 C A 0.090338 1.8028e-05
3:30161722 T C 1.412817 -2.2405e-05
3:30163689 G A 0.564501 -6.0753e-05
3:30164452 C A 1.533137 -3.7686e-05
3:30170154 G C 0.108790 1.6278e-05
3:30174447 G A 0.020546 -1.0286e-05
3:30174978 A G 0.134309 -5.3085e-07
3:30176020 T C 0.294828 -5.5417e-05
3:30177040 G T 0.191228 -4.7173e-05
3:30179099 T C 0.140492 -1.6238e-05
3:30193458 T C 0.163525 -5.4073e-05
3:30197661 T C 0.030024 -9.7014e-06
3:30197892 T G 0.410113 -5.2756e-05
3:30199721 C T 0.334346 -1.1690e-05
3:30200658 G A 1.192955 3.8098e-05
3:30203272 C G 0.068036 -8.3952e-06
3:30203332 A C 0.112224 -2.6681e-07
3:30204398 A G 0.052569 4.6029e-06
3:30205492 T G 0.030624 4.1834e-05
3:30207139 T C 0.293939 -1.2094e-06
3:30211106 C T 0.948518 3.7019e-05
3:30212323 T C 0.498423 2.2058e-05
3:30214595 A G 0.069759 -3.9279e-06
3:30216669 C A 0.133283 -2.4678e-05
3:30218021 A C 0.057850 -8.0388e-05
3:30221580 G A 0.163398 -1.7043e-05
3:30223355 G A 0.226861 -4.1696e-05
3:30226351 C T 0.039382 2.1096e-06
3:30228083 A G 1.143823 -3.1937e-05
3:30228163 C G 0.555857 5.2889e-06
3:30234374 C T 0.033250 -3.1927e-06
3:30238641 G A 0.025817 6.0767e-06
3:30241505 A G 0.058272 3.6046e-05
3:30243568 T C 0.922412 -3.6396e-05
3:30251789 G A 0.457356 -6.2078e-05
3:30259173 A C 0.198213 -1.5165e-05
3:30261201 T C 0.048970 5.5569e-06
3:30261698 A G 0.049132 5.2635e-06
3:30267069 A C 1.275934 -4.5471e-05
3:30267512 C T 0.071934 -5.7447e-05
3:30267757 G A 1.340124 3.3264e-05
3:30268158 T C 0.068373 -3.1463e-06
3:30268517 A G 0.080935 2.1699e-06
3:30268632 T C 0.432746 -1.8295e-05
3:30268817 G A 0.526135 -2.0479e-05
3:30272520 A C 0.795886 -4.8782e-06
3:30272656 A G 0.059720 2.5399e-05
3:30273529 A G 0.503632 -2.3915e-05
3:30273860 A G 0.065767 5.9552e-05
3:30278181 C T 0.099011 9.6716e-06
3:30278290 A G 0.192094 7.4935e-05
3:30283362 T C 0.146166 -4.3712e-05
3:30287710 G C 0.107249 1.0658e-05
3:30293504 T C 0.103156 1.6218e-05
3:30298480 G A 0.043757 3.5006e-05
3:30300995 T C 0.211109 1.5502e-05
3:30301746 A G 1.305799 6.2724e-05
3:30309919 C T 0.307665 7.2650e-05
3:30327000 C T 0.581668 1.6909e-05
3:30327788 A G 0.092480 3.5298e-05
3:30329210 T C 0.204575 -2.5080e-05
3:30334388 A G 0.040881 -2.0213e-05
3:30343405 A G 0.172905 -3.9595e-05
3:30344018 A G 0.285717 -1.9014e-05
3:30346968 G A 0.379353 -6.7070e-05
3:30353373 C T 0.038849 -6.7605e-06
3:30358258 A G 1.359472 -7.9310e-06
3:30366119 T G 0.071629 -1.4737e-05
3:30374293 T C 0.113919 -6.1083e-05
3:30404539 C T 0.048428 -2.9262e-05
3:30412370 G A 0.041855 5.0962e-05
3:30416336 G A 0.176060 -1.4851e-05
3:30416768 A G 0.076274 1.5488e-05
3:30432472 A G 0.062135 3.0925e-05
3:30433754 A G 0.593600 -2.6506e-05
3:30438344 G A 1.733667 9.5965e-07
3:30442007 C T 0.328653 3.5300e-05
3:30448990 G A 0.049139 -1.0935e-05
3:30451023 C T 0.063946 1.7245e-06
3:30461041 T C 0.590802 -2.8668e-05
3:30475853 A G 0.254927 -8.8805e-07
3:30476306 A G 0.199729 9.0452e-06
3:30476636 C G 0.585904 3.1692e-05
3:30478897 G A 0.632969 -1.6959e-05
3:30482802 T G 0.104746 2.7157e-05
3:30482828 A G 0.079776 -6.2362e-06
3:30484593 A G 0.103412 -7.1322e-06
3:30486881 A G 0.043205 -6.3323e-06
3:30493351 T C 0.748137 -1.1735e-05
3:30500840 T G 0.025100 4.8464e-06
3:30503895 A G 0.048937 1.0575e-05
3:30509034 G A 0.031728 1.2024e-05
3:30510038 G C 0.220551 3.2891e-05
3:30512600 T C 0.909097 4.8790e-05
3:30514360 C T 0.688719 1.2315e-05
3:30515102 A C 0.040660 1.3497e-05
3:30519793 C T 0.034575 2.0682e-05
3:30522730 A C 0.125185 -1.6648e-05
3:30524347 G A 0.183704 4.2997e-05
3:30527314 A G 0.144881 -3.2162e-06
3:30530203 G A 0.029268 6.2324e-06
3:30535423 G A 1.259887 -9.6951e-06
3:30538644 C T 0.039171 -1.5571e-05
3:30541225 G A 0.721369 3.2515e-05
3:30545947 T C 0.035441 1.6699e-05
3:30546843 A G 0.071230 -1.5551e-05
3:30547672 G A 0.051859 -7.2421e-06
3:30547738 G T 0.224170 1.1237e-05
3:30548589 T C 0.127590 -6.8981e-06
3:30550515 T C 0.066062 -6.7012e-06
3:30552365 C T 0.079159 -3.2637e-06
3:30552484 C T 0.034863 1.1166e-05
3:30556471 G A 0.144985 -1.2986e-05
3:30558413 A G 0.186479 1.3149e-05
3:30559496 C T 0.629431 -9.4532e-06
3:30559862 G A 0.070723 2.3780e-05
3:30560484 G C 0.130755 1.3204e-05
3:30561621 A G 0.259903 1.0518e-05
3:30563111 T C 0.153469 -1.0462e-05
3:30567666 T C 1.473822 3.0710e-06
3:30572492 T G 0.101043 -2.7735e-05
3:30573905 G A 1.210170 6.7031e-05
3:30575578 C T 0.047237 -7.0282e-06
3:30583266 C T 0.059821 -2.0762e-05
3:30586611 C T 0.176463 -8.1365e-06
3:30590736 T C 0.284617 -2.1418e-05
3:30594168 C T 1.396127 5.9115e-05
3:30594447 T G 0.045659 8.8450e-06
3:30597118 T C 0.059483 -1.9806e-05
3:30597411 A G 0.109511 -1.5079e-05
3:30599097 T C 0.031825 -1.1590e-05
3:30603419 A G 0.025382 1.1788e-05
3:30607637 A G 1.603104 2.4720e-05
3:30619738 T C 1.527320 3.6465e-05
3:30624661 A G 0.095609 -2.5130e-05
3:30628250 A G 0.134536 -1.9775e-05
3:30641445 C T 0.035526 1.2234e-05
3:30647096 T G 0.042309 1.1899e-05
3:30647406 G T 0.059334 -1.3756e-05
3:30654362 A C 0.044799 9.9949e-06
3:30656168 A G 0.857171 1.6120e-05
3:30663914 G A 0.085391 -2.2741e-05
3:30665228 A G 0.480768 6.0525e-06
3:30667425 C T 0.746102 3.8295e-05
3:30669251 T C 0.023237 1.7305e-05
3:30671584 C G 0.056640 -1.4492e-06
3:30677116 A G 1.189832 2.0444e-05
3:30677269 G A 0.618171 6.4349e-05
3:30677449 G A 0.055906 -1.0014e-05
3:30683890 G A 0.038982 -4.6200e-06
3:30684907 T C 0.574547 1.3079e-05
3:30688024 A G 0.036230 5.4163e-06
3:30690911 G A 0.590042 -1.1351e-05
3:30695152 A G 0.179296 -2.4424e-05
3:30696563 C T 1.459927 2.6748e-07
3:30697330 G C 1.722998 2.2274e-05
3:30698392 C T 0.263204 2.3316e-05
3:30706854 G A 0.069824 -2.0481e-05
3:30707762 G T 0.088088 -5.2608e-06
3:30710243 G A 0.401372 -1.7377e-06
3:30713842 T C 0.023068 1.7849e-05
3:30716602 A G 0.609891 2.7028e-05
3:30718532 G A 0.128616 2.8436e-05
3:30718942 A G 1.136357 1.6955e-05
3:30720664 A G 0.063855 -1.0527e-05
3:30721201 G A 1.636971 1.9685e-05
3:30722507 G A 0.715643 2.6459e-05
3:30723470 G A 1.106940 -5.8783e-05
3:30727188 A G 0.042786 4.2524e-05
3:30727776 A G 0.227042 -2.7424e-05
3:30729510 G A 0.052066 -4.8989e-05
3:30729636 A G 0.725948 6.8716e-08
3:30730689 C T 0.100676 -5.6137e-05
3:30735937 A G 0.668624 8.1127e-06
3:30741506 A G 0.039729 -9.4072e-06
3:30741790 A G 1.275749 -1.0760e-04
3:30755011 T C 0.081931 -4.6132e-06
3:30758991 A G 0.711238 -7.0896e-06
3:30759321 A G 0.050784 2.5129e-05
3:30761239 A G 0.061674 4.5806e-06
3:30769819 T C 0.048171 -8.1743e-06
3:30770742 G A 0.020458 -1.3004e-05
3:30771084 T C 0.073180 6.8670e-05
3:30788707 C T 0.190962 -2.6948e-05
3:30788979 C T 0.601938 -6.2089e-05
3:30797444 C T 0.775554 -1.1552e-04
3:30803040 G A 0.871501 6.3505e-04
3:30807726 T C 0.023824 -4.1283e-06
3:30813840 A G 0.139437 -3.4946e-05
3:30814425 C T 0.113779 -6.8720e-05
3:30814963 A G 0.466691 -3.0044e-05
3:30815497 T C 0.020260 1.7848e-05
3:30818371 T C 0.052128 2.0865e-05
3:30818551 C G 0.034289 -4.2355e-07
3:30822750 T C 0.055338 2.5212e-06
3:30822859 C T 0.048674 5.9881e-06
3:30824085 C T 0.117346 1.8646e-05
3:30834209 A C 0.078101 -8.0431e-08
3:30834565 T C 1.585953 2.9892e-04
3:30836973 A C 0.041556 7.1042e-07
3:30838095 T C 0.051638 2.7228e-06
3:30842229 C T 1.071142 5.1201e-05
3:30848989 T C 0.677404 -8.0890e-06
3:30858939 C T 0.280267 3.1011e-06
3:30865270 A G 0.704059 6.1506e-07
3:30865492 T C 0.033724 -4.1727e-06
3:30872652 A G 0.316721 -8.3050e-06
3:30887626 G A 0.684311 2.3258e-05
3:30896646 C T 0.155063 -7.1972e-05
3:30906417 G A 0.638499 3.4404e-05
3:30913645 A C 0.352838 -1.0059e-05
3:30914340 A G 0.311778 6.6167e-05
3:30916969 G T 0.244368 1.7517e-05
3:30930282 T G 0.046555 1.5912e-05
3:30945794 T C 0.080542 7.4565e-06
3:30953718 T C 0.074102 -1.0164e-06
3:30958755 G T 0.061729 1.1092e-05
3:30958766 C T 1.189985 1.8541e-05
3:30970646 A G 0.539693 4.3549e-05
3:30988060 T G 0.046539 1.3652e-05
3:30994009 G C 0.072311 -2.0255e-05
3:30994496 T G 0.079260 9.9083e-07
3:30996395 C G 0.203442 2.4787e-05
3:31007285 C T 0.073752 -1.9247e-05
3:31008073 A G 0.348936 4.2787e-05
3:31016859 A C 0.033546 -1.1294e-05
3:31023022 G T 0.336277 3.0254e-05
3:31024532 T C 0.057578 6.3610e-06
3:31037818 T G 0.050440 -7.3273e-06
3:31037946 C A 0.615292 -4.0136e-06
3:31038751 C A 0.080075 -4.7696e-05
3:31052762 G C 0.107077 1.5215e-05
3:31059981 T C 0.933730 8.9776e-06
3:31060916 T C 0.121329 -2.0559e-06
3:31061561 T C 0.068033 3.1889e-06
3:31065422 A G 0.077715 1.8788e-05
3:31066725 A C 1.303761 -3.8169e-05
3:31067452 T C 0.946775 -2.0764e-05
3:31070487 G A 0.464582 1.1038e-05
3:31072353 A G 0.024425 1.8702e-05
3:31076846 A G 0.387545 2.1885e-05
3:31118095 T C 0.439946 8.6216e-06
3:31119944 C T 1.566617 -1.2653e-05
3:31134534 C A 0.035704 2.2027e-05
3:31140806 G A 0.061242 -8.1479e-06
3:31144837 C T 0.022000 8.6435e-06
3:31146877 T C 0.084320 -1.7690e-06
3:31147436 A G 0.026288 3.6225e-05
3:31163906 C A 0.428589 3.8166e-05
3:31166551 C T 0.349579 1.1283e-05
3:31172627 A G 0.411714 3.0108e-06
3:31179339 A C 0.386763 -1.3943e-05
3:31192684 T C 0.076209 1.1570e-05
3:31202693 T G 0.376292 -2.6103e-05
3:31214572 T C 0.339452 8.5922e-06
3:31220084 G A 0.420795 4.8824e-05
3:31223738 T C 0.072349 -4.3544e-07
3:31227473 G A 0.054942 -2.9967e-05
3:31231474 C T 0.061687 -1.6257e-05
3:31237037 A G 0.252081 -1.2786e-05
3:31237386 C T 0.058590 3.5505e-06
3:31246674 G T 0.062690 -2.0452e-05
3:31250362 G A 0.483553 5.8850e-06
3:31255102 A G 0.074758 2.2804e-05
3:31268529 G A 0.198875 1.6687e-05
3:31268938 A G 0.086787 1.5503e-05
3:31271281 G A 0.024081 -2.4222e-06
3:31273033 C G 0.391479 -1.0785e-05
3:31273355 A G 1.647237 8.5858e-06
3:31273870 T C 0.058970 -6.6953e-06
3:31273982 C T 0.246735 -1.3639e-05
3:31279302 T C 0.548515 -7.9484e-06
3:31284672 A C 0.028557 -2.7838e-05
3:31289334 A G 0.367372 3.0910e-05
3:31290653 A G 0.031192 2.0269e-05
3:31297232 A G 0.190903 9.8900e-06
3:31301947 G A 0.320337 2.7573e-05
3:31316585 C A 0.071090 -1.3982e-06
3:31318455 A G 0.039901 2.2619e-05
3:31328238 C A 0.126925 2.2685e-05
3:31337470 G A 0.262146 -2.5310e-06
3:31339505 G A 0.195850 -4.0688e-06
3:31361275 C G 0.157569 6.3415e-06
3:31361797 C T 0.058698 -3.3800e-05
3:31364830 C A 0.132164 -3.3685e-05
3:31382003 C T 0.080334 -1.1350e-05
3:31383686 A G 0.147734 1.2233e-05
3:31391217 C T 0.036623 1.4412e-06
3:31394943 C T 0.297376 -2.5887e-05
3:31404944 C A 0.301875 -7.1977e-05
3:31408243 C T 0.024873 5.1068e-06
3:31413476 C G 0.452264 3.6510e-06
3:31415155 A G 0.073213 1.1621e-05
3:31432806 T C 0.042965 5.9808e-06
3:31433893 A G 0.313891 -1.6420e-05
3:31435736 A G 0.058581 -2.2031e-05
3:31440791 T C 0.159740 1.3783e-06
3:31451063 G A 0.213861 1.3223e-05
3:31454444 G A 0.558814 -7.7525e-06
3:31456161 T C 0.243943 -3.7399e-06
3:31463842 A G 0.257796 1.0932e-05
3:31464750 G T 1.950816 4.2080e-05
3:31465555 T G 1.949982 4.9986e-05
3:31469097 G A 0.483206 2.0614e-05
3:31469206 T C 0.047308 -7.5963e-06
3:31471101 G A 0.660938 3.2926e-05
3:31486859 T C 0.177216 1.5218e-05
3:31489276 C T 0.128246 1.6628e-05
3:31491059 A G 0.100105 1.8126e-05
3:31493975 G A 0.279566 9.4096e-07
3:31495674 T C 0.055633 -8.8910e-06
3:31498576 A G 0.085622 1.1760e-05
3:31503397 A C 0.446048 -2.4502e-05
3:31509222 C T 0.273675 3.5351e-05
3:31509996 G T 0.021345 -7.6372e-06
3:31516033 T C 0.373741 2.0159e-05
3:31517850 G A 0.452397 2.8644e-05
3:31522473 G A 0.174239 -9.2170e-06
3:31523241 G A 0.934486 3.0267e-06
3:31527132 A G 0.045308 -2.0267e-05
3:31528514 C T 0.075709 2.0510e-05
3:31531848 C G 0.030293 -6.4667e-05
3:31533664 G A 0.057938 -1.1127e-05
3:31535966 T C 0.221200 5.1282e-05
3:31544378 A C 0.395299 -3.7681e-05
3:31551179 C G 0.124964 5.7734e-05
3:31558256 A G 0.369547 1.2999e-06
3:31564031 A G 0.722346 2.0746e-05
3:31575056 G A 0.350731 -2.5717e-05
3:31576172 A G 0.119515 2.8780e-05
3:31604720 T C 1.436116 1.3925e-05
3:31615996 T C 0.244115 -1.8642e-05
3:31642178 A G 0.034773 9.1768e-06
3:31645775 A G 0.179809 1.8900e-04
3:31654226 A G 0.046107 2.5279e-06
3:31667308 G A 0.041952 1.0604e-05
3:31671353 C T 0.125600 9.9192e-06
3:31681748 A C 0.041141 3.8694e-06
3:31687232 G A 0.355223 -2.0618e-05
3:31688850 C T 0.052147 -2.0304e-05
3:31688859 G A 0.062060 1.6028e-06
3:31690112 A G 0.044815 -6.5152e-05
3:31698150 C T 0.131342 1.0446e-04
3:31699018 C T 0.021010 6.4110e-06
3:31699790 G A 0.042261 -2.4382e-05
3:31703128 A G 0.054410 -2.9118e-05
3:31706288 C G 0.105720 -3.2051e-05
3:31710438 C G 0.194668 1.9989e-05
3:31710915 G A 0.024350 -1.3600e-05
3:31712770 A G 0.146685 9.9210e-06
3:31714093 A G 0.102562 -2.3329e-05
3:31715188 G A 0.086258 6.5270e-06
3:31716325 G A 0.689180 -3.4721e-06
3:31720982 G A 0.098326 1.3917e-05
3:31724089 C T 0.094226 1.2036e-05
3:31724102 G T 0.063174 1.2727e-06
3:31724368 A C 0.645488 1.7955e-05
3:31725829 T C 0.081594 2.0305e-05
3:31726052 A G 0.026191 -3.1170e-06
3:31726603 G A 1.010396 -1.0882e-07
3:31726966 A G 0.047941 1.3980e-05
3:31732704 C G 1.822521 5.6673e-05
3:31738141 A C 1.421811 1.8694e-05
3:31742584 T C 0.078182 -3.4900e-06
3:31742717 A G 0.027680 9.6807e-07
3:31745113 T C 0.082486 1.2805e-06
3:31750520 A G 1.163804 -6.4277e-06
3:31753352 C T 0.230181 1.0466e-04
3:31761080 A G 0.674031 4.6095e-05
3:31763735 T C 0.038035 -2.3366e-05
3:31767574 C T 0.039511 -2.1021e-05
3:31776467 G A 0.089857 -2.2653e-05
3:31777948 T C 0.850202 4.2363e-05
3:31783326 G A 0.758588 -4.3882e-06
3:31783747 A G 0.067081 1.2722e-05
3:31787238 T C 0.149782 -1.9168e-05
3:31795570 T C 0.895488 -3.1350e-05
3:31795924 C G 0.041569 -1.0347e-05
3:31796456 C T 0.082730 -2.3855e-05
3:31800443 T C 0.074771 6.6702e-06
3:31805778 T C 0.073229 1.3873e-05
3:31806188 T C 1.515791 -3.0665e-05
3:31806469 G C 0.050898 1.9116e-05
3:31807370 A C 1.415281 -2.9355e-05
3:31814511 T C 0.034484 2.8787e-05
3:31817949 C A 0.104220 1.0125e-05
3:31827116 T C 0.026015 1.7835e-05
3:31829913 T C 0.086034 -1.6405e-05
3:31837019 A G 0.033880 2.9108e-05
3:31839097 T C 1.412567 -3.1868e-05
3:31840741 C A 0.052651 -5.4728e-05
3:31845973 C A 0.298603 -1.5491e-05
3:31847360 C T 1.173470 1.3530e-05
3:31848096 T C 0.367661 -9.0777e-07
3:31850158 A G 1.642128 1.5720e-05
3:31851074 C G 0.044026 -1.0429e-05
3:31851186 C T 0.197246 3.4129e-05
3:31852083 T C 0.161762 2.9596e-05
3:31857109 C T 0.034065 -1.5321e-05
3:31859962 T C 1.402109 1.2509e-05
3:31862952 C T 0.098770 -1.0735e-05
3:31863199 C T 0.562680 4.3563e-08
3:31865835 C T 0.097401 -1.0726e-05
3:31865895 G T 0.043861 4.3212e-06
3:31866161 T C 0.227633 -3.6198e-05
3:31868302 C T 0.038015 -2.7020e-05
3:31870806 G A 0.096654 -1.2635e-05
3:31873214 C T 0.987640 1.0695e-05
3:31873545 G A 1.517975 2.0683e-05
3:31875254 C T 0.527038 -3.6627e-06
3:31883057 A C 0.054397 -4.7296e-07
3:31883903 A G 0.022270 1.5111e-06
3:31886938 A C 0.885471 2.5342e-05
3:31886977 G A 0.078533 2.1306e-06
3:31892036 A G 0.476533 2.2328e-05
3:31897871 G A 1.541832 2.5750e-05
3:31901848 T C 1.553517 2.4155e-05
3:31903205 G A 0.020397 5.4736e-06
3:31907785 A G 0.060671 1.0157e-05
3:31907934 C G 0.614850 3.3566e-05
3:31910592 C T 0.297253 2.0771e-06
3:31919601 C T 0.261195 4.3862e-05
3:31919778 T C 0.039518 -2.2972e-05
3:31920353 A G 0.230548 -5.5237e-06
3:31921624 G A 1.364905 -1.4816e-05
3:31924502 C A 0.053313 -6.0966e-05
3:31928640 C T 0.501879 -1.1232e-05
3:31929486 A C 0.110066 2.3729e-06
3:31932067 G A 0.193756 -3.0602e-05
3:31933619 A G 0.234053 3.2635e-05
3:31934716 G A 0.050544 1.0505e-05
3:31935947 G T 0.022377 -2.1862e-05
3:31936992 A G 0.221891 -1.2611e-06
3:31939633 C T 0.125613 3.8481e-05
3:31945442 A G 0.520205 3.5588e-05
3:31946431 A G 0.500659 -1.7906e-05
3:31948667 C T 0.096330 -2.0637e-05
3:31949466 A G 0.027323 1.1043e-06
3:31950590 T C 1.241184 -4.0056e-05
3:31952472 C T 0.053650 7.3836e-08
3:31954652 A C 0.437420 -7.6763e-06
3:31955806 G A 0.742259 -1.1020e-04
3:31956743 C T 0.388863 -1.4868e-05
3:31958368 A G 0.428439 -4.0803e-05
3:31958412 A G 0.219824 -1.3339e-05
3:31958621 C T 0.038645 -1.7762e-06
3:31958757 C T 1.974611 -1.5129e-05
3:31966097 T C 0.992785 -2.8975e-05
3:31980606 G T 0.943873 -9.7943e-06
3:31982262 G T 0.571233 7.7176e-06
3:31988078 C A 0.077520 1.1200e-05
3:31988719 T C 0.034169 2.1699e-05
3:31988925 A G 0.035714 1.2789e-06
3:31997206 C A 0.216263 -3.9762e-05
3:32005016 A G 0.358930 -4.6762e-04
3:32006087 A G 1.930916 -3.4327e-05
3:32008446 C T 0.054403 1.6209e-05
3:32018744 A G 0.503402 -1.0388e-04
3:32019627 A G 0.030115 3.7483e-05
3:32019825 C T 0.056789 8.5344e-06
3:32020530 C T 0.133274 -3.2042e-06
3:32030998 T C 0.036960 1.0101e-05
3:32031622 C T 0.346248 -9.2199e-05
3:32032397 T G 0.344681 -1.0648e-04
3:32041957 T C 0.803615 -2.3657e-05
3:32049091 G A 0.491986 4.0281e-06
3:32058559 A T 0.157556 2.4879e-05
3:32063722 C T 1.949414 -1.8783e-05
3:32068951 T C 1.594428 -4.1902e-05
3:32069634 C T 0.074842 -4.0206e-07
3:32074195 G C 1.121569 -5.1260e-06
3:32087303 G A 0.037087 -3.3584e-05
3:32090813 T C 1.528842 -6.2573e-05
3:32117988 T C 1.098722 1.0836e-05
3:32120106 C T 1.583178 -2.2398e-05
3:32122731 C T 0.180646 2.4067e-05
3:32125360 A G 0.050112 3.4226e-05
3:32126277 T C 0.063297 4.6332e-06
3:32130343 A G 1.097667 4.8886e-06
3:32131361 A G 0.023094 1.6472e-05
3:32132763 T C 0.623806 -3.1743e-05
3:32142121 T C 0.050073 -2.3164e-05
3:32160240 G A 0.598728 3.5204e-06
3:32162287 G A 0.126607 -2.1256e-05
3:32164988 A G 0.582476 1.5169e-06
3:32165994 T G 0.033357 -5.6991e-06
3:32171657 G A 0.031371 -1.9733e-05
3:32184153 T C 0.189147 -3.2387e-05
3:32187872 G C 0.037006 2.7573e-06
3:32187943 T G 0.691306 -5.9432e-06
3:32189248 T C 0.734021 -1.2842e-05
3:32197331 T G 0.841351 -2.4454e-05
3:32202700 A G 0.606388 -1.1154e-04
3:32205129 A G 0.233021 7.9248e-05
3:32207808 G C 0.104879 5.0170e-05
3:32214212 C A 0.808428 -3.9089e-05
3:32217447 A C 0.240499 3.0326e-05
3:32223296 A G 0.086884 2.9504e-06
3:32226009 G C 0.775425 -2.2438e-05
3:32228417 T C 0.146523 -6.0080e-05
3:32230576 C T 0.688758 -1.8985e-05
3:32235481 T C 0.701848 -7.4536e-06
3:32235688 C A 0.414083 1.1231e-05
3:32235747 T C 1.834742 4.1284e-05
3:32236000 A C 0.099809 1.4723e-05
3:32236058 G A 1.746400 -4.1798e-05
3:32238274 G A 0.059889 -9.1655e-06
3:32238546 T C 1.180656 6.3520e-05
3:32240119 A G 0.953964 6.7970e-05
3:32241789 T C 1.912859 1.6743e-05
3:32245557 C T 0.174395 -4.4523e-06
3:32247403 T C 0.083278 -4.8061e-05
3:32248368 T C 0.076089 1.4499e-05
3:32259442 T C 0.051540 2.5279e-05
3:32261862 A G 0.240055 2.5509e-05
3:32261881 C A 0.730603 -1.2454e-04
3:32263420 T G 0.029985 -1.7719e-05
3:32264089 A G 0.729087 -8.1718e-05
3:32267319 T C 0.030345 -3.4466e-05
3:32271231 T C 1.752778 6.4673e-05
3:32274656 T C 0.204597 -2.4598e-05
3:32275125 T C 1.829604 7.8068e-05
3:32276051 G A 1.661301 3.6169e-05
3:32277203 A C 0.168640 7.3729e-06
3:32282044 C T 1.191020 -2.2907e-05
3:32286833 C T 1.118080 4.5406e-05
3:32304103 A C 0.949427 -1.2788e-05
3:32310409 G A 0.251474 1.6624e-05
3:32314226 G C 0.388110 8.8705e-06
3:32317620 T C 0.088063 3.2658e-05
3:32320408 T G 1.122877 2.0306e-06
3:32322281 A G 0.173454 5.9247e-06
3:32324900 A G 0.579481 -7.5522e-06
3:32325979 G A 0.150035 -2.6499e-06
3:32329497 T C 0.535857 -3.7410e-05
3:32330686 T C 0.698976 -2.1107e-05
3:32331129 T C 0.444613 6.8295e-06
3:32341248 G A 0.035068 1.1867e-05
3:32343855 G A 0.548064 -3.9205e-05
3:32344306 G A 0.349637 1.0923e-05
3:32346116 G A 0.188569 1.9757e-05
3:32346546 T C 0.196071 5.5651e-05
3:32347824 G A 0.671509 -4.0213e-05
3:32348309 A G 0.070347 -3.1337e-05
3:32353377 T G 0.121647 8.1645e-06
3:32354387 A G 0.870582 -9.5451e-06
3:32355261 A G 0.155709 2.7274e-06
3:32356398 T G 0.070798 3.9088e-05
3:32356459 A G 1.576994 -1.2713e-05
3:32358090 G A 0.502681 -6.6393e-05
3:32358621 A G 0.082613 -2.2253e-05
3:32360978 T C 0.267875 3.7244e-05
3:32361733 A G 0.039956 1.1464e-05
3:32362386 A G 1.731298 -1.8489e-05
3:32362998 C T 0.932584 -5.9923e-06
3:32363579 C T 1.736166 -2.0772e-05
3:32365788 T C 0.182756 1.4380e-05
3:32365848 T G 0.032367 -1.4971e-05
3:32366225 G T 0.185626 -2.1278e-05
3:32367662 A G 0.049385 1.4844e-05
3:32370901 T C 0.109904 2.4686e-05
3:32373386 A G 0.036441 -4.9590e-05
3:32373836 T G 0.106879 -1.8016e-05
3:32378093 A G 1.333606 -3.3071e-05
3:32380636 G T 0.074907 2.4350e-05
3:32382748 C T 0.659117 -2.7043e-05
3:32384600 G A 0.218470 2.0379e-05
3:32387700 G T 0.031540 -3.5660e-05
3:32388704 G A 0.495485 -2.4461e-05
3:32390949 C T 0.212284 -1.5608e-05
3:32398175 A G 0.051206 2.7769e-05
3:32398779 C T 0.550745 4.0794e-05
3:32401144 A C 1.062375 4.4844e-06
3:32403495 A G 0.857073 -3.9410e-06
3:32406350 A C 1.152424 -3.2713e-06
3:32407482 A G 0.136750 -7.4771e-06
3:32408220 G A 1.138681 -5.4304e-06
3:32408888 T C 0.662123 1.9770e-05
3:32411118 A G 0.030579 -1.7979e-05
3:32420850 A G 1.128778 -4.1942e-05
3:32422285 G A 0.227010 -3.3820e-05
3:32425247 A C 0.174366 -6.2960e-05
3:32425430 A T 0.025223 -6.4027e-06
3:32425613 A C 0.171221 -4.8106e-05
3:32429888 A G 0.068818 1.0494e-05
3:32434234 A G 0.111887 -1.2806e-05
3:32438119 A G 1.512227 5.1462e-05
3:32444620 T C 0.222118 -3.7243e-05
3:32447669 T G 0.655137 2.2683e-06
3:32447876 T C 0.458353 3.1604e-05
3:32451927 G A 0.056536 -2.7670e-06
3:32455659 G A 0.165589 -2.7687e-05
3:32456215 A G 0.055578 4.3417e-06
3:32458185 G T 0.860089 3.2609e-05
3:32458540 G A 0.037444 -2.8953e-05
3:32465749 G A 0.100822 2.9111e-06
3:32465787 T C 0.027680 -4.1046e-07
3:32465917 T C 0.030274 -1.8583e-05
3:32467114 A G 0.128337 -2.1370e-05
3:32472505 A G 0.038547 -7.4572e-06
3:32472734 A G 0.187193 -1.9621e-05
3:32473512 T C 0.135724 1.2816e-05
3:32477824 A G 1.604772 3.5642e-05
3:32488534 G A 0.067354 3.3384e-05
3:32491443 T C 0.023334 1.6507e-05
3:32494837 G T 0.027901 4.4771e-05
3:32496095 G C 0.022049 -8.7847e-06
3:32497342 T C 0.253629 8.7933e-06
3:32497574 T G 0.384929 2.1958e-05
3:32499817 C A 0.167306 -1.0496e-05
3:32502187 C T 0.596268 -2.0884e-05
3:32510652 G T 0.068432 4.5140e-05
3:32510973 T A 0.761902 -2.1451e-05
3:32519531 C T 0.048954 1.0242e-05
3:32523287 C A 0.135773 2.1268e-05
3:32530133 C T 0.161451 -3.6446e-05
3:32532831 G C 0.054669 1.0505e-05
3:32533010 T C 0.178290 5.7372e-06
3:32533246 C T 0.054069 1.0940e-05
3:32538332 G A 0.206139 1.1817e-05
3:32542931 T C 0.049116 5.7523e-06
3:32544147 C T 0.027742 -9.8883e-06
3:32544941 T C 1.116298 2.6478e-05
3:32558174 C A 0.236140 -1.3678e-05
3:32572589 A G 0.184262 2.3189e-05
3:32578505 C T 0.163112 1.7311e-05
3:32584378 G C 0.099478 2.4770e-05
3:32586521 T C 0.026492 -2.7967e-05
3:32587603 C T 1.978321 2.1885e-05
3:32592888 A G 1.087546 3.0137e-05
3:32593477 C A 0.318480 3.3098e-05
3:32596733 A G 0.135357 1.0124e-05
3:32599757 C T 0.030517 3.2850e-05
3:32601229 C T 0.537071 -5.3724e-06
3:32615419 G C 0.104856 1.0222e-05
3:32615669 G T 1.050505 9.6666e-06
3:32616936 C T 0.065825 -8.6752e-06
3:32617495 C A 0.020445 1.9806e-05
3:32618047 C T 0.065303 4.5163e-05
3:32618266 A G 0.033974 3.6836e-05
3:32621048 A C 1.557169 -9.3345e-06
3:32621236 G A 0.081756 8.3103e-06
3:32622226 A G 0.065601 -6.1573e-05
3:32633585 T G 0.159088 -5.1213e-06
3:32634161 A G 0.324953 -2.0539e-05
3:32634512 T C 0.399363 3.5602e-06
3:32634575 G A 0.050171 -1.0144e-05
3:32637244 T C 0.029777 5.5004e-06
3:32638346 C T 0.034276 1.3054e-05
3:32641108 A G 0.035616 1.0062e-05
3:32645845 G T 0.086686 8.1790e-06
3:32650546 T C 0.049586 -7.8261e-06
3:32652647 G A 0.477062 2.1303e-05
3:32667416 T C 0.060817 -1.7961e-05
3:32668654 T C 0.045769 6.2641e-06
3:32673266 C T 0.029901 5.9263e-06
3:32677351 C T 0.285973 -4.9071e-06
3:32677975 A G 0.512383 1.1184e-05
3:32678276 A G 0.044783 3.7230e-06
3:32679464 T G 0.466039 9.7150e-06
3:32686161 C T 0.052287 1.0840e-05
3:32696896 A G 0.032017 1.4039e-05
3:32699422 C T 0.668358 -6.7168e-06
3:32717303 A G 0.324904 -2.8871e-06
3:32722050 A G 0.201413 -8.4529e-06
3:32725575 T C 0.039830 -5.4258e-06
3:32728787 C T 0.043384 5.9676e-06
3:32740766 G A 1.098105 1.6459e-05
3:32742093 T C 0.023292 -9.0254e-06
3:32763696 T C 0.075800 1.6071e-05
3:32765663 G A 0.219827 -2.5371e-05
3:32765705 G A 0.032445 2.1262e-05
3:32768867 A G 0.039378 -4.1639e-06
3:32769189 T A 0.039859 5.0472e-07
3:32770275 C T 0.049684 -1.9021e-05
3:32776861 C T 0.131570 1.0711e-05
3:32777275 T C 0.047347 2.8701e-05
3:32785171 G A 0.114818 1.3561e-05
3:32785398 T C 0.029135 -1.1576e-05
3:32785528 G A 0.101737 -1.7892e-05
3:32787771 G A 0.124737 8.6223e-06
3:32794806 A C 0.043848 -1.9689e-05
3:32797874 T G 0.069367 2.8017e-05
3:32799706 G A 0.029871 3.4512e-05
3:32802690 T C 0.222686 -3.5511e-05
3:32811269 T C 0.042686 1.6675e-06
3:32812170 A C 0.031725 1.6871e-05
3:32835761 C T 0.259718 -4.6217e-06
3:32838065 A G 0.039417 6.0410e-06
3:32839607 T C 1.220048 5.6831e-05
3:32841643 T A 0.040807 -7.3355e-05
3:32842101 G T 0.266125 -3.5973e-05
3:32842247 G A 0.070580 -3.2383e-05
3:32844155 A G 1.708963 1.8730e-05
3:32855042 G T 0.025850 -5.9099e-06
3:32861517 G T 0.027781 -2.4793e-05
3:32861628 G A 0.463429 2.1036e-05
3:32864690 T G 0.042296 3.9165e-05
3:32869274 T G 0.392511 -5.0834e-05
3:32871036 G A 0.985696 5.7211e-05
3:32876408 T C 0.042306 1.4612e-05
3:32877425 C T 0.029238 -6.2102e-06
3:32880115 C T 0.026019 -6.3603e-06
3:32883596 A G 1.162291 -1.9764e-05
3:32886446 A G 0.884520 -4.4974e-05
3:32889440 G A 0.403648 -7.7954e-05
3:32890119 G A 0.071019 -4.0799e-05
3:32891423 G A 0.924707 6.0678e-05
3:32897040 G A 0.090649 3.1020e-05
3:32898011 G A 0.194782 -1.7377e-06
3:32898939 T C 0.026655 1.5244e-06
3:32900743 T C 0.028586 -1.4077e-05
3:32904207 A G 0.603688 -6.7914e-05
3:32906151 T C 0.023422 -1.2777e-05
3:32906878 T C 0.121280 -1.3461e-05
3:32908632 T C 1.045425 1.0193e-05
3:32924804 A G 0.072151 2.4711e-05
3:32927400 A G 0.190478 -1.9140e-05
3:32928319 G T 0.025217 -2.3469e-06
3:32935155 G C 0.222135 4.6848e-05
3:32937008 A C 0.663005 2.9836e-05
3:32937596 T C 1.112594 -6.3377e-05
3:32939573 C G 0.658633 3.0624e-05
3:32941852 T G 1.324226 -3.6151e-05
3:32942856 A G 0.030374 -2.4306e-05
3:32974923 A G 0.850195 5.0700e-05
3:32992203 G T 0.852698 5.7757e-05
3:32994810 G A 0.043510 2.8993e-05
3:33000181 C A 0.170224 -1.3674e-05
3:33012481 A C 0.055698 1.7021e-05
3:33015469 T G 1.125604 -6.9852e-06
3:33020035 T G 1.656881 -2.0402e-05
3:33021953 C T 0.177092 5.5218e-06
3:33027154 T C 0.089345 5.3677e-05
3:33028828 C G 0.552543 -5.2570e-05
3:33038183 G A 0.584706 6.5108e-05
3:33047587 A C 0.185992 1.2556e-05
3:33048818 A G 0.122689 -1.6128e-05
3:33049587 T A 0.318503 -4.9799e-05
3:33057576 A G 0.261630 -8.4842e-05
3:33057595 C T 0.319766 -5.1199e-05
3:33059101 A G 0.471242 1.4373e-05
3:33059981 A G 0.029274 5.1385e-06
3:33061057 G T 0.032929 -1.4131e-05
3:33063703 G A 0.025915 -1.9001e-05
3:33063772 G A 0.755352 -3.7619e-05
3:33065339 A G 0.450089 -6.0688e-05
3:33067974 C T 0.059519 1.4056e-05
3:33073873 T C 0.095395 5.7635e-05
3:33081696 T C 0.150996 1.4538e-06
3:33087348 T C 0.307610 -6.2849e-05
3:33088129 T C 0.377473 1.6591e-05
3:33090649 T C 0.072521 -9.1340e-06
3:33101840 G A 0.032698 -4.7047e-06
3:33107645 T C 1.803108 6.8562e-07
3:33109088 T C 1.218532 2.2975e-05
3:33110383 A G 0.041203 3.5328e-05
3:33123832 C A 0.192056 3.4278e-06
3:33125248 C T 0.917248 -4.5086e-06
3:33130780 G C 0.148425 -4.5166e-06
3:33135592 C T 0.089173 2.7610e-05
3:33136196 A G 0.309873 5.3511e-05
3:33137104 A C 0.116590 2.7521e-05
3:33138549 A G 1.226465 1.9802e-05
3:33139917 G T 0.248010 -4.8094e-05
3:33146230 T G 0.075573 -2.2338e-05
3:33146535 A G 1.485569 -2.6856e-05
3:33147847 A T 0.047905 -1.9181e-06
3:33156335 G A 0.169250 9.8481e-06
3:33161269 T A 0.040041 1.6329e-05
3:33163891 A G 1.418241 -8.9484e-05
3:33164651 A G 0.122855 5.5165e-06
3:33174156 G T 0.851685 -1.1921e-05
3:33179324 T C 0.096804 4.0771e-05
3:33182052 C A 0.324157 -2.4144e-05
3:33186087 G A 0.331490 -2.8956e-05
3:33188563 C A 0.066582 -1.7001e-05
3:33189706 T C 0.160870 -1.4505e-05
3:33189782 C T 0.072723 6.6155e-05
3:33192480 T C 0.493947 -2.1052e-05
3:33194990 A C 0.799518 -5.3007e-05
3:33195284 A G 0.309343 -2.5410e-05
3:33195309 G A 0.310642 -2.3709e-05
3:33196241 C T 0.127077 3.5772e-06
3:33197877 T C 0.045675 -4.4197e-05
3:33201336 T C 0.323849 -2.7841e-05
3:33201571 C A 0.202617 -6.0825e-06
3:33202644 C T 0.407017 1.7341e-05
3:33204539 C T 1.697002 -2.7975e-05
3:33206420 T C 1.289336 -4.0695e-05
3:33211952 T C 0.767807 -6.5138e-06
3:33212485 A G 0.747923 -2.4816e-06
3:33213754 G T 0.118320 2.6741e-06
3:33214676 A G 1.507310 -1.1072e-05
3:33225991 G A 0.559412 -2.7659e-05
3:33227365 A C 0.100682 -1.4797e-05
3:33228447 C T 1.376130 -1.0041e-05
3:33232353 A C 0.414313 -2.2527e-06
3:33244524 T C 0.724595 6.6438e-06
3:33245126 C T 0.215088 -9.4796e-06
3:33245641 G A 0.042890 2.0769e-05
3:33255592 G A 1.690403 -4.9225e-05
3:33260403 A C 0.113795 4.9943e-05
3:33260422 T C 0.176222 1.2203e-05
3:33260875 G A 0.123104 -1.2057e-05
3:33261435 A G 0.169958 1.5011e-05
3:33265322 A G 1.574294 -9.3478e-06
3:33271452 A G 0.280384 -9.1155e-05
3:33271693 C A 0.894832 -3.4851e-05
3:33281293 A G 0.360046 -1.7829e-04
3:33287654 T G 0.641677 -7.0107e-05
3:33292035 C A 0.242651 -7.3049e-06
3:33315714 C T 0.028151 -5.3017e-07
3:33358010 C T 0.186654 2.9683e-06
3:33363901 T C 0.046191 1.4783e-05
3:33369067 A C 0.048778 2.3910e-05
3:33378856 C A 0.023360 1.6220e-06
3:33397777 G T 0.040910 -4.4840e-05
3:33399863 G C 0.036269 5.5431e-05
3:33414923 A G 0.571288 -1.6512e-05
3:33416935 C T 0.092814 2.2962e-05
3:33429282 C T 0.747624 6.5806e-05
3:33431826 T C 0.061388 -2.2340e-05
3:33442975 C T 1.627720 1.6153e-05
3:33457493 A C 0.232959 -3.0970e-05
3:33458266 C T 0.573505 -2.1793e-05
3:33467112 A G 0.024545 6.6121e-06
3:33485003 A G 0.035665 4.0651e-05
3:33509761 A C 0.202303 5.3347e-06
3:33509926 G A 0.324709 -2.7757e-05
3:33529515 T C 0.302397 8.7859e-07
3:33534586 A C 0.078465 -1.6678e-05
3:33535411 C T 0.188940 -8.6095e-07
3:33543614 T C 0.023363 -8.9984e-06
3:33558359 A C 0.880761 7.0228e-05
3:33560319 C T 0.037480 4.2041e-06
3:33562114 G A 0.807269 1.6800e-05
3:33565826 T G 0.140408 3.9776e-05
3:33578731 T C 0.088358 -4.1585e-05
3:33588534 C T 0.112143 1.8470e-05
3:33597658 T C 0.030647 1.0258e-05
3:33600989 T G 0.027846 -2.6532e-05
3:33648689 G A 0.191731 1.0956e-05
3:33653803 C T 0.885818 2.6244e-05
3:33701413 C T 0.628012 1.2034e-05
3:33725866 T C 0.022984 1.6982e-06
3:33728610 G A 0.188540 -9.3855e-06
3:33771700 T C 0.296399 -2.9268e-06
3:33784636 A G 0.060148 -2.7064e-05
3:33787533 A C 0.075738 -9.2602e-06
3:33794769 A G 0.301375 1.8351e-05
3:33796628 T C 0.127386 1.8200e-05
3:33800449 A G 0.515661 5.3924e-05
3:33806014 A G 0.126289 3.2506e-05
3:33817462 T C 0.020442 -3.8309e-06
3:33821575 C T 0.064017 4.0344e-05
3:33824031 T C 0.093726 -8.8565e-06
3:33824747 G T 0.168540 -7.1153e-05
3:33829410 T C 0.289859 1.7756e-05
3:33832674 C T 0.478188 4.5601e-05
3:33836604 G A 0.190965 4.5264e-05
3:33837222 A G 0.044935 1.0956e-05
3:33838545 C T 0.106606 -3.2275e-06
3:33838866 A G 0.203533 -1.0132e-05
3:33844292 A G 0.511208 -9.0349e-06
3:33848994 T G 0.039904 2.9386e-05
3:33851494 A G 0.074972 -1.5999e-05
3:33874255 T C 0.042212 -2.0721e-06
3:33877626 A G 0.513133 -2.2946e-06
3:33879770 A G 0.886334 -3.5439e-05
3:33905566 T C 0.303468 5.4699e-06
3:33914289 C T 0.185038 -2.4999e-05
3:33925087 C T 0.038693 1.3314e-05
3:33925361 G C 0.794831 -6.7170e-06
3:33931033 C A 0.635734 2.7303e-05
3:33939035 C T 0.204578 -1.4890e-05
3:33946644 G A 0.630768 2.3536e-05
3:33952612 G A 0.757985 3.4806e-05
3:33952918 T C 0.138379 5.5243e-05
3:33955468 G A 0.387344 1.6093e-05
3:33963524 C T 0.176859 -4.7269e-07
3:33964172 A G 0.248539 -2.6434e-06
3:33965853 C T 0.673376 3.8368e-05
3:33968578 G T 0.047016 -2.0456e-05
3:33969179 C G 0.054510 5.2421e-05
3:33970279 C G 1.068610 -4.1999e-05
3:33973827 A G 0.854077 -1.6005e-05
3:33977289 A G 0.257725 9.6096e-06
3:33978040 G T 0.108203 2.3568e-05
3:33979273 C A 1.353944 -3.0436e-05
3:33980657 T C 0.282786 1.7011e-05
3:33981440 A C 1.764908 -1.7350e-05
3:33986817 T C 0.077254 -6.8563e-06
3:33988918 T C 0.028076 6.5914e-06
3:33989988 G A 1.524577 2.8384e-05
3:33990858 G C 0.106901 -1.6424e-06
3:33993340 A G 0.034117 4.1683e-05
3:33998802 T C 0.152022 4.5945e-05
3:33999009 G C 0.134160 2.4709e-05
3:34003608 G A 0.066221 -1.5263e-05
3:34018667 T C 0.570976 -1.5707e-05
3:34021411 C T 0.040797 4.0076e-06
3:34021606 A C 0.604373 -1.8402e-05
3:34046449 T C 1.647867 -7.3484e-06
3:34046871 T C 1.573703 -1.0316e-05
3:34057630 A C 0.032117 9.4933e-06
3:34061967 A G 0.122124 -1.8284e-05
3:34062331 G T 0.679682 -1.8001e-05
3:34068743 A G 0.098423 5.7455e-06
3:34073848 T G 0.126178 9.6942e-06
3:34074424 C A 0.602594 -1.3210e-05
3:34075107 T G 0.037262 -1.3585e-05
3:34095731 A G 0.091613 -1.2869e-05
3:34105211 A G 1.509974 1.9234e-05
3:34109649 A G 0.520861 -8.2390e-05
3:34115997 C T 0.095158 -6.1346e-06
3:34135180 A G 1.848735 -6.1038e-06
3:34149896 A G 0.066880 1.2846e-05
3:34152635 A G 1.421561 -4.4671e-06
3:34153246 T C 0.024026 -3.3621e-06
3:34161292 G T 0.035607 -4.3973e-06
3:34165785 T C 0.727458 1.6246e-05
3:34170547 G A 0.161642 4.6961e-05
3:34187923 G T 0.150908 3.4925e-05
3:34196475 G A 0.245946 -9.9403e-06
3:34197156 G A 0.493002 -3.9787e-05
3:34201975 G A 1.842555 -4.2826e-05
3:34204000 A G 1.591691 -7.6924e-05
3:34212166 C T 1.436940 -1.8039e-05
3:34217154 T G 0.209044 1.9670e-05
3:34217396 C T 0.410918 2.2414e-06
3:34222189 T C 1.076391 -4.1501e-05
3:34235644 C T 0.042806 -3.6379e-05
3:34236462 A G 0.068880 5.3576e-06
3:34249107 A G 0.437963 2.0467e-05
3:34253007 G A 0.903696 6.4395e-06
3:34260428 A G 0.078718 -2.1085e-05
3:34261067 C T 0.544429 4.5303e-05
3:34263946 G A 1.758767 -7.1834e-06
3:34280098 A G 0.023824 3.4578e-05
3:34299733 A C 0.086852 1.2275e-05
3:34320436 T C 0.324125 2.3522e-05
3:34334464 A G 0.053871 -2.4558e-05
3:34337411 C T 0.028524 6.7697e-06
3:34338138 T C 0.074385 6.7450e-05
3:34339065 G C 0.029122 3.8275e-06
3:34339608 T G 0.328851 -1.5015e-05
3:34343604 T C 0.040102 -1.9389e-05
3:34353152 A G 0.039774 1.7453e-05
3:34359251 A G 0.079558 2.8722e-05
3:34359575 A G 0.069360 -1.3226e-05
3:34368123 G A 0.094113 -2.1923e-05
3:34382516 A G 0.024162 1.9806e-05
3:34398738 T C 0.137006 3.4667e-05
3:34404814 G T 0.179819 4.2874e-05
3:34405898 A G 0.970073 -2.4743e-05
3:34418996 A G 1.949540 -3.3525e-05
3:34421643 A C 0.795792 -2.7603e-05
3:34424896 G T 0.105353 -2.2293e-05
3:34433878 T C 0.046282 1.2346e-05
3:34439138 T C 0.073476 2.1094e-05
3:34451940 G A 0.174619 -1.7252e-05
3:34454299 G T 0.544010 1.0289e-05
3:34462869 T C 0.167910 -4.2085e-06
3:34465976 G A 0.029297 -9.5748e-06
3:34467077 C T 0.105885 1.4299e-06
3:34494643 C T 0.024340 2.8090e-05
3:34529253 C T 0.027495 -3.3228e-05
3:34537191 T G 0.107706 2.2163e-05
3:34544929 A G 0.491665 4.5799e-05
3:34552431 G A 0.153002 -3.4750e-05
3:34566947 A C 0.328792 -9.1822e-06
3:34568881 C A 0.058496 1.0318e-06
3:34577643 G A 0.238831 -3.7222e-05
3:34579186 C T 0.023097 -1.5345e-05
3:34579543 T C 0.124542 -2.6119e-05
3:34589121 A G 1.249247 1.5777e-06
3:34591033 C T 0.091555 4.8135e-05
3:34593849 G A 0.267310 3.7230e-05
3:34595722 C A 0.093227 -3.5597e-06
3:34597770 G T 0.071872 1.3876e-05
3:34607634 A G 0.056438 4.1031e-05
3:34622033 C T 1.684866 6.8185e-05
3:34632694 T C 0.023899 -1.0336e-05
3:34641472 A G 0.190423 -7.5464e-05
3:34651428 C T 0.447369 -1.8344e-06
3:34653019 A C 0.232852 -2.2498e-07
3:34707493 T C 1.255391 9.5603e-06
3:34711310 G A 0.616220 1.3262e-07
3:34711925 T C 1.872280 1.5277e-05
3:34721960 C T 1.267563 7.7916e-06
3:34723614 T C 0.099095 1.5443e-05
3:34729987 C T 0.088368 -1.7380e-06
3:34731403 G A 0.550528 -1.0066e-05
3:34739842 C A 0.050291 -1.8902e-05
3:34747411 G C 0.063742 4.2403e-05
3:34748290 A C 0.300972 1.7945e-05
3:34748428 T C 1.898730 2.6212e-05
3:34752211 C G 0.052193 -3.4936e-05
3:34759485 G A 1.832993 -8.2178e-06
3:34767102 G A 0.051073 8.2700e-06
3:34781543 A G 0.022357 1.6228e-05
3:34783175 C A 0.687346 2.0373e-05
3:34786139 T C 0.111192 2.1335e-05
3:34787105 G T 0.398893 2.4808e-05
3:34799404 C T 0.057256 2.5359e-05
3:34812395 G T 0.085342 5.1843e-05
3:34815850 C G 1.440819 8.8074e-06
3:34816835 T G 0.551170 -1.3128e-05
3:34819713 A G 0.034646 -7.0977e-06
3:34826306 C T 0.111004 2.6841e-06
3:34828912 A G 1.179072 -4.7207e-06
3:34833030 C T 0.132186 2.2558e-05
3:34838691 A G 1.956960 -8.5087e-06
3:34838952 A G 1.449294 -4.3134e-05
3:34840189 G A 0.249925 -1.5598e-05
3:34845834 C G 0.065770 -7.5892e-06
3:34850512 A G 0.054222 -4.1606e-05
3:34869360 A C 0.025879 5.3930e-06
3:34876537 G T 0.213968 -1.8809e-05
3:34878716 T C 0.961930 -2.9004e-05
3:34879269 A G 0.056542 1.8745e-05
3:34881515 T G 0.167598 1.5880e-06
3:34890885 C T 0.303936 -1.1421e-05
3:34911744 A G 0.032332 -4.3307e-05
3:34917709 A G 0.273604 3.3579e-05
3:34925535 T C 0.141138 -3.0313e-05
3:34941476 A G 0.283400 -5.6957e-05
3:34944467 G C 1.886945 -7.4096e-06
3:34945235 C G 0.040411 -1.6623e-05
3:34953831 A G 0.040216 1.4803e-05
3:34962669 C T 0.246066 1.2163e-05
3:34965073 T C 0.191108 2.3992e-05
3:34978548 A G 0.064108 2.7308e-06
3:34987900 T C 1.259358 -1.4012e-05
3:35011349 C T 0.029313 9.5914e-06
3:35027139 T C 0.106668 -2.9791e-05
3:35033621 T G 0.030923 1.2230e-05
3:35038181 T C 1.088163 1.3076e-05
3:35046366 T C 0.181101 -7.0177e-06
3:35050343 C A 1.727474 3.5073e-06
3:35061376 C T 0.092149 1.2149e-07
3:35067249 T G 1.702660 3.0405e-05
3:35085550 G A 0.030176 9.9543e-06
3:35099320 A G 0.185019 -4.1812e-05
3:35123488 G A 0.028125 3.9439e-05
3:35125681 T G 0.056237 1.7171e-05
3:35142511 T G 0.441491 3.2636e-05
3:35162638 A C 0.166277 -6.2739e-06
3:35163461 A C 0.090601 -2.2792e-05
3:35167155 A C 1.107940 2.3864e-05
3:35172160 C G 0.083483 -1.1359e-05
3:35179219 C T 0.059532 4.5666e-05
3:35185257 G A 0.028790 2.4411e-05
3:35186721 C T 0.094479 1.3966e-05
3:35188947 T C 0.060525 2.0918e-05
3:35189188 G A 0.226822 -1.7662e-05
3:35196770 C T 1.379304 4.9335e-05
3:35225352 G T 0.170481 -2.0784e-05
3:35226014 C T 0.026593 9.0754e-06
3:35226071 T C 0.212501 1.3109e-05
3:35233324 G T 0.063927 -1.5874e-05
3:35233959 A G 0.268417 9.1183e-06
3:35235316 C G 0.036947 2.9473e-05
3:35237877 G A 1.136984 -7.4269e-05
3:35239017 C T 0.072025 -1.6926e-05
3:35241203 T C 0.137221 -1.2559e-05
3:35245356 G A 0.253927 7.0062e-06
3:35250224 T C 0.546711 2.9849e-05
3:35251189 G T 0.044607 -9.1236e-06
3:35253501 T C 1.690173 -1.6744e-05
3:35261285 C T 0.126487 3.5945e-05
3:35266858 G T 0.070574 -3.6312e-05
3:35273926 G T 0.210342 2.4670e-05
3:35276142 C T 0.081366 1.0313e-05
3:35278091 G A 1.002512 -3.3490e-05
3:35278145 G A 0.271831 -2.6238e-05
3:35282665 G A 0.053569 1.8636e-05
3:35282759 C T 0.833242 1.6701e-05
3:35310204 T C 0.399639 1.2481e-05
3:35314489 C T 0.035042 1.7309e-05
3:35318739 A G 0.103818 1.5031e-04
3:35343517 C T 0.038314 -1.4619e-05
3:35361625 T C 0.391933 -2.0786e-05
3:35376212 C T 0.041128 -4.2147e-05
3:35385975 A G 0.065949 3.5348e-06
3:35387092 A G 0.165316 -4.8598e-05
3:35388082 T G 0.027002 1.8561e-05
3:35390673 T C 0.203221 3.9846e-05
3:35409412 C T 0.090734 -3.4487e-05
3:35425095 T C 0.639872 2.1704e-05
3:35425447 C T 0.139950 -1.0385e-05
3:35425543 A G 0.161207 7.0530e-05
3:35439320 G A 0.038879 3.7047e-05
3:35442422 A G 0.136020 -3.8493e-05
3:35443653 T C 0.353727 2.8731e-05
3:35456796 C G 0.029313 2.2570e-05
3:35466111 C T 0.028440 1.2819e-05
3:35467015 T G 0.049859 -9.1752e-06
3:35468227 T C 0.159659 3.1433e-05
3:35469967 G A 0.060655 8.6553e-06
3:35470792 C T 0.230067 2.1973e-05
3:35525732 A G 1.530248 3.2703e-05
3:35527480 G A 0.045925 1.7976e-06
3:35532707 A C 0.025872 2.2542e-05
3:35533578 T C 0.760698 -2.4396e-05
3:35542257 C T 1.383072 1.4313e-05
3:35543504 T C 0.048785 3.4387e-05
3:35546018 A G 0.370238 3.1110e-05
3:35551768 T C 0.082025 -9.3992e-06
3:35552430 A C 0.764931 -1.9533e-05
3:35554051 T C 0.284042 9.4616e-06
3:35564199 G A 0.036447 -1.1517e-05
3:35565042 A C 0.123828 -1.8878e-07
3:35570598 C T 0.047230 2.4106e-05
3:35580785 C G 1.444117 1.5924e-05
3:35599459 G T 1.427693 1.7837e-05
3:35603692 T C 0.154797 -2.0357e-05
3:35621169 A G 0.045623 3.7318e-05
3:35632629 G A 0.026950 -2.1922e-05
3:35644070 G C 0.111591 1.1640e-05
3:35663703 G A 0.052310 1.1866e-05
3:35667761 G A 0.732547 1.9328e-05
3:35676532 G A 0.465106 -4.8142e-06
3:35681405 A G 0.046831 2.5603e-05
3:35685730 A G 0.050875 -8.4081e-06
3:35694744 A G 0.094025 -3.3860e-05
3:35695010 T C 0.141258 5.4342e-05
3:35695589 T C 0.045516 1.3477e-06
3:35703225 G A 1.458288 7.5971e-06
3:35707409 A G 0.697560 -2.4817e-05
3:35719078 C T 0.936414 -2.9290e-05
3:35719302 A G 0.043393 2.5848e-05
3:35720079 C T 0.063339 2.3409e-06
3:35722965 T C 0.235735 -7.8277e-06
3:35735596 T C 0.796516 -3.9354e-05
3:35739524 C T 0.088040 -2.0129e-05
3:35739882 C T 0.122076 -1.2634e-06
3:35744204 A G 0.020962 -8.5180e-06
3:35761038 T C 0.072687 9.7465e-07
3:35761070 G C 0.333265 6.2895e-05
3:35777466 T C 0.057626 -1.5968e-06
3:35784357 A G 0.390405 7.4756e-06
3:35790395 A G 0.032212 5.3733e-06
3:35800119 C A 0.084710 7.1735e-05
3:35803936 G A 0.034815 3.5111e-05
3:35812622 A G 0.060483 -2.2098e-05
3:35814147 G A 0.021052 -1.2560e-05
3:35821408 C A 0.924129 5.4606e-05
3:35829046 T G 0.326627 7.8396e-05
3:35835152 C T 0.055010 -1.7118e-05
3:35849395 T C 0.878736 3.8530e-05
3:35851182 T C 0.063209 -2.2084e-05
3:35872390 A G 0.114204 2.8490e-07
3:35872393 T C 0.028171 3.4858e-05
3:35874989 A G 0.065634 1.3634e-05
3:35877527 A G 0.035074 -2.7761e-05
3:35881597 T C 0.554020 -8.6539e-06
3:35882113 G A 0.310600 -9.9050e-06
3:35901584 A G 0.062209 -1.5237e-06
3:35906037 T G 0.034831 -2.0380e-05
3:35907085 C T 0.125156 -7.5690e-05
3:35908441 G A 0.050612 -3.8378e-05
3:35926289 A C 0.094700 -3.9475e-05
3:35936937 C A 1.311060 -1.0005e-05
3:35937369 G T 0.104983 7.0043e-05
3:35945504 C T 0.044601 -6.2865e-06
3:35950281 T G 0.169390 -2.3080e-05
3:35967606 A G 0.032676 -2.6572e-05
3:35968758 G A 0.035886 -1.2987e-05
3:35971441 C A 0.040719 -9.4145e-06
3:35977514 C A 0.382196 4.0014e-05
3:35978117 C T 0.038187 3.1570e-05
3:35980407 T C 0.203773 -1.2786e-05
3:35981900 G T 1.617960 -4.0918e-05
3:35982130 T C 0.097988 3.3927e-05
3:35986142 G T 0.548067 -1.9446e-05
3:35986373 C T 0.037135 -3.7635e-06
3:35988035 C A 0.194405 -4.4884e-05
3:35988262 T G 1.809989 -2.3479e-05
3:35992042 C A 0.337079 -2.5054e-06
3:35997656 G A 1.252662 -6.7762e-07
3:35998343 A G 0.024386 -1.7179e-05
3:35999951 C T 0.064981 1.6589e-06
3:36003776 A G 0.469035 5.7687e-06
3:36007314 G A 0.217594 3.4099e-05
3:36008561 C T 0.197531 -1.6370e-05
3:36010625 G A 0.375558 1.7244e-05
3:36011219 G C 0.138425 -3.0723e-05
3:36013756 T C 0.940118 1.7096e-06
3:36027567 T C 0.028667 1.4097e-05
3:36029320 T C 1.234839 -2.2488e-05
3:36029389 C A 0.108547 -1.1224e-05
3:36030643 A G 0.124409 -2.2872e-05
3:36034966 C G 0.671909 -3.7776e-05
3:36040184 C T 0.134747 1.5431e-05
3:36047297 T C 0.068737 1.5579e-05
3:36053875 G C 0.027914 -8.8060e-06
3:36056702 C T 0.036191 -1.8165e-05
3:36061807 G A 0.059382 2.9981e-06
3:36065007 T C 1.576378 -8.0217e-06
3:36067898 G T 0.136880 -1.7043e-05
3:36073351 A G 0.640291 -3.1873e-05
3:36074379 G T 0.084129 -1.7575e-05
3:36074443 T C 0.345680 -2.5234e-06
3:36079105 T C 0.032101 -5.6606e-06
3:36097206 C T 0.187800 1.5411e-06
3:36108670 A G 0.062346 3.5816e-05
3:36109184 G A 0.176209 1.6108e-05
3:36111180 T C 0.031037 -7.6473e-06
3:36122123 T C 0.041465 -2.2133e-05
3:36136335 T C 0.168283 -1.0614e-05
3:36142512 C T 0.264272 3.3121e-05
3:36145069 T C 1.496465 -1.8030e-05
3:36152536 T C 0.737951 -2.8994e-06
3:36152537 G A 0.905462 -1.0566e-05
3:36173063 T G 0.168254 -1.3000e-05
3:36179782 C T 0.594038 -8.2559e-06
3:36189317 T C 0.070561 -2.5236e-05
3:36189891 A G 0.034493 6.6484e-06
3:36208911 C G 0.064511 7.8745e-06
3:36213692 A G 0.550080 -4.7492e-06
3:36214751 G T 0.618648 -9.5752e-06
3:36224290 A C 0.028050 -1.6403e-05
3:36236678 G A 0.063777 1.1040e-05
3:36244334 T C 0.493833 -2.3821e-05
3:36253650 G A 0.140340 -3.0408e-05
3:36254709 G A 1.778930 -3.5722e-05
3:36271870 T C 0.320866 -3.1764e-05
3:36288495 T C 0.050018 -8.0488e-06
3:36301545 G A 0.258709 -7.6985e-06
3:36301708 C T 0.055695 1.4585e-05
3:36309729 A G 0.132582 -7.5541e-06
3:36318427 G A 0.039307 -2.1628e-05
3:36326852 A C 0.318403 -2.8618e-05
3:36330550 C T 1.798045 2.1278e-05
3:36339005 A C 0.108810 -1.7137e-05
3:36344479 A G 0.529248 6.0429e-06
3:36345489 A G 0.020082 9.8663e-06
3:36345769 G T 1.201764 1.7537e-06
3:36345965 T G 0.024649 1.2588e-05
3:36349436 C A 0.035055 -1.3616e-05
3:36350049 T C 0.047211 -8.0150e-06
3:36359819 C A 0.156290 -6.9699e-05
3:36361555 A G 1.148889 -3.3246e-05
3:36377877 T C 0.043903 -1.6590e-05
3:36378607 C A 0.155839 3.8950e-05
3:36382354 C T 0.155878 -4.2330e-05
3:36383514 T C 0.633537 -9.1388e-05
3:36389289 A G 0.148672 1.1822e-05
3:36395655 A G 0.090055 6.4084e-06
3:36395934 T C 0.063855 2.0846e-05
3:36404561 A G 0.127506 4.9824e-05
3:36405852 T C 0.161197 2.9411e-05
3:36414422 G T 1.898156 -2.2532e-05
3:36419502 T C 0.490616 8.6412e-06
3:36422403 G T 0.131362 4.3586e-05
3:36425018 A G 0.027710 1.0071e-07
3:36435194 C T 0.045029 -4.4504e-05
3:36440897 C T 0.157685 2.1702e-05
3:36442842 G A 0.437758 4.5480e-06
3:36453013 A G 0.052440 7.4537e-06
3:36454028 C T 0.067598 1.0483e-08
3:36460611 T G 0.090328 -5.3452e-06
3:36471902 G T 0.106087 -4.4863e-05
3:36474423 T C 0.059483 1.7444e-06
3:36475036 C T 1.921454 -8.4324e-05
3:36475542 A C 0.147331 7.2731e-05
3:36475679 A C 0.078172 2.0796e-05
3:36476653 T C 0.033731 -1.3964e-05
3:36484375 T G 1.783296 -4.6867e-05
3:36485336 A G 0.035827 7.6272e-06
3:36486308 A C 0.043241 1.6815e-06
3:36488495 C T 1.279680 -2.4561e-05
3:36490020 A G 0.707674 -6.4960e-06
3:36490875 A G 1.672603 -8.2422e-05
3:36494027 T C 0.035068 9.3958e-06
3:36497762 A G 0.265668 -3.3245e-05
3:36512332 A G 0.055127 1.3710e-05
3:36519353 A G 0.082431 1.3726e-05
3:36520457 C T 0.157617 1.8876e-05
3:36521185 C T 0.239204 1.4744e-05
3:36523062 C A 0.142563 -9.9216e-06
3:36524405 T C 0.173217 -6.7977e-06
3:36529281 G A 1.777239 -3.6500e-05
3:36531529 A G 0.048502 3.5976e-05
3:36534066 C T 0.047873 3.6239e-05
3:36539719 C A 0.034669 -1.1416e-05
3:36547133 G A 0.328861 -1.5848e-05
3:36555054 C T 0.095508 -2.7788e-05
3:36561141 T C 1.364886 6.5924e-06
3:36565049 A T 0.039106 1.4182e-05
3:36565707 T C 0.031413 -3.2332e-06
3:36589040 G A 0.103892 -2.0394e-06
3:36590098 G T 1.742918 -4.4400e-06
3:36592416 C T 0.062326 2.7928e-05
3:36595264 C T 0.269589 7.0104e-06
3:36597122 A G 0.196291 -2.9027e-05
3:36597699 C T 0.048908 7.8310e-05
3:36599266 A G 0.049561 -7.0646e-06
3:36613237 C T 0.040073 -1.0340e-05
3:36636154 C T 0.304816 -2.6276e-05
3:36636183 C T 1.031942 3.1608e-05
3:36643951 T C 0.926605 3.0037e-05
3:36649406 C T 0.052631 2.8322e-06
3:36668563 G A 0.039502 -4.6804e-06
3:36671404 C A 0.073547 -6.2156e-06
3:36672279 T C 1.235644 -2.6096e-05
3:36672332 T C 0.147938 -1.4128e-05
3:36679261 C T 0.020027 2.9190e-06
3:36679558 T C 0.682178 -1.5551e-05
3:36680258 T C 0.094639 4.3921e-05
3:36683612 T C 1.493680 -2.7691e-05
3:36684391 A G 1.052693 -1.6613e-05
3:36690903 A G 0.122705 8.7292e-06
3:36696707 A G 0.033799 4.5188e-05
3:36701018 G A 0.087790 3.2967e-05
3:36702058 A C 0.246491 1.4877e-05
3:36703410 C T 0.453150 1.1551e-05
3:36704567 G T 0.147971 -2.0215e-05
3:36720524 T C 0.040167 -4.9152e-05
3:36730260 T C 0.023477 2.3713e-05
3:36730373 G T 0.597459 -1.1650e-05
3:36732970 T C 0.075897 -3.8290e-06
3:36735419 G T 0.436382 7.7668e-06
3:36740273 G A 1.225371 -2.3102e-05
3:36746013 T C 0.063881 7.4609e-06
3:36751494 C T 0.159779 -2.0526e-05
3:36754398 C T 0.082035 -1.1811e-05
3:36755703 G A 1.533533 3.4424e-06
3:36756867 A C 0.028034 1.2872e-05
3:36774645 T C 0.358725 -1.8508e-05
3:36776283 C T 0.040028 -6.8363e-05
3:36776413 G A 1.954961 4.2855e-05
3:36779707 A G 0.880615 -1.0897e-06
3:36780080 T C 0.022403 -1.7387e-05
3:36783694 C G 0.024340 -1.3239e-06
3:36786503 A G 0.046331 1.1674e-05
3:36789676 C T 0.895056 7.6718e-06
3:36793613 C G 0.388730 3.1547e-05
3:36793646 T C 0.124007 8.5336e-05
3:36793707 A G 0.140973 1.8763e-05
3:36795896 T C 1.617366 6.7332e-06
3:36796838 T C 0.367515 7.6946e-05
3:36800257 T C 1.302923 -8.1863e-06
3:36800754 T C 0.518634 -2.5216e-05
3:36801406 A G 0.096982 8.9140e-06
3:36804653 C G 0.063904 1.2849e-05
3:36806368 T G 0.043092 -5.1396e-05
3:36807684 C T 0.374166 -2.0631e-05
3:36809226 G A 0.081707 -1.4963e-06
3:36812510 C A 0.412700 6.2825e-05
3:36812952 C T 1.373909 -7.1218e-05
3:36816503 T C 0.086099 7.6023e-06
3:36817025 C T 0.297759 -2.0778e-05
3:36818471 A G 0.022951 -1.5179e-05
3:36820155 A T 0.040521 -1.9004e-05
3:36821482 C T 0.032890 -3.5592e-05
3:36823138 T C 0.773107 9.5047e-05
3:36828139 A G 0.607489 -1.9508e-05
3:36830730 T C 0.070626 -4.6259e-07
3:36832949 T C 0.327075 1.0804e-05
3:36833883 G C 0.251438 7.3657e-05
3:36834668 C T 0.052625 -4.6104e-06
3:36835575 C T 0.056075 1.3962e-05
3:36836668 G T 0.048071 -1.6446e-05
3:36842256 C T 0.033828 2.0957e-05
3:36848743 T C 1.429650 1.9978e-05
3:36852754 G A 0.060830 3.2308e-07
3:36856030 C T 0.997183 5.0195e-06
3:36856328 A G 0.759987 -2.3954e-05
3:36860543 A G 0.517836 4.5521e-07
3:36862980 T C 0.715653 3.7312e-05
3:36863059 A G 0.071502 -4.7377e-07
3:36865483 C A 0.052475 1.0811e-05
3:36878086 G A 0.715708 3.5601e-05
3:36884011 G A 0.031244 -4.3894e-06
3:36890331 G T 0.091159 -1.9809e-05
3:36890387 T G 0.191624 4.6815e-05
3:36893000 G A 0.326731 -5.0029e-05
3:36894048 T C 0.714328 2.8778e-05
3:36898036 A G 0.151541 -1.7582e-05
3:36898381 A G 0.094178 7.0076e-06
3:36898973 A G 0.063553 -1.2391e-06
3:36898991 C T 0.024016 4.7070e-06
3:36899890 G A 0.073573 -1.1151e-05
3:36911079 A G 0.511844 -4.9631e-05
3:36916018 T C 0.035477 -4.2970e-05
3:36931397 T C 0.080126 1.9648e-05
3:36937106 A G 0.508994 -6.7199e-05
3:36937458 C T 0.020692 9.9236e-06
3:36940741 T G 0.463283 -6.3254e-05
3:36951898 G A 0.842685 1.7565e-05
3:36953043 A G 0.225380 -4.8548e-05
3:36955409 C A 0.047493 -3.5392e-06
3:36960704 G A 0.031978 -4.1534e-06
3:36968309 T C 0.182932 -4.1339e-06
3:36968347 C T 0.895186 1.3790e-05
3:36978709 T C 0.105395 2.9317e-05
3:36981102 G C 0.058149 -1.7833e-05
3:36981357 C G 0.064319 -2.5966e-05
3:36994234 G A 0.083126 -5.2641e-06
3:36998129 C T 0.216084 1.7431e-05
3:36998587 C T 0.072729 5.2283e-06
3:37008235 T C 0.054066 -1.8002e-05
3:37030304 C T 0.074888 6.3008e-05
3:37033462 G T 0.104766 1.3811e-06
3:37034946 A G 0.414696 -1.1882e-05
3:37042757 C T 0.068737 -2.6706e-06
3:37053039 A G 0.045357 2.7312e-05
3:37068557 A G 0.081688 4.6526e-07
3:37074668 G A 0.158831 6.4532e-07
3:37081069 G A 0.060541 -5.7200e-06
3:37083505 T C 0.097154 -2.2589e-05
3:37091325 A G 0.915755 1.5736e-05
3:37107190 G A 0.030115 1.9084e-05
3:37123488 C A 0.045438 2.3183e-05
3:37136711 G T 1.631660 1.0631e-05
3:37148102 C T 0.029810 -1.5962e-05
3:37149447 T C 0.154083 2.8726e-05
3:37151157 C T 0.067796 4.7332e-05
3:37164563 T C 0.031014 -4.6828e-06
3:37195393 A G 0.073856 1.3825e-05
3:37199453 A G 1.068821 2.2466e-05
3:37209777 C T 0.045828 1.9071e-05
3:37217044 A G 0.036321 -1.0128e-05
3:37220951 T C 0.045841 -4.8775e-06
3:37221538 G A 0.040102 -2.6312e-05
3:37224099 A G 0.261552 3.8938e-05
3:37232283 T C 0.042858 -5.8544e-07
3:37234589 T C 0.980613 1.0815e-06
3:37239047 C T 0.082827 -5.6262e-06
3:37243404 A G 0.023941 5.3629e-06
3:37244116 C T 0.216159 -1.9106e-05
3:37244366 C T 0.055072 -1.1318e-05
3:37244687 G T 0.157189 -1.7060e-06
3:37250185 T C 0.038762 -2.3152e-07
3:37284131 C T 0.043948 2.1029e-06
3:37285915 G A 0.078078 -5.8095e-06
3:37298476 C A 0.060590 6.2982e-06
3:37305571 G A 0.180523 1.3651e-06
3:37317499 A G 0.057325 4.1090e-05
3:37330878 C T 0.125140 1.7425e-05
3:37332296 A G 0.198823 7.1573e-07
3:37333551 C A 0.048720 2.8497e-05
3:37333709 A G 0.220469 -3.8237e-05
3:37347514 T G 0.039236 2.4275e-05
3:37349187 A G 0.415920 3.4321e-05
3:37363353 T G 0.066179 -2.4914e-05
3:37368755 A T 0.804585 -6.1059e-06
3:37368758 C T 0.066387 -3.0409e-05
3:37391251 A G 0.026187 5.6162e-05
3:37406719 G T 0.051466 -4.3991e-05
3:37423135 T C 0.912145 -2.2333e-05
3:37423168 A G 0.028054 -1.4889e-05
3:37427243 A G 0.054325 7.4442e-06
3:37438439 T C 0.076614 9.6505e-07
3:37458758 C A 0.082343 -5.2556e-06
3:37476427 T C 0.174830 -1.5195e-06
3:37477492 G A 0.274581 -2.5000e-05
3:37485747 T C 0.763986 1.1961e-05
3:37487442 T G 0.169734 6.4836e-06
3:37492915 C T 0.049862 1.5525e-05
3:37498934 G T 0.154417 -1.0034e-05
3:37508551 C T 1.696467 2.0304e-05
3:37510547 G A 0.196330 -7.6755e-06
3:37512646 C T 1.320142 1.1420e-05
3:37515827 G A 0.305059 5.0790e-05
3:37518545 A T 0.379846 -1.7865e-06
3:37518910 C A 0.285425 3.4990e-05
3:37520454 C G 0.098602 -3.7959e-06
3:37521411 A G 0.087306 4.9819e-05
3:37524184 A G 0.479210 -2.1127e-05
3:37525708 C T 1.003486 -3.9757e-05
3:37527543 T C 0.080435 -1.2667e-05
3:37529845 C T 1.289498 -8.3552e-06
3:37531270 G C 0.456136 1.5045e-05
3:37531856 T C 0.111997 2.7692e-05
3:37536056 T C 0.120881 2.3922e-05
3:37537087 A G 1.195266 6.5317e-06
3:37549983 A G 0.125198 2.7321e-05
3:37550956 A G 0.077763 -3.0671e-06
3:37568530 T C 0.326170 5.0504e-06
3:37570399 T G 1.198826 1.4129e-05
3:37571865 G A 0.257391 2.0720e-05
3:37573193 A G 0.126298 2.7183e-05
3:37574024 A G 0.937080 4.8737e-07
3:37574951 A G 1.192737 1.5836e-05
3:37577916 A G 0.103802 -1.9257e-06
3:37584049 A G 0.036665 7.9986e-06
3:37593585 G A 0.116821 7.0678e-06
3:37593767 C T 0.203335 5.4459e-06
3:37598871 T C 0.089299 2.1640e-05
3:37600002 C T 1.973355 2.0343e-05
3:37600470 G A 0.834560 -4.6910e-06
3:37603459 T G 0.107797 1.7269e-06
3:37604012 G T 0.241444 1.4190e-05
3:37605636 T C 0.036645 6.7726e-06
3:37606579 T C 0.035623 -1.8107e-06
3:37607725 A G 0.395793 2.2111e-05
3:37611558 T C 0.075478 -1.6989e-05
3:37613821 G A 0.199433 -3.4219e-05
3:37627112 C T 1.296071 -9.0259e-06
3:37628030 G A 0.082950 -2.2851e-05
3:37636477 T G 0.024402 -3.4873e-06
3:37641034 A G 0.030400 -8.3081e-06
3:37643800 C A 0.083788 7.9097e-06
3:37650359 T C 1.175781 2.7256e-05
3:37651591 A G 0.131219 -1.9329e-05
3:37651829 C G 0.148182 -4.3253e-06
3:37652245 G A 0.343389 9.8179e-06
3:37662867 G T 0.692977 -2.5373e-06
3:37664599 G A 0.377249 5.8335e-05
3:37665385 C A 0.427862 2.8178e-05
3:37667553 T C 1.551407 7.8634e-06
3:37668977 C G 0.120816 -1.1416e-05
3:37672802 G C 0.062320 -9.0962e-06
3:37672879 A G 0.283098 2.5238e-05
3:37686330 T A 0.026440 1.3609e-05
3:37693145 A G 1.021585 -2.0691e-05
3:37695260 G A 0.085226 6.2216e-06
3:37703568 C G 0.111738 -9.6710e-06
3:37708946 G A 0.022808 -1.7400e-05
3:37721795 A G 0.523165 4.1695e-07
3:37725580 C A 0.211657 -3.9165e-05
3:37729440 C G 0.024240 -4.6698e-06
3:37750624 C T 0.985329 1.2771e-05
3:37754915 C G 0.035633 -8.6486e-07
3:37760669 G T 0.068351 5.0393e-05
3:37763950 A G 0.073976 1.8222e-05
3:37777923 G T 0.035954 -5.4066e-06
3:37778181 A G 0.055202 -3.5627e-05
3:37781357 T C 0.037142 -2.5268e-05
3:37783896 T C 0.086131 2.0253e-05
3:37784730 T G 0.464384 2.5488e-05
3:37787171 G T 0.053657 1.0637e-05
3:37805862 C T 0.655319 2.4511e-05
3:37809477 G A 0.362588 2.1603e-05
3:37811992 T C 1.017268 5.2134e-05
3:37825543 G A 0.038408 9.3276e-06
3:37826845 T C 0.766852 3.7291e-07
3:37832386 C T 0.274957 -2.0480e-05
3:37832611 G A 0.054420 2.0624e-05
3:37833847 G C 0.767761 2.4868e-05
3:37834317 T C 0.054819 3.4939e-06
3:37836879 T G 0.264687 8.6318e-06
3:37838991 G A 0.109638 1.5935e-05
3:37844860 C A 0.028618 -9.2954e-08
3:37845788 G A 0.136802 -8.6997e-06
3:37848593 C T 0.116957 4.2822e-05
3:37855114 T C 0.133955 2.2664e-05
3:37859515 T C 0.074648 3.3047e-05
3:37863134 A G 0.586193 9.1165e-06
3:37864351 A G 0.047853 -6.1254e-06
3:37866662 A C 0.070694 -3.5769e-06
3:37866755 C T 0.391596 2.0191e-05
3:37869380 C T 0.101601 8.4749e-06
3:37887360 A G 0.322122 1.8781e-05
3:37896272 T C 0.107365 1.9545e-05
3:37914922 A G 0.445548 1.5873e-05
3:37926759 G T 0.117031 6.0317e-06
3:37934761 G A 0.082009 6.2362e-06
3:37943460 A C 0.104337 6.0263e-06
3:37944747 A G 0.028982 2.1372e-05
3:37946408 G A 0.034484 9.4985e-06
3:37948573 C T 0.127473 1.1225e-05
3:37955086 A C 0.047198 1.2310e-05
3:37960045 G A 0.408779 2.1274e-05
3:37963418 T C 0.046759 5.3471e-05
3:37976700 A G 1.505696 1.8739e-06
3:37978135 T C 0.046152 5.5209e-05
3:37991522 A G 0.037460 -2.2129e-05
3:37992036 G A 0.135542 8.6796e-06
3:37996268 A G 0.270212 9.6996e-06
3:37996477 G T 0.336083 8.8951e-06
3:37997525 C T 0.077686 3.2964e-06
3:37999745 A G 0.150350 8.1157e-06
3:38000885 A G 0.507475 -4.0958e-06
3:38005183 A G 0.339267 9.7396e-06
3:38009101 T C 0.054212 -4.1125e-05
3:38009978 A G 0.051771 -1.6810e-05
3:38033071 T G 0.314095 7.7939e-06
3:38033516 T C 0.095706 8.3143e-07
3:38037756 A G 0.065874 7.2024e-06
3:38044909 G A 0.044552 7.4540e-06
3:38045202 A G 0.129203 5.7133e-05
3:38047954 C G 0.364185 2.3422e-06
3:38051211 A G 0.060223 1.3587e-05
3:38052725 T C 0.030352 -6.1745e-06
3:38052804 T C 0.096849 -3.8933e-06
3:38055906 G A 0.029449 2.9232e-05
3:38056069 G A 0.068575 1.4778e-05
3:38059946 T C 0.068669 1.6969e-05
3:38062324 C G 0.199407 -2.5589e-05
3:38063508 A G 1.333074 -1.7830e-05
3:38072684 C T 0.025006 2.2158e-05
3:38073168 A G 1.340195 -2.2701e-05
3:38075011 A C 0.035392 -4.8807e-06
3:38080952 G T 0.699962 2.7036e-05
3:38081438 T C 0.486949 4.2069e-06
3:38082063 C T 1.874296 1.3102e-05
3:38086463 A G 0.212238 -5.1766e-05
3:38087024 T C 0.419124 1.5344e-05
3:38088681 C A 0.621764 2.3099e-05
3:38097027 C T 0.616201 2.6156e-05
3:38103776 A G 0.033740 -1.5503e-05
3:38104303 T C 0.048437 -2.8801e-06
3:38111270 G A 0.113789 8.1497e-06
3:38116540 A G 0.065059 -3.0519e-05
3:38126429 C T 0.732193 3.0994e-05
3:38134438 G A 1.838260 2.3214e-07
3:38136401 G A 0.031657 -5.1657e-06
3:38136977 G C 0.035873 -4.1757e-05
3:38139089 A G 0.026580 1.1108e-05
3:38139282 T C 0.020536 1.2346e-05
3:38144397 T C 0.124198 3.7645e-05
3:38152644 G A 0.069896 1.9617e-05
3:38156325 A G 0.571840 -6.3136e-07
3:38158122 A G 0.036126 -2.3381e-05
3:38158982 A G 0.087452 -1.8777e-05
3:38159546 A G 0.107492 3.2497e-05
3:38163450 T C 0.043176 -2.2279e-05
3:38163900 T C 0.021935 -1.4444e-05
3:38167095 G A 0.085291 -2.6448e-07
3:38168125 C A 0.087654 -2.4855e-05
3:38170810 G C 0.286869 -2.6560e-06
3:38184021 G A 0.302527 1.4469e-05
3:38184370 G A 0.231560 2.9702e-06
3:38187994 C T 1.849348 6.3385e-06
3:38197837 T C 0.049804 -8.0625e-05
3:38210682 A G 0.048418 1.2159e-05
3:38212733 A G 0.030511 1.1873e-05
3:38218929 A G 0.021575 -3.5995e-07
3:38225781 T C 0.397698 9.5238e-06
3:38230399 T C 0.031024 1.3881e-05
3:38234729 C T 0.072323 -2.5000e-05
3:38254588 C T 0.068136 7.3118e-06
3:38261807 C T 1.651281 -5.6810e-06
3:38269637 A C 0.048889 -2.9598e-05
3:38271881 T C 0.204513 -1.8591e-05
3:38274503 A G 0.079685 -1.3339e-05
3:38282561 T C 0.027989 -1.6020e-05
3:38305220 A G 0.073885 -3.6422e-06
3:38306724 C G 0.039680 3.9331e-05
3:38307510 C T 0.070292 5.3029e-06
3:38346779 C T 1.872790 9.6568e-07
3:38347851 G A 0.092620 -2.0595e-06
3:38348686 G T 1.189865 -2.5169e-05
3:38350543 G A 1.753398 -1.1325e-05
3:38351570 A G 1.769543 -1.2549e-05
3:38353505 T C 0.389954 5.6266e-06
3:38355225 A G 0.333544 -2.0670e-05
3:38355715 G A 0.649655 1.6546e-05
3:38355917 T C 0.101202 -2.4261e-05
3:38357817 T C 0.197807 -8.9379e-06
3:38357961 G C 0.559840 -1.6861e-05
3:38362395 C A 0.210742 -1.1937e-05
3:38363393 T C 1.163226 -1.0072e-05
3:38363837 C A 0.835157 1.1180e-05
3:38364987 C T 1.179004 -1.0775e-05
3:38366234 A G 0.084323 5.3294e-06
3:38367984 G A 0.836248 1.0302e-05
3:38369183 C T 0.029011 2.5649e-05
3:38369584 A C 0.024908 2.3592e-05
3:38375557 A G 1.824732 1.1330e-05
3:38382348 A C 1.128778 -1.7414e-05
3:38386516 A G 0.492330 2.9338e-05
3:38386544 A G 0.058542 -2.0312e-05
3:38390056 C G 0.032179 -9.0578e-07
3:38395562 C T 0.718535 4.7609e-05
3:38401298 A C 1.891125 1.4584e-05
3:38404472 A C 0.712576 5.2034e-05
3:38416364 C T 0.073709 7.8204e-06
3:38419582 C T 0.863354 1.4002e-05
3:38420396 C T 0.362111 -3.5518e-05
3:38424185 A G 0.897461 5.9805e-06
3:38424479 T C 0.029310 -2.4319e-05
3:38425451 T C 0.109134 -8.8310e-06
3:38437924 C T 0.123520 6.9533e-05
3:38438099 G A 0.159133 -5.8076e-05
3:38441625 A C 0.026246 1.5773e-05
3:38442490 A G 1.117989 -4.8583e-06
3:38442730 A G 0.115107 -1.0466e-05
3:38457783 C T 0.119589 -7.5042e-06
3:38460062 G C 1.212076 -1.8087e-05
3:38523039 C A 0.100004 1.2253e-05
3:38524742 T C 1.132930 -6.9744e-06
3:38530996 C A 0.025434 -1.5790e-05
3:38532964 A C 0.037934 -2.1030e-05
3:38535035 A G 0.026479 1.5013e-05
3:38537080 G A 0.098391 -3.1505e-05
3:38559215 G A 0.498546 -6.8590e-06
3:38561079 A G 0.094830 -3.0964e-05
3:38565576 T G 0.026453 1.2274e-06
3:38567586 A C 0.040573 -8.6224e-06
3:38571289 T C 0.154566 6.5393e-05
3:38578248 T A 0.051927 1.7784e-05
3:38582068 G A 0.049249 -2.0902e-05
3:38582571 G A 0.185522 2.0587e-05
3:38584845 G A 0.095963 -1.2474e-05
3:38589163 A G 0.489928 1.7621e-05
3:38591059 A G 0.164752 1.5447e-05
3:38593393 C T 0.650275 2.5432e-05
3:38600456 C A 0.474319 4.4136e-05
3:38605732 C G 1.475088 2.2934e-05
3:38607078 G T 1.792069 -1.7996e-05
3:38607598 T C 0.090903 -2.1615e-06
3:38624253 C T 1.397429 2.4519e-05
3:38630182 A G 1.734751 2.6066e-07
3:38631145 T C 0.027560 2.0650e-05
3:38633923 C G 0.298493 -1.5428e-06
3:38645420 C T 0.465247 -1.7293e-05
3:38649044 T C 0.203172 1.6458e-05
3:38654971 A G 1.670714 -1.5630e-05
3:38657899 T A 0.401684 1.9637e-06
3:38658234 T G 0.856281 1.2162e-06
3:38659795 T C 1.414963 4.2824e-05
3:38659952 T C 0.665284 2.9440e-05
3:38664451 T C 0.419542 -1.0108e-05
3:38665687 T C 0.096151 3.0983e-05
3:38665923 G C 1.221868 -3.4434e-05
3:38671212 G A 0.279910 -2.0204e-05
3:38671560 G A 0.372196 5.7021e-06
3:38671768 T G 0.071308 5.0001e-05
3:38671944 A G 0.036788 -3.8180e-07
3:38673407 G A 0.499649 -3.0197e-05
3:38674712 C T 1.605454 -1.6824e-06
3:38680973 T C 0.288619 1.0010e-06
3:38681394 G A 0.287402 1.9603e-05
3:38684290 T C 0.344207 -1.4463e-05
3:38686887 T C 0.130281 3.2420e-05
3:38688617 A G 0.087047 -1.3397e-05
3:38689231 T A 0.045153 3.5703e-05
3:38695708 G A 0.516323 -3.5734e-06
3:38714476 G A 0.409380 -4.9313e-06
3:38719603 A G 0.036061 -1.6371e-05
3:38719935 T C 1.370920 1.6038e-05
3:38721545 G A 0.053861 4.2326e-06
3:38722809 A G 0.161743 9.1168e-06
3:38724137 C T 0.042128 2.9063e-05
3:38726193 C T 0.042280 -2.3764e-05
3:38726685 C A 0.657663 -2.9159e-05
3:38729240 G C 0.154070 -1.8557e-05
3:38736905 A G 1.817419 -5.4811e-05
3:38738717 A G 0.921087 1.6229e-05
3:38739622 T C 0.025350 -5.7453e-06
3:38740297 A G 0.274357 -2.5555e-05
3:38741549 C T 0.397789 -1.6366e-05
3:38741842 T C 0.140002 2.4394e-05
3:38746042 T G 0.078877 8.7252e-06
3:38746243 T C 0.222716 -1.5939e-05
3:38746543 T C 0.042790 2.5507e-05
3:38747522 G A 0.216412 -2.2178e-05
3:38747810 C G 0.275431 -2.5199e-05
3:38757521 G T 0.136886 -5.1407e-05
3:38764998 G A 0.499604 -3.5519e-05
3:38766675 G A 1.199063 -1.1299e-05
3:38766760 T G 0.066153 2.1427e-05
3:38767315 C T 1.185788 -7.1134e-06
3:38768300 C T 0.501412 -3.1674e-05
3:38774832 T C 1.186742 -1.3222e-05
3:38780971 A G 0.522477 3.2740e-05
3:38783365 A G 0.161285 -1.3582e-05
3:38789950 A G 0.150632 1.5272e-05
3:38793940 G A 0.057217 2.4475e-05
3:38796533 A G 0.048577 3.0401e-05
3:38805069 C T 0.029212 -2.9921e-06
3:38813482 A G 1.943299 1.8588e-05
3:38815430 T G 0.504963 -2.8901e-05
3:38825270 A C 0.285207 4.3190e-05
3:38837738 A G 0.685729 9.1550e-06
3:38840657 A G 0.250708 -1.9592e-05
3:38845547 C A 0.085949 4.4813e-05
3:38845769 G A 0.242281 -1.6925e-05
3:38847382 G A 0.053332 -4.6838e-06
3:38850712 T G 0.049350 1.5646e-05
3:38857065 G A 0.292326 5.1470e-05
3:38863137 C A 0.988893 2.7482e-05
3:38864387 C T 1.122212 -5.2643e-06
3:38873828 A G 0.028005 -1.1754e-05
3:38878412 A G 0.045594 1.4846e-05
3:38886804 G A 0.983287 3.1308e-05
3:38888735 A G 0.024620 -4.5843e-05
3:38904657 A C 0.105139 2.9323e-05
3:38920130 A G 0.038197 1.8577e-05
3:38920984 C T 0.024561 -4.5755e-05
3:38923033 C A 0.238623 3.5519e-05
3:38926930 G C 0.096706 -3.6432e-05
3:38936134 T C 0.501918 -2.9453e-05
3:38941195 G A 0.297094 4.0317e-05
3:38942371 C A 0.105077 -2.2219e-05
3:38943638 G A 0.028531 2.3720e-05
3:38947936 A G 0.161477 -1.6894e-05
3:38949471 T C 0.055737 1.4333e-06
3:38964899 G T 1.754372 6.3720e-06
3:38991598 T G 0.119245 1.8724e-05
3:39029998 A G 0.038762 4.1916e-06
3:39032251 C G 0.025055 -4.1910e-05
3:39034233 T C 0.162535 3.9691e-05
3:39052333 T G 0.055481 5.1129e-06
3:39054508 C T 0.110494 1.4303e-05
3:39105579 A G 0.027528 -1.7775e-05
3:39110246 T C 0.215529 -8.4735e-06
3:39125389 C A 0.245482 4.0545e-05
3:39128056 G A 0.052462 -2.2138e-05
3:39138082 T C 0.524373 1.2985e-05
3:39139776 A G 0.024912 -4.3866e-05
3:39140352 A C 0.021906 4.0237e-05
3:39152345 A G 0.532812 1.2280e-05
3:39168493 A G 0.025152 -5.3236e-05
3:39168743 A G 0.043043 -9.9780e-06
3:39170370 T C 0.102169 2.9107e-05
3:39176660 T C 0.023120 -3.4752e-05
3:39178437 T G 0.126941 -1.8031e-05
3:39178808 A G 0.049216 2.7645e-05
3:39180100 A G 0.025126 -6.2331e-06
3:39180263 A G 1.361903 -2.8347e-05
3:39180635 G A 0.185346 -1.3083e-05
3:39181797 G A 0.082054 -3.3974e-05
3:39184959 T C 1.525856 -2.5014e-05
3:39185077 A G 1.337887 -1.0051e-05
3:39190942 T C 0.225358 -3.6467e-06
3:39191335 C T 1.564715 4.1488e-06
3:39196552 G A 1.526340 -2.8440e-06
3:39205487 C T 0.127006 5.8099e-06
3:39206917 G A 0.391645 1.8090e-05
3:39208384 T C 0.025847 -5.9633e-05
3:39212164 T C 0.057467 -1.2608e-05
3:39221593 C G 0.123640 9.0393e-05
3:39225585 T C 0.023230 1.4049e-05
3:39226114 A G 0.382206 -5.2230e-05
3:39226127 T C 0.453770 8.6868e-06
3:39227664 A G 0.405147 3.9220e-05
3:39228043 G T 0.415836 4.6462e-05
3:39228676 G T 0.090390 -4.0093e-06
3:39229044 T C 0.024490 -4.8348e-05
3:39229196 T G 0.024954 1.5360e-05
3:39230439 A G 0.125792 -3.4574e-05
3:39230610 A G 0.024357 -4.7947e-05
3:39240559 C T 1.733245 -4.4307e-06
3:39245104 C A 0.130709 -1.2873e-05
3:39247285 G A 0.223582 1.6708e-07
3:39250894 G T 0.028080 5.6005e-05
3:39252669 G A 1.754885 -1.0957e-06
3:39260374 T C 0.024100 -5.2092e-05
3:39260853 C T 0.024068 -4.7059e-05
3:39261375 C T 0.261954 -6.0146e-05
3:39275010 A G 0.040729 -6.5914e-06
3:39279152 A G 1.878908 5.1719e-05
3:39286825 A G 0.110579 -1.1209e-05
3:39289697 C T 0.348783 5.7480e-06
3:39291291 G A 1.100101 8.9245e-06
3:39292555 T C 0.178556 3.2033e-05
3:39307162 A G 0.346323 2.2036e-05
3:39307256 T C 0.565423 4.9891e-05
3:39307962 A C 0.025967 6.4836e-05
3:39309215 T C 1.036535 -3.7478e-05
3:39313391 G T 0.044465 -4.7969e-06
3:39315901 T C 0.202163 3.4326e-05
3:39318001 G A 0.899392 -9.1840e-06
3:39320055 A G 1.737617 -4.8654e-05
3:39321867 T C 0.498442 -9.3923e-06
3:39322466 C T 1.419903 -1.5626e-05
3:39323163 C A 0.767274 2.2565e-05
3:39323542 A G 0.074372 1.3783e-05
3:39323843 C T 0.473352 -5.8774e-06
3:39329534 G A 0.142544 1.5371e-05
3:39329750 T G 0.564696 -8.0723e-06
3:39336039 A G 0.060298 -1.9443e-05
3:39336379 C T 0.119888 -2.0572e-05
3:39337941 A G 0.259176 3.3401e-05
3:39366765 A G 0.033202 -4.4448e-05
3:39368493 G A 1.965471 -9.9137e-07
3:39369259 G A 1.959943 -4.7341e-06
3:39373902 G C 0.618823 -1.3470e-05
3:39376230 A G 0.060145 8.3795e-06
3:39417428 G T 0.220762 -1.3407e-05
3:39422061 G A 1.568552 -5.8599e-05
3:39422884 C A 0.054007 -7.3127e-06
3:39423007 A C 0.071587 1.5272e-06
3:39427092 T C 0.073972 3.3233e-05
3:39427121 G A 0.074781 2.9568e-05
3:39431961 G C 0.022630 -6.8001e-06
3:39434398 A G 0.068383 -1.5753e-05
3:39447643 C A 0.319266 1.1618e-05
3:39447674 T C 0.644468 1.8631e-05
3:39448204 T C 0.684470 2.0978e-05
3:39448581 G T 1.013392 1.4845e-05
3:39470221 T C 0.046665 -6.4560e-06
3:39479881 G T 0.972339 3.7489e-05
3:39483153 A G 0.058285 -7.3179e-06
3:39486873 C A 0.030602 7.6316e-07
3:39495901 A G 0.070123 -4.3660e-06
3:39500076 C T 0.035324 -5.9112e-05
3:39507945 G A 0.622147 3.0701e-06
3:39511633 T C 0.025211 -3.8587e-05
3:39516597 T C 0.068295 2.4527e-05
3:39521170 T C 0.048892 -7.1052e-06
3:39523003 C T 1.462430 1.2122e-05
3:39526954 C T 0.381037 -6.8416e-06
3:39531356 A C 0.046688 -2.6215e-06
3:39531861 G A 0.302657 -2.6611e-06
3:39536147 T C 0.872988 8.5542e-06
3:39544637 C T 0.113059 8.5242e-06
3:39553788 T C 1.954192 1.4274e-05
3:39555580 G A 0.363789 3.0552e-06
3:39563365 A G 1.576202 -3.5437e-06
3:39581703 T C 0.289580 4.0781e-06
3:39582567 T C 0.363188 -2.1898e-07
3:39587537 C T 0.792997 -3.3291e-05
3:39589963 G A 1.563589 -1.4243e-05
3:39608891 T C 0.038732 2.0068e-05
3:39609012 T C 1.540927 -5.2727e-05
3:39609531 T C 1.698875 -4.1942e-05
3:39612312 T C 0.182471 -1.2285e-05
3:39613596 T C 0.020419 -5.6290e-06
3:39634593 A G 1.715111 -2.6315e-06
3:39635189 T G 0.062235 -1.6836e-06
3:39641794 G T 1.748319 -2.4302e-06
3:39654502 G T 1.600789 -1.0453e-05
3:39654579 A G 1.565939 -1.2589e-05
3:39666632 C T 0.038041 1.6673e-05
3:39670723 T C 0.022432 1.3445e-05
3:39671835 A G 0.026015 -3.1017e-06
3:39678753 A C 1.870258 3.1238e-05
3:39682754 T C 0.031527 1.6179e-06
3:39694244 T C 0.026593 -5.3427e-06
3:39694769 T C 0.251509 2.9810e-05
3:39705882 T G 0.105999 -5.1388e-06
3:39712693 C T 1.492376 -8.3265e-06
3:39714714 A C 0.050917 -1.5955e-05
3:39724375 A G 0.058766 5.2551e-06
3:39724688 G A 0.066455 3.6752e-05
3:39724746 A G 0.127369 -2.7754e-05
3:39749919 G A 0.171487 5.3795e-05
3:39750760 A G 0.200472 4.5761e-05
3:39750777 C T 0.028534 7.7585e-07
3:39772303 T G 0.079890 -4.1053e-05
3:39787381 G T 0.472456 2.9423e-05
3:39792858 G A 0.033250 -1.8496e-05
3:39797434 C T 0.102104 -2.1658e-05
3:39798648 G A 0.362260 8.3606e-05
3:39803131 T C 0.073573 -2.4615e-06
3:39810229 G C 0.088433 -1.3632e-05
3:39810356 A C 0.706814 -4.5984e-05
3:39811908 C A 1.345317 -2.6039e-05
3:39812041 C A 0.195577 -7.9936e-06
3:39817494 G A 0.192971 -1.1419e-05
3:39823459 C T 0.056685 -1.8614e-05
3:39823968 T C 0.053254 -3.8140e-06
3:39824999 A G 0.202971 -1.7370e-05
3:39826206 A C 0.712449 -4.6751e-05
3:39838748 T C 0.058457 -1.5132e-05
3:39844749 T C 0.058152 -1.7988e-05
3:39862039 G C 0.037850 -1.2764e-06
3:39885886 G A 0.121693 -7.3458e-06
3:39886184 T C 0.033659 -2.7990e-05
3:39888479 T C 0.402242 -9.3765e-05
3:39888501 C T 1.180588 -4.4414e-05
3:39891262 C T 0.050103 1.6053e-06
3:39920001 T C 0.689138 -1.6960e-05
3:39920979 A G 0.285970 -3.7980e-05
3:39932652 T C 0.039135 -7.6552e-06
3:39952585 T C 0.804741 -1.0702e-05
3:39952941 C T 0.059775 -2.6406e-06
3:39953907 G A 0.319220 2.0794e-05
3:39961333 C T 0.664820 -9.9251e-06
3:39973626 C A 0.048587 -1.8798e-05
3:39975762 G T 0.112416 -2.7312e-06
3:39976093 G A 0.841889 -7.8740e-06
3:39985393 C T 0.207129 -1.3360e-05
3:39992223 G A 0.102945 1.9189e-05
3:39996168 T C 0.249588 -4.3823e-05
3:40001863 A C 0.073774 -2.4120e-05
3:40003898 C T 0.594285 -5.2845e-06
3:40020380 T C 0.106444 1.2936e-06
3:40022106 T C 0.027018 -5.2753e-06
3:40023799 A G 0.058766 -5.1782e-06
3:40058742 G A 0.766823 -1.5111e-06
3:40063791 A G 0.040810 -1.1579e-05
3:40064382 G T 1.204614 7.1834e-07
3:40066129 G A 0.026759 -2.8398e-06
3:40066322 G A 0.042046 1.6149e-05
3:40070724 T C 0.077001 -1.2160e-05
3:40078421 C A 0.110900 3.0669e-05
3:40083929 A G 0.769309 2.7319e-05
3:40087239 A C 0.082265 6.6234e-07
3:40096618 A G 0.560454 1.7180e-05
3:40097824 C T 0.029849 1.6585e-05
3:40098299 T G 0.092324 8.5100e-06
3:40113009 G A 0.322164 -2.4736e-05
3:40136511 C A 0.147098 7.2189e-06
3:40142694 T C 0.082782 -1.3385e-05
3:40144260 C T 0.061223 -2.0723e-05
3:40158835 A G 0.093506 -1.5451e-05
3:40159756 A G 1.131927 2.6259e-06
3:40161004 A G 0.152654 -2.0398e-05
3:40169254 T C 0.022536 1.4198e-05
3:40171822 G T 0.104749 -4.1352e-05
3:40172668 C T 0.047207 1.2847e-05
3:40174858 G A 0.548866 3.5045e-05
3:40183934 C T 0.034010 -1.0649e-06
3:40186395 T C 0.102627 3.1081e-05
3:40204178 C T 1.027171 -3.1606e-06
3:40205637 T C 0.054640 5.1605e-06
3:40205678 A G 1.011338 -5.6338e-06
3:40206623 A G 0.032348 3.0053e-06
3:40210125 C G 1.628207 1.3906e-05
3:40213843 G A 0.124938 3.7494e-06
3:40214049 C T 0.990035 1.0939e-05
3:40217716 G A 0.325005 -3.5021e-05
3:40219669 A G 0.042611 -5.2901e-06
3:40219723 A C 0.025097 -3.0373e-06
3:40220322 T G 0.052930 -2.3016e-05
3:40222247 C G 0.040956 6.3971e-05
3:40223428 C T 0.162645 -1.5606e-05
3:40225254 T C 0.030092 -1.7479e-05
3:40226627 A G 0.125860 -6.0652e-05
3:40226852 A G 0.139986 -1.1126e-05
3:40231383 T C 0.140116 -1.0979e-05
3:40233314 C T 0.787973 5.6940e-05
3:40235351 A G 1.815978 -1.9304e-06
3:40239483 G A 0.047568 -1.0072e-05
3:40241223 T C 0.026544 -1.2003e-05
3:40242849 G A 0.115448 -2.8099e-05
3:40265340 A G 0.092983 -4.0930e-06
3:40266357 T C 0.052271 5.2225e-06
3:40273397 G A 0.134238 -5.0052e-05
3:40273943 A C 0.042212 6.3644e-06
3:40276782 G C 0.166917 -1.4340e-05
3:40292238 A G 1.122764 -2.5592e-05
3:40292900 A C 0.023487 5.5789e-05
3:40297537 T C 0.097492 -1.1814e-05
3:40304197 G T 0.126240 -2.8219e-05
3:40310203 C T 0.045286 -1.2642e-05
3:40329288 C T 0.740616 3.0699e-05
3:40345863 A G 0.028443 -1.0378e-05
3:40348373 A C 0.086118 -2.1329e-05
3:40351925 G T 0.080717 -5.1865e-06
3:40357298 T G 0.635169 3.3086e-05
3:40362122 C T 1.215721 -5.0650e-05
3:40373018 C A 0.040920 -3.2629e-05
3:40375842 C A 0.072411 2.1035e-05
3:40395140 A G 0.039855 -5.9176e-05
3:40399593 C T 0.626526 4.7729e-05
3:40406579 C T 0.057811 -3.4239e-06
3:40421179 G A 0.088663 -2.8973e-05
3:40430835 A G 0.059662 -3.5292e-06
3:40431298 T C 0.071648 8.4873e-06
3:40438120 T C 0.153930 -2.3662e-06
3:40444976 G T 0.147464 1.4670e-05
3:40451353 C G 0.186742 -1.1956e-05
3:40455816 G A 0.026859 -5.0425e-06
3:40457038 C T 0.619914 4.3419e-05
3:40468053 T C 0.039781 -4.7607e-05
3:40468896 T C 0.603003 2.8713e-05
3:40491651 A G 0.041407 -3.7459e-05
3:40495151 A G 0.099712 -2.4117e-05
3:40499906 G A 0.081448 1.1955e-05
3:40500051 A G 0.093756 -2.3370e-05
3:40503298 G A 0.043835 2.2584e-05
3:40509257 G A 0.077144 6.6203e-06
3:40512463 G A 1.373091 -4.3661e-05
3:40515520 G T 0.166173 -1.9964e-05
3:40519429 C T 1.966821 1.0866e-05
3:40531123 A G 0.590760 4.2770e-05
3:40556596 A G 0.741003 1.0430e-05
3:40558150 C G 0.055783 -9.6362e-06
3:40572301 G A 0.055903 -7.8926e-06
3:40582176 G A 0.141518 2.8587e-05
3:40590533 T C 0.051180 -1.6338e-06
3:40595426 T G 0.765343 1.6368e-06
3:40599401 A G 0.027622 1.4952e-05
3:40619639 G A 0.051781 1.0039e-05
3:40621646 G A 0.032078 4.4482e-06
3:40624317 T C 0.025843 3.1078e-05
3:40628126 C T 1.974160 1.2769e-05
3:40642095 A G 0.059327 -2.8135e-05
3:40646359 T C 0.720476 -1.3956e-06
3:40652766 T C 0.055299 -1.6364e-05
3:40655920 T C 0.049726 3.9526e-07
3:40660283 C T 0.222537 6.1580e-05
3:40661789 T C 0.038210 2.5820e-05
3:40665410 T C 0.047941 4.4646e-05
3:40682191 A C 0.023315 -6.3111e-06
3:40685806 G T 0.075125 -7.2591e-06
3:40689647 G A 0.034214 3.5316e-05
3:40693259 A G 0.110537 -2.0415e-05
3:40694818 C T 0.025986 -1.7436e-05
3:40696811 G A 0.101828 -9.3970e-05
3:40699805 A G 0.028541 -4.6392e-06
3:40703599 T C 0.074875 -6.1561e-06
3:40703681 G A 0.041433 -3.9205e-05
3:40704175 A G 0.061411 -2.3256e-05
3:40704996 T C 0.040677 3.2658e-05
3:40706907 T C 0.081350 -1.9284e-05
3:40737309 C A 0.111553 -1.2878e-05
3:40739192 T C 0.026817 1.6416e-05
3:40745091 C T 0.068289 3.4951e-06
3:40747887 C T 0.034211 3.3439e-05
3:40750393 C T 0.087842 6.2763e-06
3:40755906 T C 0.090679 1.5400e-05
3:40774593 G A 0.041193 -3.6409e-06
3:40787531 T C 0.063420 -2.3459e-06
3:40788446 A G 1.797022 -2.5309e-06
3:40791251 T A 0.053267 8.6448e-06
3:40796745 A G 1.828974 -1.5188e-05
3:40807526 C T 0.100014 -1.7381e-05
3:40821365 A G 0.106051 2.1625e-05
3:40822938 T C 0.032575 2.3863e-05
3:40827349 T C 0.063044 -5.4132e-05
3:40855584 G A 0.089922 2.0494e-05
3:40869995 T C 1.956743 4.7856e-05
3:40872149 T C 0.270442 -1.6706e-05
3:40880250 A G 0.091967 -5.1101e-05
3:40880934 C T 0.085758 -8.0757e-06
3:40885879 C T 0.552540 4.2303e-05
3:40890154 T C 0.069250 1.0679e-05
3:40890487 T C 0.021280 5.4564e-06
3:40891205 A G 0.108936 -7.2496e-06
3:40893697 G A 0.119330 -1.0136e-05
3:40899164 G A 0.407543 -1.3414e-05
3:40899921 G A 0.782848 8.7127e-06
3:40900283 C G 0.085667 1.0542e-05
3:40900521 G A 0.187765 1.1851e-05
3:40901256 T C 0.099712 5.5642e-07
3:40911930 G T 0.652232 2.1564e-05
3:40913377 T C 0.180153 -1.0841e-05
3:40915239 G A 0.292170 3.3482e-06
3:40918851 G A 0.259802 6.4311e-06
3:40923903 T C 1.892514 2.2926e-05
3:40936831 T C 0.239493 2.5182e-05
3:40937139 T C 0.104425 8.8810e-06
3:40965082 T G 0.307393 5.4226e-05
3:40978695 T C 0.084210 -6.6692e-06
3:40983978 G A 0.090747 4.6682e-06
3:41010253 A G 0.361140 4.3654e-05
3:41013437 A G 0.216101 -6.4494e-06
3:41017070 G A 0.037557 2.6050e-05
3:41019810 T C 0.995336 -1.3774e-06
3:41021567 G A 0.340572 -1.5703e-05
3:41024458 A G 0.020919 -1.1571e-05
3:41025167 T C 0.874221 -1.4614e-05
3:41026337 T C 0.104753 2.7331e-05
3:41029087 A G 0.713244 -1.7045e-05
3:41031039 C A 0.138821 2.3836e-05
3:41032309 G A 0.348112 -1.2142e-05
3:41032412 T C 0.030027 2.3998e-05
3:41033735 G A 0.047843 1.7354e-05
3:41037617 C T 1.122374 3.5458e-06
3:41040026 C A 0.053689 -4.3900e-06
3:41042643 C T 0.502249 1.3148e-05
3:41043616 A G 0.041371 2.1863e-06
3:41050585 G T 0.026012 1.9603e-05
3:41053204 A G 0.089263 1.9456e-05
3:41054310 C T 0.030209 -1.1992e-05
3:41055043 C T 0.068889 1.1050e-05
3:41057019 C T 0.965828 -6.5332e-07
3:41059754 G T 0.501006 -4.0699e-06
3:41063002 C T 0.428624 1.3630e-05
3:41065494 G C 0.506638 -1.3931e-05
3:41066221 A G 1.531108 -4.8389e-06
3:41067696 T C 1.696528 -3.6757e-05
3:41068091 A G 0.065017 4.8158e-05
3:41068497 T C 0.991772 -5.6771e-05
3:41073336 C T 0.404167 -3.0069e-05
3:41077526 A G 0.047503 1.7487e-05
3:41081038 G A 0.066887 5.4676e-06
3:41082316 T C 1.337832 -2.5052e-05
3:41082420 C T 0.363234 -1.1642e-05
3:41085086 A G 0.048720 -1.1803e-05
3:41086469 T C 1.364652 -2.5393e-05
3:41100099 T C 0.423457 1.7501e-05
3:41100272 A C 0.036694 -3.4795e-05
3:41121974 T C 0.223556 -3.6295e-05
3:41123735 T C 1.112059 -6.9334e-06
3:41137672 G A 1.121803 -1.1487e-05
3:41139132 G T 0.034114 -2.7704e-05
3:41139829 T C 0.034224 -5.5535e-06
3:41142209 G A 0.051138 4.0809e-05
3:41142787 G A 0.069451 1.7362e-05
3:41147314 T C 0.068519 4.3187e-07
3:41157024 T C 0.252145 -2.3250e-05
3:41163561 T C 0.041699 3.5706e-05
3:41166611 G T 0.022903 -2.5751e-05
3:41174541 A G 0.039122 -3.4372e-05
3:41176090 G A 0.111978 -9.9673e-06
3:41190724 T C 0.086255 1.2488e-05
3:41191022 A G 0.865392 -1.0164e-05
3:41197284 A G 1.960638 1.6436e-05
3:41200214 T C 0.086261 -5.9215e-06
3:41202592 C T 0.032458 1.0554e-05
3:41204013 A C 0.031335 9.9414e-07
3:41208030 A G 0.123500 5.3165e-06
3:41209869 G A 1.958791 3.9266e-05
3:41212192 C G 0.044309 -4.0102e-05
3:41212753 C T 1.003252 -1.4684e-06
3:41213248 C T 0.048603 3.6503e-05
3:41230323 G A 0.503411 1.1038e-05
3:41241910 C T 0.039411 3.5155e-06
3:41241993 G A 0.089890 1.3082e-05
3:41242677 T C 0.047490 -3.3854e-05
3:41244376 G T 0.048856 -1.2578e-05
3:41245804 C T 0.077793 -3.9653e-05
3:41250129 T G 0.073596 2.2433e-05
3:41254646 T G 0.951137 -3.3416e-05
3:41261979 G A 0.970658 2.2265e-05
3:41267752 T C 0.083126 -7.8153e-06
3:41268354 G T 0.086803 -1.9831e-05
3:41273109 G A 0.029183 -4.7305e-05
3:41284474 C T 0.053877 3.3391e-05
3:41292736 T C 0.124860 7.4569e-06
3:41298643 A G 1.042874 -2.0255e-05
3:41303087 G A 0.133773 4.9602e-06
3:41312055 A G 0.687495 -8.4552e-06
3:41315827 G A 0.048178 -5.7120e-06
3:41316336 T C 0.252032 -2.2064e-05
3:41317804 A G 0.036860 -2.3387e-05
3:41337390 C T 0.073054 -6.0441e-05
3:41341789 C T 0.245878 -1.7041e-05
3:41357345 C T 0.042322 -1.4064e-05
3:41364241 A G 0.912590 -2.8321e-05
3:41366215 G A 0.075203 5.0898e-06
3:41369067 T C 0.127996 1.7237e-05
3:41371745 G A 0.507183 -3.0138e-05
3:41387640 A C 0.039239 -4.1460e-06
3:41391602 T C 0.050622 -4.3194e-07
3:41396881 G A 0.039959 -7.2861e-06
3:41400528 G A 0.248494 2.5386e-05
3:41403499 A G 0.047113 2.5426e-06
3:41405365 T G 0.616856 -2.0328e-05
3:41408258 T C 0.127061 -1.7455e-06
3:41411618 T G 0.422912 6.8032e-06
3:41414459 C A 0.038434 -6.3908e-06
3:41424509 T C 0.081671 -9.5065e-06
3:41425360 A T 0.023191 -1.2568e-05
3:41436573 C A 0.098592 -3.7870e-06
3:41438288 T C 0.964465 -1.6168e-05
3:41448489 C T 0.387746 -1.9356e-05
3:41457532 C T 0.027645 1.8257e-05
3:41465230 A G 0.062531 8.2542e-06
3:41480028 G C 0.038048 -3.3721e-05
3:41481933 A G 0.113922 2.7158e-05
3:41483702 T C 0.945529 -5.8695e-06
3:41489374 A G 0.039210 -3.3999e-05
3:41489387 C T 0.141213 -1.4751e-05
3:41490294 T C 0.311239 2.7355e-05
3:41497242 T C 0.050940 -2.3064e-07
3:41504279 A C 0.236196 -1.4092e-05
3:41507593 C T 0.063865 -3.5522e-06
3:41525551 C T 1.029738 -2.6586e-05
3:41532364 C A 0.847813 1.2310e-05
3:41541163 A G 1.869537 -2.1968e-05
3:41547801 G C 0.169948 1.7481e-05
3:41562508 A C 0.037100 4.0253e-06
3:41567009 C A 0.362111 1.2461e-05
3:41570561 A G 0.099407 -5.4791e-06
3:41571944 C T 0.049538 -1.8257e-05
3:41573406 G C 0.291115 -2.7137e-05
3:41588643 C T 0.027398 2.7078e-05
3:41589758 C T 1.014885 -2.3036e-05
3:41606692 A G 0.241791 -8.7332e-06
3:41611228 G T 1.380696 -1.0045e-05
3:41618128 T C 0.023909 -2.1634e-05
3:41619962 T C 0.497484 -1.4419e-05
3:41620902 T C 0.029638 3.1582e-05
3:41621776 T C 0.070967 -2.7188e-05
3:41624264 C T 0.071278 4.6118e-05
3:41626733 A G 0.045899 -2.4253e-05
3:41627316 T C 0.051222 2.1896e-05
3:41641593 A G 0.020802 4.6370e-06
3:41654510 A G 0.142339 3.0816e-05
3:41669730 C T 0.087206 2.3112e-05
3:41676362 G A 0.464896 -8.9196e-06
3:41676550 G A 0.165764 -1.1553e-05
3:41679152 C T 0.564796 -8.3271e-06
3:41680807 G A 0.039141 7.2604e-07
3:41682760 C T 0.035587 2.2753e-05
3:41692917 C T 0.115733 -1.3938e-05
3:41702239 T C 0.033091 4.6322e-06
3:41710701 A G 0.047425 3.6015e-05
3:41716317 A G 1.034526 1.8397e-05
3:41725319 C T 0.457814 8.2721e-06
3:41729382 G A 0.048564 4.2109e-05
3:41753366 G A 0.068127 -7.0329e-06
3:41756986 T A 0.321512 -8.1447e-06
3:41759288 C T 0.053877 3.2950e-06
3:41759877 G T 0.092762 -5.1317e-05
3:41761945 T C 0.040988 -1.8958e-05
3:41770925 C T 0.035526 9.2125e-06
3:41775915 T C 1.910636 6.7356e-06
3:41792121 T C 0.115081 -2.0987e-05
3:41805083 T C 0.179426 -2.9004e-06
3:41810220 G A 0.309934 2.8970e-05
3:41810364 T C 0.326150 -6.7893e-06
3:41821951 T C 0.051284 -3.3898e-06
3:41824016 A G 0.043212 -1.7492e-06
3:41827165 T C 0.067250 -1.1716e-05
3:41829397 G A 0.936469 -1.3309e-05
3:41829874 A G 0.068088 2.2843e-06
3:41831905 A G 0.066656 -1.4980e-05
3:41833236 C T 0.053692 -1.2930e-05
3:41840280 A G 0.039820 5.4549e-07
3:41841716 C A 1.671993 -3.6210e-06
3:41859973 T C 0.968324 2.0617e-06
3:41860563 T C 0.080438 1.2453e-05
3:41877414 C T 0.316666 -1.0348e-05
3:41877991 T C 0.043332 -2.5578e-05
3:41894661 T C 0.098654 8.3916e-06
3:41901647 T G 0.064712 5.3500e-06
3:41911537 G A 0.089763 -1.4048e-05
3:41920515 C G 0.029735 3.9938e-05
3:41924398 T C 0.092821 -5.1668e-05
3:41926314 G T 1.967282 -4.0714e-05
3:41944620 T C 0.029742 3.8626e-05
3:41948665 C T 0.449618 -5.4681e-05
3:41959734 C T 0.094677 -4.5840e-07
3:41960489 C T 0.081048 -3.1709e-06
3:41961168 C T 0.772276 2.1022e-05
3:41977464 C A 0.287713 -2.9493e-05
3:41987097 G T 0.054647 4.4108e-07
3:41989044 T C 0.029647 3.4074e-05
3:41989573 C G 0.085680 1.9873e-05
3:41996136 C T 1.679897 1.2417e-05
3:42011228 T C 0.039885 -3.2854e-06
3:42021371 A G 0.057746 -8.2161e-06
3:42040040 G A 0.029602 3.4552e-05
3:42040966 T C 0.479912 -2.7339e-06
3:42049067 C T 0.100264 -7.5081e-06
3:42056184 T G 0.039141 -3.7982e-06
3:42058045 T C 0.252905 -1.9911e-05
3:42073330 G A 0.063297 2.3234e-05
3:42074217 A G 0.134974 -1.8542e-05
3:42077060 T C 0.037356 -4.8740e-06
3:42078207 C A 0.137198 1.7743e-05
3:42079111 G T 0.539472 1.1901e-05
3:42089907 A G 0.769199 2.3932e-05
3:42091094 T C 0.098355 -5.4424e-05
3:42093422 C T 0.201296 4.0238e-05
3:42101718 A G 0.339085 4.7965e-05
3:42104479 C T 0.278696 2.9463e-05
3:42109229 A G 0.052845 -5.0234e-06
3:42115488 A G 1.162372 -2.6361e-05
3:42124365 T C 1.181922 -1.3569e-05
3:42130891 C T 0.114357 -7.2497e-06
3:42131036 T C 0.039713 -8.0033e-06
3:42138137 T C 0.059713 -3.7451e-05
3:42140384 A G 0.109482 -1.4931e-05
3:42141470 C T 1.356210 2.3256e-05
3:42142956 T C 0.273091 2.1998e-05
3:42154859 T C 0.051677 -9.9952e-06
3:42178898 T C 1.024548 -2.6915e-05
3:42179679 C T 0.144566 3.9977e-06
3:42181396 T C 1.169679 -2.4623e-05
3:42183784 A G 0.103227 2.5364e-05
3:42185135 T C 0.091841 -1.0429e-05
3:42185562 A G 1.404514 -6.7702e-06
3:42205341 T C 0.058133 5.8550e-06
3:42212734 G A 0.405433 1.3738e-05
3:42219920 C T 1.474066 -1.6120e-05
3:42220877 T C 1.070626 -2.5151e-05
3:42223167 A G 0.137152 1.3371e-05
3:42225951 T G 1.222096 -1.1531e-05
3:42232783 G A 0.514801 -3.2206e-05
3:42241661 C A 0.326933 4.7423e-08
3:42244471 T C 0.033669 -3.8554e-05
3:42246948 G A 0.068665 5.8918e-06
3:42253090 A G 0.079033 -3.2807e-05
3:42257075 G T 0.676459 -2.8782e-05
3:42262066 T C 0.029592 3.8753e-06
3:42262818 T C 0.074034 -2.7544e-05
3:42265166 C T 0.149564 7.0521e-06
3:42271017 A C 0.310246 -1.0093e-05
3:42271627 A G 0.135822 5.6197e-05
3:42279085 A G 0.446619 2.3106e-05
3:42287783 C T 0.497436 2.7649e-05
3:42289534 A G 0.262282 -2.9385e-05
3:42290088 A C 0.553196 -1.0315e-05
3:42293262 G A 1.918556 -1.2983e-05
3:42298834 C G 0.101111 9.2515e-06
3:42299870 T C 0.720752 -1.5682e-05
3:42301137 C T 0.052894 -7.7941e-06
3:42303074 T G 1.771189 1.0588e-05
3:42306583 A G 0.032319 1.2870e-06
3:42314587 G A 0.257426 1.1272e-05
3:42314655 G A 1.771786 5.7682e-06
3:42315756 A G 0.834414 1.4979e-05
3:42320310 T C 0.103285 9.8392e-06
3:42333227 G T 0.057198 -1.0674e-05
3:42333304 C T 0.051362 -6.9731e-06
3:42334157 A G 0.862169 -1.1727e-05
3:42338971 T G 0.028034 5.8134e-06
3:42341486 G A 0.079633 -4.9104e-05
3:42361700 C T 0.069785 -6.6631e-06
3:42362674 A G 0.332931 -1.2194e-05
3:42363369 T C 0.735679 -2.3643e-06
3:42367047 G T 0.032241 -2.4829e-05
3:42367187 G C 0.151651 -2.9947e-05
3:42367600 A C 0.063878 -4.7495e-06
3:42367649 T G 1.267547 1.0371e-05
3:42368432 A G 0.179082 6.2265e-06
3:42376873 C T 0.066932 -1.7191e-05
3:42377644 C A 0.036486 -9.0749e-06
3:42377856 C G 1.057136 7.7028e-06
3:42383216 G A 0.374572 2.0080e-05
3:42391648 C T 0.023847 -1.7829e-05
3:42394907 T C 1.474020 9.8128e-07
3:42400801 C A 0.060359 5.9855e-06
3:42407761 T C 0.177774 9.7736e-06
3:42409000 G A 0.680140 -4.6647e-05
3:42410575 C T 1.519806 -2.2581e-06
3:42413481 G A 0.037333 -1.0864e-05
3:42415470 G A 0.121624 1.2857e-06
3:42416786 A C 1.720288 1.4645e-05
3:42416865 T C 0.050661 -1.1502e-07
3:42417576 T C 0.943951 6.5472e-06
3:42417982 T C 1.472602 -1.0943e-05
3:42418113 G A 0.975663 -6.6694e-06
3:42423438 C T 1.309856 -5.4615e-05
3:42427957 A G 1.612030 -8.9118e-05
3:42431116 T C 0.060051 2.5930e-06
3:42434367 C T 0.086446 6.4351e-06
3:42448471 A G 0.210807 -2.8071e-05
3:42450174 A G 0.029560 -1.3674e-05
3:42451412 T C 0.529729 1.0476e-06
3:42453557 G A 0.025152 1.9810e-05
3:42456599 C T 0.035045 2.4567e-05
3:42458242 T C 0.070006 9.2717e-06
3:42466864 G T 0.049009 2.7940e-07
3:42474043 G T 1.970885 1.5760e-05
3:42475356 C T 0.124065 1.7313e-06
3:42476376 T C 1.226841 -2.5333e-05
3:42478929 A C 0.120235 2.2504e-05
3:42484130 A G 0.486932 -1.7448e-05
3:42484827 T C 0.148159 2.0603e-05
3:42485593 C G 0.609115 -5.8282e-06
3:42487662 G A 0.095148 -2.0934e-05
3:42488962 G T 0.542056 1.5303e-05
3:42490034 C G 0.077747 -2.4644e-05
3:42490163 T C 0.020118 2.4724e-05
3:42493079 T C 0.150493 4.1310e-05
3:42494375 A G 0.356580 -4.9447e-06
3:42501338 T C 0.455256 -7.8902e-06
3:42515965 A G 0.116113 3.0940e-05
3:42528409 G A 0.461251 -2.5615e-05
3:42529082 T C 0.393728 -3.7860e-06
3:42531939 A G 1.250217 4.0466e-06
3:42533783 A G 0.128729 -1.6077e-05
3:42538627 C G 0.076257 3.5138e-05
3:42545400 T C 0.055646 3.9815e-05
3:42546860 G A 1.589572 -2.3259e-06
3:42549321 T C 0.241655 -4.8607e-05
3:42551640 A G 0.855379 3.7049e-05
3:42557064 A G 0.069558 1.3182e-05
3:42562152 T C 0.071249 -8.0920e-06
3:42568929 C T 0.328523 -4.8293e-05
3:42571729 C T 0.916550 -3.6279e-05
3:42574808 C T 0.106103 3.7096e-05
3:42578441 T C 0.028057 5.2617e-05
3:42578509 A G 1.026976 -2.5198e-05
3:42578862 T C 0.920825 2.1264e-06
3:42583722 A G 0.100926 -1.1435e-05
3:42595401 T G 0.394186 -9.3629e-05
3:42599171 T C 0.029001 -1.8590e-05
3:42600811 G T 0.225244 -9.9692e-07
3:42610297 C T 0.270841 1.3576e-05
3:42611294 T C 0.050518 -1.4768e-05
3:42649150 C T 0.035844 -1.6902e-06
3:42651209 T C 0.224562 -5.6551e-07
3:42652716 A G 0.035464 6.7184e-05
3:42653656 A G 0.678556 -3.2367e-05
3:42660567 A G 0.070227 -4.3430e-06
3:42679486 G A 0.030676 4.6958e-06
3:42679777 G T 0.262204 2.6733e-05
3:42680000 T C 0.036535 7.6384e-05
3:42698052 A G 0.025285 1.3896e-05
3:42711519 T C 0.094171 4.2347e-05
3:42711638 C T 0.030946 -1.5227e-05
3:42711655 G A 1.333145 -2.2152e-05
3:42721031 T C 0.042154 1.0972e-05
3:42723370 A G 0.037681 6.3220e-05
3:42728144 G A 1.289391 -3.1410e-06
3:42732236 C T 0.049944 6.6848e-05
3:42733468 C T 1.505907 5.8175e-06
3:42735150 C T 1.166203 1.1128e-05
3:42735963 A G 0.062278 8.3293e-06
3:42738039 T C 1.171295 6.7663e-06
3:42738470 A C 0.080458 3.1715e-05
3:42738533 T G 0.027495 8.1384e-06
3:42750324 A G 0.550307 -2.6787e-05
3:42772038 T A 0.371754 1.4443e-05
3:42776601 C T 1.485040 -8.3388e-06
3:42787469 G A 0.927926 -1.7918e-05
3:42789082 A G 0.084430 3.0843e-05
3:42799674 C T 0.027408 -4.3022e-05
3:42799765 A G 0.558136 -2.2590e-05
3:42800197 T C 0.205461 -6.3762e-06
3:42803828 T G 0.505294 3.2816e-06
3:42820972 T C 0.103081 4.1992e-06
3:42828546 A G 1.071103 -1.2966e-05
3:42834937 A C 0.546990 -1.8267e-05
3:42841248 T C 0.408403 2.5337e-05
3:42845531 A G 0.033059 -8.9260e-06
3:42858545 T C 0.213446 -6.9954e-06
3:42861456 G A 0.041303 -1.4753e-05
3:42862278 C G 0.618680 2.2160e-05
3:42865953 G T 0.587936 -6.2597e-06
3:42875351 A G 0.034308 4.9269e-06
3:42879893 C T 0.032014 -8.9338e-06
3:42881032 C T 0.121086 4.9899e-05
3:42882960 C T 0.036412 -3.2584e-06
3:42885478 C T 0.054971 9.1833e-07
3:42886689 T C 0.038301 -3.4694e-05
3:42895982 T G 0.645186 -2.0194e-06
3:42906116 C T 0.121397 -4.7708e-06
3:42906216 T C 0.050959 -1.4006e-06
3:42908775 C A 0.770926 1.9437e-05
3:42910612 A G 0.082012 4.3281e-05
3:42916105 T C 0.020504 7.0428e-06
3:42923776 T G 0.683110 7.6256e-06
3:42943202 A G 0.063352 -9.3614e-06
3:42943216 C T 0.029566 1.8498e-05
3:42943632 A G 0.060473 -2.7004e-05
3:42955330 A C 1.955065 -8.0836e-06
3:42963974 A G 0.034078 2.8185e-06
3:42991455 G A 0.066526 1.0914e-05
3:43019084 A G 0.092039 -3.7744e-05
3:43021383 T C 0.376162 2.8260e-05
3:43027004 T G 0.735378 -9.7686e-06
3:43036850 C A 0.172103 -3.4422e-05
3:43042740 A G 0.027473 -9.8224e-06
3:43045803 G A 0.451972 -3.2423e-05
3:43047642 C T 0.886344 5.0771e-06
3:43058533 A G 0.025315 -1.7879e-06
3:43066308 A C 1.192994 1.1593e-05
3:43069958 C T 0.307217 5.0428e-06
3:43073796 A G 0.032309 -8.7445e-06
3:43074434 T C 0.796224 -1.8940e-05
3:43085228 G A 0.058564 -5.6545e-05
3:43092290 A G 0.360871 -1.5024e-05
3:43093434 A G 0.085193 -1.4045e-06
3:43095101 G A 1.206918 3.3383e-05
3:43096875 A G 0.077066 1.0658e-05
3:43097765 A G 0.335586 2.2834e-06
3:43116170 T C 0.342389 -3.8397e-06
3:43118691 A G 0.028167 -7.7961e-06
3:43123539 C T 0.076131 1.2988e-05
3:43124226 T C 0.396205 -6.2825e-05
3:43127394 C T 0.102328 -3.2334e-06
3:43145671 T C 0.954549 -8.3316e-06
3:43152408 G A 0.037648 -1.8012e-05
3:43156139 A G 0.828172 1.7876e-05
3:43156535 T G 0.039434 -2.1494e-05
3:43161545 G A 0.061168 -1.0538e-05
3:43167199 G C 0.041040 -1.2115e-05
3:43172180 G A 0.090331 -3.2410e-05
3:43174229 A G 0.968275 -1.2874e-05
3:43175432 C T 0.060155 -2.0746e-05
3:43184830 T A 0.314147 1.2531e-04
3:43186036 T G 0.333093 -6.3795e-05
3:43187139 G T 0.319516 3.2131e-06
3:43193237 T C 0.054338 -4.9099e-05
3:43197542 C T 1.231174 -3.2924e-06
3:43197817 C T 1.926255 2.4723e-06
3:43198392 T C 0.053420 -1.2005e-05
3:43198929 T C 0.312680 -3.8980e-06
3:43201033 A C 0.031614 1.5087e-06
3:43201229 A G 0.025204 -6.1986e-06
3:43201561 C T 1.721310 4.4815e-05
3:43201732 G A 0.063641 8.1624e-06
3:43205157 A G 1.514006 -2.8973e-05
3:43205962 A G 1.863620 -7.1634e-06
3:43208079 T C 0.342581 1.6490e-05
3:43214678 C A 1.099806 -4.8140e-05
3:43223447 A C 1.387169 -2.2334e-05
3:43224273 T C 0.071204 -9.4537e-06
3:43226220 G A 0.342526 5.6470e-05
3:43230723 G C 0.022571 2.5188e-05
3:43231091 G A 0.057704 -7.0020e-06
3:43232296 A G 0.128434 2.0100e-05
3:43234261 G T 0.176213 -1.7136e-05
3:43238536 A C 0.340795 2.3687e-06
3:43242180 T C 0.047159 -1.0908e-05
3:43243034 T C 0.424314 5.8910e-05
3:43244754 A G 0.087342 3.4480e-05
3:43246389 T G 0.062998 -1.4611e-05
3:43246574 A G 0.041060 -1.6748e-06
3:43253677 G A 0.133472 -6.0755e-05
3:43256792 G A 0.295928 6.5202e-05
3:43286041 A G 1.601802 -7.8009e-05
3:43289838 C T 0.141073 1.5965e-05
3:43298102 A G 0.024003 -3.9179e-05
3:43300965 G T 0.030767 -1.4156e-06
3:43322505 C T 0.130797 4.8018e-05
3:43326315 T C 0.067344 2.2030e-05
3:43329013 A G 0.031325 -3.0847e-05
3:43343597 T G 0.039482 -6.9000e-06
3:43345175 A G 0.073391 -2.3484e-05
3:43351990 G A 0.061625 3.2915e-05
3:43356978 C T 0.100776 2.0568e-06
3:43357403 T C 0.075332 6.7187e-05
3:43368539 G A 0.527194 -8.6550e-06
3:43368673 T G 0.057993 7.6322e-06
3:43371035 T C 0.052180 1.3372e-05
3:43388922 T C 0.033679 5.6910e-06
3:43391043 T C 0.064290 5.8287e-06
3:43401268 A G 0.127025 -2.5764e-06
3:43409582 C G 0.073080 -7.0980e-06
3:43417130 A G 0.050038 2.9180e-05
3:43417636 T C 0.529660 -2.1768e-05
3:43433362 C T 0.768784 8.4819e-06
3:43434652 A C 0.476049 4.2919e-05
3:43435496 A G 0.039843 2.2384e-05
3:43441829 T G 0.355502 2.7716e-05
3:43443878 T C 0.262834 2.7995e-05
3:43449514 A G 0.129249 -5.8073e-05
3:43455926 C T 1.925872 -1.7561e-06
3:43457721 T C 0.034724 1.9725e-05
3:43465098 T G 0.488782 -1.1557e-06
3:43495299 G A 0.058733 1.7914e-05
3:43496251 C T 0.556799 1.6755e-07
3:43498024 A G 0.072606 -1.5787e-05
3:43500735 A G 0.196733 1.4768e-06
3:43517423 A C 1.175284 -1.0928e-05
3:43547230 G A 0.088864 1.2908e-05
3:43564435 G A 0.039239 4.6589e-05
3:43567237 G T 0.101468 -1.9799e-05
3:43578743 T C 0.073102 -2.0593e-05
3:43584685 C T 0.034149 -4.3808e-05
3:43591134 A C 0.059136 4.7284e-06
3:43591327 A G 0.121154 4.6871e-05
3:43617764 T C 0.140645 2.7953e-05
3:43618280 C T 0.120050 4.2707e-05
3:43618558 T C 0.058418 1.8977e-05
3:43621236 G A 0.021224 -3.5808e-05
3:43658148 A G 1.930335 -6.3434e-05
3:43659779 C T 0.051216 -3.9431e-05
3:43665459 T C 0.086732 -3.3926e-05
3:43679983 A G 0.112289 8.2086e-06
3:43682052 C T 0.108388 -1.0202e-05
3:43688012 A G 0.120618 3.6257e-05
3:43690755 C T 0.042199 2.4559e-05
3:43695204 A G 0.090711 -2.3923e-05
3:43713699 A G 0.044416 -4.2852e-05
3:43733184 G A 0.112189 -1.7241e-05
3:43743914 T G 0.024895 -1.5809e-05
3:43750108 A G 1.712696 -1.5290e-05
3:43754522 A G 0.029073 -9.7569e-06
3:43757387 G A 0.048369 3.4185e-06
3:43761441 G A 1.481440 -2.3844e-05
3:43767708 C T 0.206652 -6.1401e-06
3:43783356 T C 0.499312 3.1104e-06
3:43787277 T C 1.327208 2.8998e-05
3:43789439 T G 0.290586 -9.0082e-06
3:43795213 C G 0.034996 -3.5778e-06
3:43797458 T C 0.522468 -2.5697e-05
3:43798393 T C 0.110021 2.8008e-05
3:43798933 A G 0.201650 -3.4797e-05
3:43799943 T C 0.050628 3.1637e-05
3:43800011 A C 1.894063 3.4837e-05
3:43801941 G T 0.977097 3.9022e-05
3:43804699 C T 0.107784 9.7247e-05
3:43805245 A G 0.295575 -1.1154e-05
3:43807235 T C 0.046724 -2.2293e-06
3:43809741 A G 0.083100 -3.2288e-05
3:43809915 T C 0.215708 -3.8344e-05
3:43810760 C G 1.948145 -2.1779e-05
3:43820458 C T 0.957561 6.4066e-05
3:43824173 C T 0.032276 3.1962e-05
3:43825054 C T 0.163018 -8.9526e-06
3:43837717 A G 0.044776 7.6033e-06
3:43838572 C T 0.028284 -4.2135e-06
3:43842183 T C 0.079789 -2.8786e-05
3:43855931 T C 0.052083 2.1880e-05
3:43857133 C G 0.127253 2.3869e-05
3:43858924 T G 0.033643 1.6171e-05
3:43863118 A G 0.582898 -9.2416e-05
3:43866363 C T 0.177144 -2.8252e-06
3:43867443 T C 0.163823 -4.1315e-06
3:43872772 G A 0.065741 3.0475e-05
3:43875561 A C 0.026122 2.7686e-05
3:43878116 G C 1.076553 -2.2251e-04
3:43878455 T G 0.102737 -5.7485e-06
3:43880803 G T 0.165261 -1.3577e-05
3:43884505 A G 0.111504 -1.3005e-05
3:43894623 A G 0.075115 8.4368e-06
3:43896176 G A 0.582993 -3.6659e-05
3:43905870 A G 1.384731 1.0487e-05
3:43907170 C T 1.514129 1.4719e-05
3:43910006 C A 0.085349 -1.7060e-05
3:43910012 T C 0.024347 1.9085e-05
3:43913161 A C 0.050593 -6.8605e-06
3:43932030 T G 0.302005 -3.3746e-05
3:43945727 T G 0.049973 1.7614e-05
3:43958877 T G 0.511396 4.9773e-05
3:43959176 T C 0.040998 1.9285e-05
3:43972203 C T 0.812161 -1.8226e-05
3:43988504 C T 0.050375 2.2341e-06
3:43989696 T C 0.053654 3.9857e-06
3:43994245 A G 0.354087 -2.9717e-05
3:44004468 C T 0.485449 -1.2139e-05
3:44032328 G T 0.161610 2.2397e-05
3:44041495 C T 0.109404 3.6144e-05
3:44041777 G A 1.405569 -2.4089e-05
3:44042678 A G 0.221005 -2.7582e-05
3:44043204 A C 0.071544 1.9865e-05
3:44044267 T C 0.030861 -3.4734e-05
3:44052171 A G 1.949235 -3.9413e-05
3:44065912 T C 0.458489 -6.7306e-05
3:44074018 A G 0.251753 -4.3309e-05
3:44079670 T C 0.246047 -3.9060e-05
3:44080795 A G 0.059895 -6.7752e-06
3:44083188 C T 1.346430 -4.2796e-06
3:44083722 A G 0.205584 -2.0486e-05
3:44094029 T G 0.027593 3.9902e-05
3:44097293 C G 0.128992 -1.1538e-05
3:44098890 T C 1.170143 2.8800e-05
3:44100753 G A 0.383212 -4.0121e-05
3:44105159 A G 0.992716 1.4671e-05
3:44105501 C T 0.264132 -1.6514e-05
3:44111033 G C 1.568873 2.5786e-06
3:44111411 G A 0.173252 -3.2908e-05
3:44112625 A G 0.042290 -3.7915e-06
3:44124558 T C 0.078017 -1.4757e-05
3:44126376 G A 0.095619 -3.3935e-05
3:44127422 G A 0.780073 -6.6238e-05
3:44129521 C T 0.063634 3.2280e-07
3:44130973 G T 0.131806 -1.7781e-05
3:44132745 G T 0.447463 -2.7874e-05
3:44134177 G A 0.093645 4.9638e-05
3:44134579 T G 1.034156 -8.1446e-05
3:44139320 A C 0.027521 -1.5075e-05
3:44140412 T C 0.052829 2.3639e-05
3:44140567 C T 1.364727 6.4836e-06
3:44140652 A G 0.393196 -2.9144e-05
3:44141014 C A 0.346927 -7.0447e-05
3:44146258 A G 0.176904 -2.7953e-05
3:44146401 C T 1.959297 -3.8618e-05
3:44150503 T C 0.054624 5.2441e-06
3:44166116 A G 0.044413 -5.2259e-05
3:44175797 C T 0.202731 -2.7992e-05
3:44175887 A C 1.367866 -1.4217e-05
3:44185255 G A 0.037736 -1.7916e-05
3:44186174 A G 0.047542 2.8021e-05
3:44188954 A G 0.022481 3.7269e-05
3:44196660 C A 0.687034 -6.0719e-06
3:44197375 G A 0.178111 -3.1529e-05
3:44204025 G A 0.123455 1.6246e-04
3:44211498 C A 0.055137 2.3214e-05
3:44213498 A G 0.056302 2.1261e-06
3:44220779 C T 0.050362 -1.0745e-05
3:44224553 A G 0.913891 1.7873e-06
3:44224673 T G 0.475767 -1.9560e-06
3:44228249 G A 0.061116 -3.6595e-05
3:44229735 T C 0.368989 -8.3281e-06
3:44233223 T G 0.059937 -4.2661e-06
3:44239726 G T 1.677738 -1.3696e-06
3:44247170 A G 1.584255 -8.6646e-06
3:44264312 G A 0.055445 1.7912e-05
3:44269087 G A 0.074151 2.1261e-05
3:44278939 A G 0.020809 -4.2157e-05
3:44283808 A C 1.586281 -2.2112e-06
3:44284584 A G 0.952559 1.1711e-05
3:44286015 G C 0.044744 -1.1374e-05
3:44307316 G A 0.088121 -2.7202e-06
3:44332562 T C 0.224118 -3.0548e-05
3:44333324 T G 0.480755 2.2924e-05
3:44337350 T C 0.179533 -2.2795e-05
3:44348463 G A 1.592302 2.6470e-06
3:44371144 T C 1.953987 -6.4733e-05
3:44385814 A G 1.675190 7.2564e-06
3:44399668 C T 1.805036 7.0235e-06
3:44413626 T C 0.052514 2.7137e-05
3:44451828 G A 0.043153 -2.1825e-05
3:44457754 T C 0.047165 7.8765e-05
3:44465955 G C 0.554504 3.7585e-06
3:44489880 C T 0.321311 1.3525e-05
3:44491243 A G 0.046772 1.6957e-05
3:44495314 G C 0.204104 -5.2611e-05
3:44512798 G A 0.039830 -8.0415e-06
3:44522622 T C 0.024587 8.6784e-06
3:44530329 T C 0.792920 -9.3581e-07
3:44543030 T C 0.807376 8.4834e-06
3:44552343 C A 0.632021 -3.0510e-05
3:44555232 G A 0.047658 -4.5983e-05
3:44574667 T C 0.045698 1.5171e-06
3:44575840 A G 1.675047 4.8493e-06
3:44577613 A C 1.442500 -1.3797e-05
3:44578261 A G 0.045906 3.9829e-06
3:44599103 G T 0.768060 -3.5061e-06
3:44612050 T C 1.414138 -1.5162e-05
3:44612839 T C 0.020721 -1.9498e-05
3:44620855 T C 0.245482 2.3356e-05
3:44620941 T C 0.630732 -2.0206e-05
3:44621494 C T 0.646056 -1.0624e-05
3:44622176 A G 0.040790 -1.3160e-05
3:44635461 A G 0.772909 -1.0521e-05
3:44663014 T A 0.488013 1.0233e-06
3:44701738 G A 0.623906 -1.7339e-05
3:44706990 A G 0.047889 3.1961e-05
3:44712479 T C 0.032728 -1.5237e-05
3:44722698 C A 0.036542 -5.7964e-05
3:44727175 A G 0.035126 -1.2858e-05
3:44727986 A G 0.035016 3.4427e-05
3:44749984 T C 0.034513 -3.2901e-05
3:44752404 T C 0.052449 -1.4315e-05
3:44762830 G A 0.416433 -1.5672e-05
3:44763037 C A 0.952124 7.8542e-07
3:44765221 T G 0.136110 -1.2958e-05
3:44766879 C G 1.048340 6.3539e-06
3:44770827 G A 0.127619 -4.8713e-06
3:44775962 G A 1.062339 1.4455e-05
3:44776091 T C 0.037869 1.7861e-05
3:44779446 C T 0.045893 6.0638e-06
3:44796132 G T 0.959437 -3.2267e-06
3:44798608 T C 0.046759 2.8741e-05
3:44813350 A C 0.038414 -2.5845e-05
3:44814073 G A 1.277245 -9.0345e-06
3:44823413 G A 0.034857 -9.6184e-06
3:44827793 C T 1.049872 1.4475e-05
3:44837068 T C 0.045977 -4.8444e-05
3:44840884 T C 0.075488 -5.2256e-08
3:44871505 T A 0.421272 1.4576e-05
3:44881909 G A 0.095840 6.5875e-06
3:44891775 C T 0.938917 -3.3535e-06
3:44892033 A G 0.948339 -2.8457e-06
3:44906746 G A 1.363039 1.2089e-05
3:44907330 T C 0.089705 -5.6974e-07
3:44917850 A C 0.303858 -3.2378e-05
3:44917913 A C 0.044247 -1.0303e-05
3:44929287 C G 0.574781 -6.7211e-06
3:44934166 T C 0.059736 2.6754e-05
3:44934381 G A 0.206146 -1.8768e-05
3:44942121 T C 0.822963 -9.3686e-06
3:44943104 C G 0.171334 -1.9746e-07
3:44943389 A G 0.824570 -1.2407e-05
3:44948479 T C 0.963926 -1.5780e-05
3:44948590 A G 0.962417 -1.8351e-05
3:44948674 C G 0.129236 -3.1786e-05
3:44960132 C T 0.443721 1.6092e-05
3:44963914 A G 0.128421 -3.2235e-05
3:44971676 C G 0.034010 3.4654e-05
3:44973915 C T 0.391417 -1.6016e-05
3:44974433 C A 0.065261 -1.2794e-05
3:44988139 A G 0.111939 1.9426e-05
3:44990397 A G 0.031306 -2.7377e-05
3:44995128 T C 0.511325 9.4525e-06
3:45000626 A G 0.036282 -2.1550e-05
3:45001043 T C 0.036301 -6.0511e-05
3:45017782 G A 0.180494 -2.3475e-05
3:45018048 T C 0.046013 -3.3655e-06
3:45024902 T C 0.250993 -2.6696e-05
3:45034411 T C 1.061035 -9.4032e-06
3:45040461 A G 0.068639 3.4040e-06
3:45045267 A G 0.038554 -6.5160e-05
3:45056771 T C 0.061687 3.9685e-05
3:45057336 T C 0.143427 -3.1896e-06
3:45067481 C A 0.132748 1.0435e-05
3:45073971 T C 0.185421 -1.9360e-05
3:45076221 G T 0.845635 -8.8354e-06
3:45077123 A G 0.827598 -1.2790e-05
3:45089262 A G 0.226481 3.0867e-06
3:45092415 G A 1.560402 1.0496e-07
3:45093468 T G 0.061999 1.1964e-05
3:45097157 G C 0.117161 1.5581e-05
3:45107264 A G 0.147016 4.3129e-07
3:45109712 A T 0.432071 -1.7828e-05
3:45112832 G A 0.171474 -3.4088e-05
3:45113143 T G 0.113698 -1.0538e-05
3:45116506 A G 0.481758 -2.5203e-05
3:45120512 G T 1.825995 3.5318e-05
3:45122334 C G 0.047503 -1.4887e-05
3:45124498 A G 0.069087 -1.3311e-06
3:45128105 A G 0.149402 -1.3231e-06
3:45130609 A G 0.158510 -3.2836e-05
3:45131617 C T 0.221349 -1.7329e-05
3:45131726 C A 0.060197 -4.8677e-06
3:45132637 C T 0.768491 3.9548e-05
3:45133906 T C 1.312086 2.8025e-06
3:45134822 C T 1.251233 -2.7635e-05
3:45138346 A G 1.425047 8.8650e-06
3:45139101 A G 1.662126 6.3502e-06
3:45140266 G A 0.328948 3.1193e-05
3:45142970 A C 0.095353 1.9409e-06
3:45145171 T C 0.078023 -2.3210e-05
3:45147148 T C 0.099316 1.2314e-06
3:45148674 G A 1.130758 2.5641e-05
3:45149708 G A 0.431851 5.2266e-06
3:45149813 T C 0.032595 3.4479e-05
3:45150027 G C 0.680306 -9.9209e-06
3:45151576 C T 0.172123 -1.4052e-05
3:45152343 A G 0.150347 -3.4781e-06
3:45153422 G A 1.620543 5.8386e-06
3:45154868 G A 0.474436 1.0692e-05
3:45155614 T C 0.077221 -3.3218e-06
3:45157110 C T 0.079240 -5.0065e-05
3:45157568 A C 0.279287 -2.5349e-05
3:45159034 T C 0.972118 2.6418e-05
3:45160668 G A 1.962326 2.7011e-05
3:45161070 A C 0.302793 2.0496e-06
3:45162583 T C 1.962079 3.1008e-05
3:45162682 A G 0.035227 9.5372e-06
3:45166223 C T 1.313693 -5.7673e-06
3:45166253 T C 0.438524 -6.3422e-06
3:45166285 A G 1.123588 -3.4195e-06
3:45166416 T C 0.358323 2.4333e-05
3:45168583 T C 0.100598 1.0984e-05
3:45169491 C T 0.026087 2.4065e-05
3:45170095 G T 1.106771 -4.7045e-06
3:45174396 A G 0.052209 -6.0071e-07
3:45174886 C T 0.199232 1.3921e-05
3:45177389 A G 0.323479 4.8580e-06
3:45178457 G T 0.068218 -8.9200e-07
3:45182929 T C 0.350280 6.7239e-05
3:45183187 A G 0.449164 -1.6246e-05
3:45185519 G T 1.722823 -1.6526e-05
3:45186679 C T 0.168942 -1.7507e-05
3:45188915 G T 0.740574 4.7693e-06
3:45194672 T C 0.062297 -4.7448e-05
3:45196727 A G 0.055033 -3.8956e-05
3:45198852 G T 0.414933 9.5476e-06
3:45205644 A G 1.936255 4.6770e-06
3:45211102 G A 0.511964 2.5494e-05
3:45214036 C T 0.448352 2.6933e-05
3:45220203 G A 0.133705 -1.7814e-05
3:45222258 A T 0.916287 2.8258e-05
3:45222397 A G 0.707759 9.9072e-06
3:45226066 T G 0.248883 2.9361e-06
3:45229787 A G 0.064790 -4.5088e-06
3:45237296 C T 0.031105 8.0030e-06
3:45238131 G A 0.982158 1.3247e-05
3:45241105 C G 0.040576 -3.7356e-06
3:45242137 T C 0.265239 2.6209e-05
3:45243585 A T 0.033059 2.1279e-06
3:45251900 G A 0.566721 -6.3987e-05
3:45252912 A G 0.043822 -1.7134e-06
3:45261784 C T 0.027700 2.8267e-06
3:45261923 T C 0.331126 -1.4994e-05
3:45272343 C T 0.057808 -4.8602e-06
3:45273331 G A 0.088721 -8.8654e-06
3:45283182 G A 0.042962 -7.3846e-05
3:45286107 T C 0.901626 2.4263e-05
3:45286967 C T 0.047886 -1.1892e-05
3:45290708 G A 0.917871 2.5461e-05
3:45290759 C T 0.067221 3.2787e-05
3:45294648 G A 0.026132 -4.8158e-06
3:45300197 A G 0.035175 1.2856e-06
3:45301627 T C 0.022539 -1.0961e-05
3:45306693 T C 0.099095 -6.4769e-06
3:45307571 T C 0.031634 5.7009e-06
3:45312898 T C 0.089965 -4.5295e-05
3:45313505 C T 0.609264 2.9004e-05
3:45329592 T C 0.049995 -1.9350e-05
3:45331031 A G 0.267979 -2.3611e-07
3:45357573 A C 0.176667 4.8564e-06
3:45371605 T G 0.468902 1.1051e-04
3:45372097 T C 0.052310 8.6119e-06
3:45382541 A G 0.510046 8.1184e-05
3:45387717 G A 0.047185 -2.7753e-06
3:45388567 C T 1.249614 -9.2077e-06
3:45403826 T G 1.568321 -1.3080e-05
3:45404798 A G 0.612773 -1.8187e-05
3:45408264 T C 0.341834 9.7911e-07
3:45409478 G A 0.098981 -3.0953e-05
3:45413785 T C 0.066156 -2.5747e-05
3:45425020 C T 1.687028 -2.9284e-05
3:45429891 A C 0.106934 -4.6085e-05
3:45431065 T C 0.093626 5.2483e-05
3:45445593 G A 0.142988 2.0615e-05
3:45450155 C T 0.064920 1.2634e-05
3:45451623 T C 0.303060 -3.2386e-07
3:45459366 A G 0.068253 2.0844e-05
3:45463477 T C 0.064988 9.1312e-06
3:45466293 C A 0.525077 -1.7304e-05
3:45472571 T C 0.055153 -1.6589e-05
3:45477574 A G 0.061603 -6.4129e-07
3:45498342 T C 0.576702 2.9534e-06
3:45499823 T C 0.094217 3.9528e-05
3:45506446 A G 0.698573 -4.6019e-05
3:45512921 G T 0.029193 9.8620e-06
3:45518073 A C 0.079094 -2.2979e-06
3:45526812 G A 0.606255 1.7450e-06
3:45528104 C T 0.058350 2.5086e-05
3:45552088 C G 0.021065 -8.0104e-06
3:45552629 T C 0.267550 -1.1275e-05
3:45561487 T C 1.296571 -3.1924e-05
3:45587050 A G 0.061573 -4.1790e-05
3:45597470 G T 0.124643 2.8750e-06
3:45597978 T C 0.059399 7.4228e-06
3:45598703 G A 0.128097 -2.6869e-05
3:45602653 A G 0.538184 1.2331e-05
3:45604340 T C 0.756972 -4.6276e-06
3:45613379 A C 0.155543 1.9579e-06
3:45623774 A G 1.150447 -1.6303e-05
3:45634830 C G 0.065147 4.1825e-05
3:45637230 C G 0.038895 3.9672e-05
3:45640227 C A 0.486504 -1.0468e-05
3:45640920 C T 0.635796 2.4412e-05
3:45647096 G A 0.029959 3.7688e-05
3:45652734 G A 0.557175 4.3000e-06
3:45674359 G A 0.096593 -2.1011e-05
3:45679349 T G 0.088134 -3.2610e-05
3:45683107 A G 1.876117 3.8420e-05
3:45685336 G A 1.975614 6.0062e-06
3:45685649 A G 0.265794 -3.2402e-05
3:45687054 T G 0.673798 3.5500e-05
3:45690222 T C 0.547233 -2.4520e-06
3:45697817 G A 0.190507 -2.4351e-05
3:45698460 T C 0.490120 -3.4077e-06
3:45701812 C A 0.173389 5.5162e-05
3:45709360 G A 0.026752 -9.5269e-07
3:45719209 C T 0.694938 -9.4783e-06
3:45721015 G A 0.113494 1.8358e-05
3:45725773 C T 1.945094 8.1815e-05
3:45730281 A C 0.100721 4.0358e-05
3:45731451 T C 1.042569 1.7342e-05
3:45732409 T G 1.044779 1.9186e-05
3:45733641 G C 0.095917 1.7359e-05
3:45744506 T C 0.034130 -7.7151e-06
3:45744646 G T 0.038317 1.5422e-06
3:45758020 G T 0.075735 -2.3548e-05
3:45771685 T C 0.272094 5.3745e-05
3:45776753 G A 0.020871 2.3854e-05
3:45779136 T A 1.316614 6.8758e-05
3:45792209 T C 0.259449 -1.8770e-05
3:45795152 C A 0.031124 -6.1169e-06
3:45798226 T C 0.089218 -2.3849e-05
3:45803585 T C 0.731564 3.3753e-06
3:45807626 G A 0.615623 -7.7178e-06
3:45809273 C T 0.948086 1.9470e-06
3:45809449 C A 0.632368 -1.6251e-05
3:45814094 A G 0.214549 6.2329e-06
3:45817418 G A 1.903424 5.7234e-05
3:45818144 A G 0.290755 1.2793e-05
3:45818294 C T 0.133881 -1.4723e-05
3:45819837 G A 0.687930 -1.1355e-05
3:45821244 G T 0.365860 1.5234e-05
3:45823087 T C 0.111588 3.8262e-06
3:45829995 G A 0.874870 9.3546e-07
3:45830886 C A 0.531377 -4.3212e-06
3:45832559 C T 0.181309 -6.9174e-06
3:45832958 C T 0.326550 -1.1278e-05
3:45834811 T G 0.357398 -5.3802e-05
3:45835417 A G 0.119115 3.5676e-06
3:45835570 C A 0.156212 4.0809e-05
3:45837886 C G 0.299236 3.7054e-05
3:45839206 C T 0.037885 -5.1388e-05
3:45841068 A G 0.828702 -6.1616e-06
3:45841239 G A 0.071428 -7.2873e-05
3:45849792 A G 0.028226 -1.2714e-04
3:45860640 T C 0.056227 -1.9134e-05
3:45862952 C T 0.136571 2.9141e-05
3:45863888 G C 0.126675 2.4768e-05
3:45869972 T C 0.153703 2.3040e-05
3:45871203 G A 0.977532 1.9785e-05
3:45885125 G A 0.099472 2.4240e-05
3:45895069 A G 0.075599 3.2317e-06
3:45902844 A G 1.897198 1.9219e-05
3:45906572 T C 1.557503 3.2985e-05
3:45906878 C A 0.059739 -2.4697e-06
3:45908859 A G 0.047477 -2.2327e-05
3:45913338 C A 0.158357 -3.4230e-08
3:45929111 T C 0.149363 7.3511e-06
3:45942554 G A 0.023724 1.0814e-05
3:45943595 G C 0.246050 1.1936e-05
3:45945157 A G 0.324252 -1.1884e-05
3:45946025 A G 0.129596 -8.8503e-07
3:45948464 T C 0.028089 -3.2616e-06
3:45951550 A G 0.081035 -4.6728e-06
3:45954352 G A 1.497653 1.0615e-04
3:45959759 C T 0.811174 3.0255e-05
3:45969795 T C 0.048282 3.3068e-05
3:45969992 A G 0.103542 5.1904e-06
3:45986623 A C 0.404495 1.7376e-05
3:45989044 G T 1.001597 6.3588e-05
3:45999910 C T 0.066290 4.1462e-05
3:46003735 T C 0.024457 -2.4244e-05
3:46007846 T C 0.025499 -1.8486e-05
3:46008790 A G 0.859501 2.9955e-05
3:46009487 A G 0.196262 3.8307e-05
3:46010077 T C 1.508647 7.7310e-05
3:46025013 G A 1.309058 2.6981e-05
3:46029193 C T 0.449495 -3.6840e-06
3:46036264 G T 0.037846 -3.2908e-05
3:46036992 A G 0.691163 3.0655e-05
3:46040678 G A 1.244433 5.1690e-05
3:46047320 T C 0.104464 1.5314e-06
3:46051104 A G 0.042072 1.8146e-05
3:46053882 G T 0.856317 3.1117e-05
3:46063329 C T 0.195142 3.2791e-05
3:46069210 A G 0.614188 2.5530e-05
3:46070447 C T 0.029154 2.3294e-05
3:46074275 A G 0.110491 -9.9006e-06
3:46084461 G A 0.231346 8.8012e-06
3:46100496 G A 1.274941 6.1064e-05
3:46121192 A C 0.822674 1.7992e-05
3:46122097 G A 0.026418 -1.1359e-05
3:46122881 T C 0.158662 4.3453e-05
3:46123839 G T 0.583083 2.9927e-05
3:46126332 A G 0.388568 1.0717e-05
3:46131547 C T 0.052164 3.0059e-05
3:46139499 G A 0.376675 6.0397e-06
3:46171823 A C 0.127227 -7.5465e-06
3:46173936 G A 1.517226 9.8951e-05
3:46174174 A G 0.273789 1.5271e-05
3:46177162 G A 0.217960 2.6934e-05
3:46178538 G A 0.155712 1.7579e-05
3:46187707 A G 1.278297 9.1140e-06
3:46188034 T C 0.062849 1.8069e-05
3:46196991 A G 0.080445 -1.6888e-05
3:46205686 T C 1.277895 7.2068e-06
3:46224530 A G 0.023523 -1.7681e-05
3:46235201 T C 0.149603 2.6432e-05
3:46243175 T C 0.292981 -2.3188e-06
3:46250652 T C 1.433168 1.3222e-05
3:46253566 G A 0.153550 -1.3153e-05
3:46253650 T C 0.301057 -1.2021e-05
3:46264059 G C 0.207843 1.0182e-05
3:46266726 C T 0.142865 4.4726e-05
3:46272165 T C 0.036684 -3.7279e-06
3:46272951 A G 0.037817 -7.7950e-06
3:46274259 C T 0.136899 3.9787e-05
3:46276075 A C 0.162574 1.3780e-05
3:46282391 C T 0.473501 -5.4832e-06
3:46304606 T C 1.064258 3.1069e-05
3:46306700 C T 0.131174 4.7972e-05
3:46307473 A G 0.034847 -1.3042e-05
3:46310976 G T 0.099910 -3.9135e-05
3:46318508 G A 1.545247 -1.3167e-05
3:46332999 A G 0.128528 4.7721e-05
3:46339812 G A 1.040216 5.9924e-06
3:46341230 A G 0.023451 4.1385e-05
3:46352384 C T 1.386143 -2.9238e-05
3:46353199 A G 0.127331 5.9276e-05
3:46399208 A G 0.147085 1.4492e-05
3:46412559 T C 0.150593 1.8651e-05
3:46414557 A T 0.048619 7.8591e-06
3:46416686 G A 0.036571 -2.3804e-05
3:46417069 A C 0.093684 -2.0255e-06
3:46438012 C T 1.834878 3.2569e-05
3:46440977 C T 0.488782 2.1819e-05
3:46449581 G A 0.049603 -3.6369e-05
3:46449863 A G 0.033455 -1.0584e-05
3:46450072 A G 0.314647 -6.5560e-06
3:46450297 G A 0.174194 4.3191e-05
3:46451680 G A 1.363442 1.3574e-05
3:46470534 A C 0.171737 2.7795e-05
3:46470654 T C 0.313342 -2.0122e-05
3:46476348 A G 0.368606 -2.7239e-07
3:46479668 G A 0.654978 1.8302e-05
3:46480958 G C 0.636627 2.1775e-05
3:46489015 G A 0.597089 -9.6104e-06
3:46491985 T C 0.020407 7.1894e-06
3:46500458 T C 0.156475 1.2678e-05
3:46500978 T C 0.308006 -2.9219e-05
3:46501213 C T 0.619255 -3.9345e-06
3:46501268 T C 0.459771 -1.2195e-05
3:46501762 A G 0.050963 -3.0455e-05
3:46503753 G A 0.145455 2.0459e-05
3:46516722 G A 0.805513 -5.4335e-05
3:46517300 C T 1.510663 1.6532e-05
3:46517693 A G 0.029018 1.9644e-05
3:46518223 G C 0.420354 4.3542e-05
3:46530685 T C 0.771812 -6.3977e-05
3:46549188 C A 1.836407 2.2484e-05
3:46550843 T C 0.170545 8.8778e-06
3:46568157 C T 0.115727 6.4066e-05
3:46569721 T G 1.121796 -1.0338e-05
3:46574418 G A 0.672386 3.2339e-05
3:46579125 C T 0.529852 3.8100e-05
3:46580222 T C 1.439082 1.0055e-05
3:46580591 T G 0.679699 3.9221e-05
3:46586622 C T 0.163427 3.7459e-06
3:46592434 T G 0.719019 -6.0321e-06
3:46592587 T G 0.162236 5.8040e-07
3:46592987 G A 0.162616 4.3080e-06
3:46593062 G A 0.020484 1.6772e-05
3:46599457 C T 0.055422 2.3726e-05
3:46602736 G A 0.699466 -2.3197e-05
3:46607255 C T 0.685837 1.1046e-05
3:46620614 C T 1.059532 1.7115e-05
3:46635328 G A 0.266937 1.0570e-05
3:46635824 T G 0.121819 2.0802e-05
3:46636168 C T 0.251162 -1.4981e-06
3:46636218 A G 0.196564 -1.1290e-05
3:46637687 G A 0.554147 -5.1643e-05
3:46645694 T C 0.512185 8.6660e-06
3:46649937 C G 0.041683 1.8445e-05
3:46650701 T C 0.048239 -3.2669e-06
3:46652429 G A 1.172473 -3.7311e-05
3:46653585 C T 0.040229 -2.5923e-05
3:46653945 C T 0.058120 6.1181e-06
3:46656005 C G 0.338618 3.3967e-05
3:46656952 C T 0.191095 -6.0574e-06
3:46658044 C A 1.873867 7.6142e-05
3:46658775 T C 0.042426 -2.3833e-06
3:46659022 T G 0.086715 -2.5765e-05
3:46659307 C T 0.039388 7.0083e-06
3:46666121 T C 0.142547 -7.4051e-05
3:46669439 T C 0.169929 -2.2625e-05
3:46675777 A G 0.048298 -1.5778e-05
3:46677872 C T 0.577208 1.1171e-06
3:46679467 C G 0.066689 9.3245e-06
3:46679628 G A 0.036717 -2.1594e-05
3:46680063 T C 0.921074 2.8702e-05
3:46688481 T C 0.911996 -1.6578e-05
3:46696078 C G 0.030394 1.4413e-05
3:46697992 A G 0.061174 4.2515e-06
3:46707645 T C 0.356661 -3.0742e-05
3:46711507 T C 0.620027 -1.4707e-05
3:46711563 T G 1.552014 2.4407e-05
3:46712490 A G 0.044805 -1.1055e-05
3:46717704 T C 0.070590 3.5360e-05
3:46721318 A G 1.372335 -2.2206e-05
3:46726948 A C 0.132842 6.7689e-05
3:46729191 A G 0.033818 1.8113e-05
3:46731524 G A 0.609998 -2.1110e-05
3:46736187 G C 0.158955 1.2445e-05
3:46741807 T C 0.036399 3.7024e-05
3:46744930 T C 0.125721 -4.9657e-05
3:46747192 G T 0.160149 -1.1470e-06
3:46752828 A C 0.055786 3.6034e-05
3:46756216 A G 0.059866 -3.2498e-05
3:46756848 A G 0.119690 -2.8185e-05
3:46763418 A G 0.052508 -6.0971e-06
3:46765277 T C 0.259867 -7.1854e-05
3:46773133 C A 0.087004 -2.5943e-05
3:46773375 A G 0.124156 1.5009e-05
3:46783959 C T 0.267388 -1.5379e-05
3:46784902 T C 0.361196 -2.2370e-05
3:46787689 G T 0.058428 -2.2720e-05
3:46791012 A G 0.139045 -2.7370e-05
3:46792190 G A 0.049931 4.1702e-05
3:46858523 A C 0.215448 -1.4116e-05
3:46867834 C T 0.063384 -3.0656e-05
3:46872592 G A 0.080334 2.9577e-06
3:46879831 C T 0.298905 -1.5228e-05
3:46892161 T C 0.137844 1.0883e-06
3:46892807 T C 1.872624 4.4297e-05
3:46903094 T C 0.229866 -9.8346e-06
3:46906444 T G 0.051933 -6.1330e-05
3:46908828 A G 0.152103 -2.1056e-05
3:46909812 T G 0.027015 6.0111e-07
3:46916593 G A 0.063839 -9.2153e-05
3:46916790 A G 0.038801 2.9439e-05
3:46929546 A G 1.316413 -1.8967e-05
3:46933960 G C 1.162548 -3.7360e-05
3:46935734 C A 1.199693 -4.0665e-05
3:46937781 A G 0.031592 -1.7081e-05
3:46944368 C T 0.042290 5.6383e-05
3:46945000 A G 0.061073 -4.0259e-05
3:46946663 A C 0.054712 -8.2036e-05
3:46949112 A G 0.026632 -1.3337e-05
3:46960591 T C 0.108365 -2.8361e-05
3:46965111 T C 0.043303 3.8850e-05
3:46973571 A G 0.051268 1.7767e-05
3:46973673 C T 0.659269 6.6100e-06
3:46986832 T C 0.106122 4.3592e-05
3:46988561 T C 0.699803 1.6406e-05
3:46990918 T C 0.025743 -1.6240e-05
3:46995929 A C 0.020400 -3.4154e-06
3:47010116 A C 0.093522 -1.5554e-05
3:47011310 T C 0.044354 -1.5212e-05
3:47022143 A C 1.157195 2.2672e-06
3:47026101 A G 0.031205 -1.9303e-05
3:47053943 G T 0.042147 1.4432e-05
3:47056034 A G 0.030508 -3.7643e-06
3:47061183 A G 0.353201 -3.1321e-05
3:47079112 A G 1.180270 1.8780e-05
3:47086411 A G 0.029959 4.7101e-05
3:47089064 G A 0.035272 -3.5955e-06
3:47095518 G A 1.158120 -1.2725e-07
3:47095733 C T 0.399597 1.3423e-05
3:47112945 A T 0.048687 2.7554e-05
3:47125385 A G 1.149707 2.6791e-06
3:47129903 T C 1.661110 -2.2099e-06
3:47143123 C T 0.033150 -6.7417e-06
3:47148658 C T 0.053488 5.6752e-05
3:47162661 G A 1.189569 1.6799e-05
3:47162886 T C 0.029657 5.9198e-05
3:47184055 T C 0.031919 -6.6685e-06
3:47185650 G C 0.352328 -3.1765e-05
3:47211343 C T 0.053199 -3.8730e-05
3:47229305 A G 0.074037 -4.4370e-07
3:47251284 C T 1.161879 -7.8076e-06
3:47262246 A C 0.775353 -1.4398e-05
3:47264613 A G 0.029550 4.4381e-05
3:47264824 T C 0.041644 1.2077e-05
3:47275636 A G 0.054186 5.4519e-05
3:47282303 A G 1.194655 -2.5878e-06
3:47286320 C T 0.029888 -2.1644e-05
3:47305025 T C 0.110939 -4.1424e-05
3:47308746 A G 0.020118 -2.7326e-05
3:47323758 A G 0.039885 4.8149e-05
3:47328744 T C 0.323635 2.7502e-08
3:47333129 G A 0.044049 -6.5051e-05
3:47333651 G A 0.046344 1.3016e-05
3:47338554 T C 0.896315 2.5237e-05
3:47346717 A G 0.321028 -4.5115e-05
3:47354021 A G 0.023860 -1.9561e-05
3:47371222 A G 0.384987 5.7695e-06
3:47378588 A G 0.028677 5.2709e-05
3:47385585 A C 1.190140 -6.3673e-06
3:47400308 T C 0.062537 1.5494e-05
3:47405456 G A 0.828591 2.6775e-06
3:47418822 T C 0.066604 -2.2235e-05
3:47421299 C T 0.323187 5.0522e-06
3:47441508 A C 0.040372 4.2878e-05
3:47452118 A G 0.778842 -1.0953e-05
3:47452583 T C 0.026064 -2.1446e-05
3:47459679 T C 1.152005 -4.8361e-06
3:47461464 A C 0.050112 -3.0726e-05
3:47493478 C T 0.022188 3.1673e-06
3:47518266 T C 0.792215 7.6959e-06
3:47523843 T C 0.383222 8.4757e-06
3:47536979 A G 0.036701 -1.3922e-05
3:47537364 T C 0.079782 1.4126e-05
3:47539969 T C 1.207239 -4.9811e-06
3:47545777 T C 0.032014 2.0880e-05
3:47549361 T C 0.025003 -1.4606e-05
3:47551180 A G 0.027333 5.4274e-05
3:47576293 C T 0.024772 -1.3814e-05
3:47583156 A G 0.630242 -4.4891e-05
3:47588405 T C 0.055718 1.1524e-05
3:47590727 G T 1.336281 2.7819e-05
3:47598663 A G 1.333869 2.4843e-05
3:47604086 C T 0.131349 -6.2986e-06
3:47610572 T C 0.040297 2.1139e-05
3:47618825 C A 0.054816 -2.9622e-05
3:47618953 A C 1.338452 8.1071e-06
3:47651536 A G 0.027424 3.1223e-06
3:47653085 A G 0.289274 -2.2686e-05
3:47656433 T C 1.340568 1.2822e-05
3:47657105 C T 0.086358 -9.2425e-06
3:47672891 C T 0.707661 3.7053e-05
3:47672915 G A 0.509393 -8.9090e-06
3:47687940 A G 0.108683 -1.6432e-05
3:47698472 C T 0.024233 -1.9764e-05
3:47712202 C T 0.581172 -2.2043e-05
3:47715545 C T 0.028885 -1.7586e-05
3:47764617 C T 0.046010 -1.5390e-05
3:47807196 G T 0.064806 -1.9062e-05
3:47821025 G T 0.035957 1.8506e-05
3:47823549 T C 0.030998 1.5773e-05
3:47856960 T G 0.023581 -9.9442e-06
3:47860864 C G 0.050012 -2.8629e-05
3:47873298 A G 0.029436 6.6343e-06
3:47882727 T C 1.357080 1.0550e-05
3:47884953 T C 1.390476 1.8894e-05
3:47892431 T G 0.039200 -1.6233e-05
3:47895705 T C 0.094324 -1.6377e-05
3:47898719 G A 0.056945 1.3751e-05
3:47911121 A G 0.073453 -1.0499e-05
3:47912703 A G 0.150486 -3.1926e-05
3:47913498 T C 0.022977 3.0628e-05
3:47935009 A G 0.034243 -2.0065e-06
3:47956424 T C 0.608985 -2.1323e-05
3:47957996 G C 0.146367 2.9831e-06
3:47958037 T G 0.606369 -2.0473e-05
3:47973345 A G 0.086040 -4.1547e-06
3:47981735 T C 0.142576 1.6862e-05
3:47991523 T C 0.026096 -2.2422e-07
3:48009467 T C 0.197758 4.6439e-05
3:48012382 C T 0.033380 1.1405e-05
3:48020674 A G 0.049288 -1.0004e-05
3:48021282 T C 0.624026 -1.7451e-05
3:48031799 G A 0.023523 8.8209e-07
3:48040283 T C 0.155563 1.5105e-06
3:48042217 A C 0.030196 -1.3748e-05
3:48045137 A C 1.361432 3.2393e-06
3:48057603 A G 0.028508 -1.3456e-05
3:48069438 A C 0.036782 2.9293e-05
3:48074671 A G 0.032254 6.1922e-06
3:48090485 A G 0.160237 -3.5993e-05
3:48126286 T C 0.064102 7.0855e-05
3:48133968 C T 0.023513 -7.2569e-07
3:48140634 A G 1.302972 1.7851e-05
3:48141643 G A 0.137078 -1.6420e-06
3:48165089 A G 0.157423 -3.4135e-05
3:48179938 A G 0.101516 -1.9293e-05
3:48186267 T C 1.326076 3.7028e-05
3:48190802 T C 0.108495 -3.8884e-05
3:48205625 C T 0.067387 2.7409e-05
3:48207997 A C 0.149324 3.0196e-05
3:48216926 C T 0.023211 1.1709e-05
3:48228212 A G 0.038297 -2.1859e-06
3:48229366 A C 0.031637 -1.0673e-05
3:48237104 G T 0.717091 -3.9236e-05
3:48238850 G A 0.039904 9.3736e-06
3:48241930 A G 0.067857 5.1574e-05
3:48249597 A G 0.063764 2.0184e-06
3:48249691 C T 0.043676 4.4845e-06
3:48257891 A G 0.022653 2.6913e-05
3:48261405 A T 0.025330 5.6576e-06
3:48265646 A G 0.027995 -5.2289e-06
3:48268509 T G 1.522870 -7.3623e-05
3:48272659 T C 0.078134 2.8837e-05
3:48282239 A G 0.099670 -3.5239e-06
3:48309828 G C 0.642378 -4.9568e-05
3:48319424 G T 0.098936 -9.9879e-06
3:48323489 A G 0.638301 -5.0786e-05
3:48343307 G C 0.066101 7.4282e-06
3:48357600 A G 0.031809 -1.1909e-05
3:48369304 C G 0.023896 1.5668e-05
3:48370424 C T 0.070623 -6.6979e-06
3:48370769 C A 0.629801 -5.0799e-05
3:48376499 T C 0.066393 4.1693e-05
3:48381826 T G 0.102026 1.3777e-05
3:48392800 T C 0.815264 5.3341e-06
3:48394419 G A 0.105398 6.0475e-06
3:48395322 G A 0.066092 1.7535e-05
3:48399828 T C 1.010513 2.0766e-05
3:48406223 G A 0.104977 -2.1096e-05
3:48406286 C T 0.099838 -8.0427e-06
3:48414274 T C 0.048658 -5.5812e-06
3:48419898 A G 0.096735 -2.8598e-05
3:48422235 A T 0.934227 -4.7802e-05
3:48446237 T C 0.149753 -2.1137e-06
3:48463437 G A 0.040443 1.1590e-06
3:48463799 G T 0.039849 1.2376e-05
3:48469628 C T 0.020199 1.4964e-05
3:48478039 T C 0.921987 -4.3735e-05
3:48479618 T C 0.932860 -4.6215e-05
3:48487048 A C 0.519170 6.5749e-05
3:48487338 A G 0.930098 -3.9741e-05
3:48489398 G A 1.069866 4.1976e-05
3:48496758 A G 0.925106 -3.9587e-05
3:48500072 C G 0.058905 -1.4576e-05
3:48507667 C T 0.407387 -4.4406e-06
3:48508585 T C 0.900071 -3.9695e-05
3:48509515 G T 0.078702 -1.7677e-05
3:48519844 C T 0.081324 1.9936e-05
3:48531227 T C 0.808457 -2.5988e-07
3:48540149 A G 0.025645 2.6103e-05
3:48549762 C T 0.054251 -2.8332e-06
3:48550196 A G 0.069603 1.9804e-06
3:48553225 C T 0.028304 -1.6650e-05
3:48555246 A G 0.022948 -7.2092e-07
3:48580173 G A 0.377191 2.0073e-05
3:48586697 T C 0.053280 -6.0138e-06
3:48591716 C T 0.074248 -1.4291e-05
3:48594926 G A 0.028333 1.6788e-05
3:48600145 T C 0.081370 -2.9553e-05
3:48616291 A G 0.055520 1.0754e-05
3:48620492 G A 0.027450 2.0791e-05
3:48623124 A G 0.118142 -5.5069e-06
3:48626047 A G 0.078322 -4.0404e-05
3:48628014 A G 0.286464 -6.6955e-06
3:48633245 A C 0.046711 -1.8942e-05
3:48641971 G A 0.058720 2.6752e-08
3:48645842 G A 0.049856 -2.7766e-05
3:48658467 A C 0.352140 1.3131e-05
3:48659009 T G 0.141794 2.2275e-06
3:48669447 T C 0.203267 -5.6568e-07
3:48680470 T C 0.037817 -1.1337e-05
3:48691316 C T 0.230103 -2.1000e-06
3:48694981 T C 0.043484 -2.1108e-05
3:48695027 G C 0.027219 -2.1933e-05
3:48695834 C T 0.239808 -1.1260e-05
3:48697654 G C 0.223381 -5.9816e-06
3:48716075 A G 0.067338 -3.5652e-05
3:48716536 A G 0.029024 -7.3849e-06
3:48717048 T C 0.023305 3.6842e-05
3:48719453 C A 0.221388 -7.8384e-06
3:48725707 T C 0.194156 -6.8316e-06
3:48726170 G T 0.021306 2.2396e-06
3:48730203 T C 0.089650 -6.2029e-06
3:48732846 A G 0.065806 1.7909e-05
3:48749543 C T 1.295211 -1.3977e-05
3:48752654 T C 0.246407 -1.2274e-05
3:48770732 T C 0.216798 -2.9510e-07
3:48789310 T C 0.104434 -1.6757e-05
3:48801840 T C 1.309402 -4.2570e-05
3:48819376 T G 0.115263 -2.4275e-05
3:48822253 A G 0.046763 2.1351e-05
3:48830593 T C 0.317474 -4.0093e-05
3:48833257 T C 0.028820 -4.4786e-06
3:48837182 C T 1.530621 -4.5849e-05
3:48858302 C G 0.054296 -1.2554e-05
3:48893780 C T 1.313608 -3.9279e-05
3:48893984 A G 0.028550 5.2036e-06
3:48918313 C T 0.091344 -5.0661e-06
3:48918370 G A 0.037288 -1.3264e-05
3:48925045 T G 0.064066 2.2671e-05
3:48934620 A G 0.072164 1.7320e-05
3:48965078 C A 0.114357 5.3256e-05
3:48973599 A G 0.045792 -6.0591e-06
3:48982335 T C 0.147932 1.3694e-06
3:48982774 T C 0.030764 5.0189e-06
3:48989644 A G 0.163752 1.1043e-05
3:49012104 T C 0.029683 -9.7142e-06
3:49019488 G A 0.024139 7.5839e-06
3:49021111 C T 0.111325 4.3616e-05
3:49024066 A T 0.030900 1.7169e-06
3:49033485 G T 0.147260 1.0640e-06
3:49035885 T C 1.313199 -4.4791e-05
3:49056150 A C 0.235008 -6.6155e-06
3:49067904 C T 0.213702 4.5205e-06
3:49070499 T C 1.530683 -4.7339e-05
3:49086317 C T 0.023857 -1.2593e-05
3:49088359 G A 0.061349 1.7116e-05
3:49089437 G A 0.028765 7.5855e-06
3:49120006 C T 0.186966 3.8606e-05
3:49138810 C T 0.136591 -1.2657e-05
3:49141714 A G 0.028450 1.2025e-05
3:49143438 A C 1.556614 -3.2359e-05
3:49145304 G A 1.554666 -3.1599e-05
3:49156473 G C 0.216779 -2.3271e-06
3:49156676 G A 1.337426 -2.7314e-05
3:49162284 T C 0.235128 -4.5139e-06
3:49162583 T C 0.089559 -2.8161e-06
3:49166460 T C 0.048827 -1.1412e-05
3:49173197 T C 0.133423 2.0730e-05
3:49191225 T C 0.054150 -3.5528e-05
3:49204293 C T 0.056101 -1.3646e-05
3:49210732 C A 1.547486 -2.9512e-05
3:49213637 T C 1.556325 -3.9935e-05
3:49214606 A G 0.049213 1.8719e-05
3:49228501 T C 0.028816 -8.3325e-06
3:49244657 A G 1.464468 -2.4456e-05
3:49273996 T C 1.245456 -1.9104e-05
3:49278923 C T 0.032659 4.4683e-06
3:49286575 A C 0.026642 -2.2270e-05
3:49293819 G T 0.032328 3.5176e-05
3:49313978 T C 0.216500 -3.9525e-06
3:49314110 C T 0.020455 -1.9963e-05
3:49326178 G A 0.341506 -1.1399e-05
3:49334768 A G 1.276638 -7.5606e-06
3:49340007 T A 0.030965 -6.9479e-06
3:49372852 G A 0.029959 -6.5837e-06
3:49391849 T C 0.062015 -2.0516e-06
3:49400482 C T 1.481272 -1.8867e-05
3:49415301 A G 0.158649 -2.8801e-07
3:49416497 C A 0.031325 4.5299e-06
3:49424231 G T 0.138740 -5.4164e-06
3:49424237 T C 0.033263 -1.6818e-05
3:49437333 C A 0.025473 3.3323e-05
3:49443418 C T 0.070714 1.1705e-05
3:49448423 A G 0.517995 2.1750e-05
3:49448566 C A 0.281832 -8.4913e-06
3:49475327 G T 0.091256 -1.7146e-05
3:49490488 T G 0.064267 -1.7072e-05
3:49508903 T C 0.026525 -2.6730e-05
3:49538799 C T 0.875925 -5.4572e-06
3:49546864 T C 0.056270 5.0470e-06
3:49548226 G A 0.026869 -2.8851e-06
3:49550774 G A 1.482125 -2.4915e-05
3:49567869 A C 0.130554 7.3513e-06
3:49572140 G A 0.608852 -1.7687e-05
3:49577017 C A 0.281033 -1.3600e-05
3:49585243 G C 0.444370 3.4421e-05
3:49597055 T C 0.204604 -1.5692e-05
3:49599902 C T 0.063836 2.1332e-05
3:49606188 C A 0.355097 -2.3028e-05
3:49620770 G A 1.063423 1.0873e-05
3:49636901 A G 0.041056 -1.6619e-05
3:49649071 T C 1.048558 -8.6703e-07
3:49657209 C G 0.184457 3.3833e-05
3:49660642 A G 0.029225 -2.1446e-06
3:49663488 A G 0.048499 -4.1400e-05
3:49689642 T C 0.035775 -1.7065e-05
3:49698115 A G 0.029595 -3.9039e-06
3:49701298 A G 1.063372 9.3682e-07
3:49703631 T G 0.060122 -3.0977e-05
3:49717795 A C 0.139178 -2.0665e-06
3:49719729 A G 0.581918 -2.5054e-05
3:49721532 A G 0.568429 -3.2042e-05
3:49721812 A G 0.030897 -2.9940e-06
3:49737954 A G 0.118862 4.6397e-06
3:49738816 A G 0.107846 2.9744e-05
3:49740450 T C 0.063174 1.7442e-05
3:49749976 A G 0.204227 -1.5931e-05
3:49760431 C G 0.042248 -7.5482e-06
3:49768927 C T 0.072064 2.2276e-05
3:49770032 A G 0.649071 -3.0527e-06
3:49771943 T C 0.116256 4.6149e-06
3:49788969 C T 0.997501 -1.4697e-05
3:49807687 A G 0.054381 -2.9761e-05
3:49808274 G T 0.350588 3.5078e-05
3:49817450 C T 0.354568 2.4065e-05
3:49824756 A G 0.032880 -1.8805e-05
3:49831058 A G 0.032088 2.3379e-05
3:49832788 A G 0.249705 -1.3434e-05
3:49834571 G A 0.352380 2.9902e-05
3:49838052 A G 1.582905 -3.5203e-06
3:49840843 C T 0.057295 -3.5721e-05
3:49847623 G A 0.650853 -9.2925e-06
3:49868804 C G 1.753184 -1.4919e-05
3:49869158 C A 1.006313 9.5101e-06
3:49869243 T C 0.077254 1.4671e-05
3:49895052 C G 0.930523 -2.5362e-05
3:49899795 A G 0.856551 2.8544e-05
3:49901650 G A 0.026466 -7.8650e-06
3:49902544 G A 1.016372 2.1739e-05
3:49928614 A T 0.095190 -2.0435e-05
3:49935526 G T 0.021345 -1.6841e-05
3:49936102 C T 1.035571 2.3993e-05
3:49940078 T C 0.145407 3.2189e-05
3:49941436 A G 1.016908 1.9738e-05
3:49949071 G A 0.865032 2.5796e-05
3:50005916 T C 0.028154 1.6292e-05
3:50013778 A G 0.053666 -4.4375e-05
3:50046446 G A 0.026421 -1.1952e-05
3:50058610 T G 1.879096 -6.7098e-06
3:50061961 A C 0.216133 2.0215e-06
3:50062878 A G 0.510357 -4.0853e-06
3:50067927 T C 0.070954 -1.5793e-05
3:50070763 C A 0.932925 -1.9272e-05
3:50080454 G T 0.027086 -1.4058e-05
3:50103917 A G 0.212699 -7.8729e-06
3:50108792 A C 1.103616 -1.8817e-05
3:50112998 C T 0.170078 2.0510e-07
3:50129399 T C 0.948713 -1.9256e-05
3:50144083 G A 0.022929 1.8987e-05
3:50153356 C T 1.119239 -2.1088e-05
3:50154223 C T 0.225611 4.5445e-06
3:50159679 A G 0.356187 -1.7369e-05
3:50174025 C T 0.543699 8.0341e-06
3:50174197 T G 1.481671 -2.8520e-05
3:50174848 A G 0.944902 -3.3646e-05
3:50176739 A C 0.514369 3.0967e-06
3:50178011 A G 1.265885 1.5997e-05
3:50181135 G T 1.610329 -1.7536e-05
3:50187790 T G 0.699057 1.9445e-05
3:50189531 T G 0.171853 -2.8255e-06
3:50200789 C T 0.133124 -1.2284e-05
3:50207227 T C 0.928258 -4.7455e-05
3:50212958 T C 0.110605 -2.0650e-06
3:50242387 T G 0.875604 3.3272e-05
3:50255305 G A 0.272000 1.5566e-05
3:50256928 A G 0.045065 -5.2022e-06
3:50272712 A G 0.128632 -1.9632e-05
3:50282876 C T 0.054183 1.3364e-05
3:50286953 A G 1.795760 -6.1074e-06
3:50289853 T C 0.036782 5.4151e-06
3:50291785 A G 0.241600 1.2327e-05
3:50300117 C T 0.276369 1.2035e-05
3:50306249 C T 0.235501 1.2890e-05
3:50332697 A G 0.962050 3.9559e-06
3:50337422 A G 0.207019 5.7845e-06
3:50339622 T C 0.127191 -2.1442e-05
3:50354447 T C 0.026431 -8.6026e-06
3:50357869 C A 1.283974 4.9444e-06
3:50369546 A C 0.227305 1.7274e-05
3:50371432 A C 0.962296 8.1774e-06
3:50388607 A C 0.273659 9.9203e-06
3:50420554 A C 0.353451 -7.2972e-06
3:50440552 A C 0.393423 7.5219e-06
3:50443341 T C 0.090383 6.4785e-05
3:50456570 A G 0.027119 -7.6785e-06
3:50477905 T C 0.261312 1.9645e-05
3:50495364 A G 0.023753 1.2811e-05
3:50499944 T C 0.059827 3.4882e-06
3:50506057 T C 0.092191 -3.2464e-05
3:50513157 G A 1.315368 3.6717e-05
3:50513613 T C 0.071123 3.1993e-05
3:50519490 T C 0.038541 -1.1570e-05
3:50552866 A G 0.186869 -1.1097e-05
3:50553156 G A 0.508988 -9.0401e-06
3:50567736 T C 1.705013 -4.3473e-05
3:50575312 A G 0.293747 3.8567e-05
3:50579086 A G 0.037041 -3.5776e-06
3:50579382 G A 0.136104 1.6590e-05
3:50592504 A G 0.165167 4.4141e-06
3:50597092 A G 1.738656 -2.5512e-05
3:50628029 C T 0.095005 -4.0883e-05
3:50632870 T C 0.260520 2.2515e-05
3:50635590 T C 0.042540 -1.0314e-05
3:50648722 T C 0.131430 -8.4281e-06
3:50651751 G A 0.319532 -3.3645e-05
3:50671766 T C 0.095525 -3.3279e-06
3:50678967 A C 0.060184 2.6829e-05
3:50684811 A G 0.154803 -2.0835e-05
3:50692394 C G 1.049784 -5.4381e-05
3:50693838 T C 0.022776 2.0973e-05
3:50697541 G A 0.089624 8.9530e-06
3:50702484 C A 0.236832 2.8717e-05
3:50705454 T C 0.025197 -1.2587e-05
3:50707887 C T 0.231427 1.6812e-05
3:50711073 A G 0.021607 1.3614e-05
3:50721022 A G 0.055552 -7.3718e-06
3:50743684 A G 0.120891 2.6469e-05
3:50751149 T C 0.071574 4.8574e-06
3:50776882 A C 0.056065 1.7744e-05
3:50781416 A G 0.051846 1.5966e-05
3:50789602 G A 0.164356 1.3128e-05
3:50836602 C T 0.159058 9.5428e-06
3:50855518 A G 0.434873 6.1114e-06
3:50863317 C T 0.043741 2.0797e-06
3:50881291 A G 0.038999 -4.2746e-06
3:50888677 T C 0.061002 2.3130e-05
3:50908993 T C 0.033030 7.2212e-06
3:50910004 G T 0.161889 5.2113e-06
3:50910499 C T 0.293841 4.9353e-05
3:50911302 T C 0.358979 -2.6394e-05
3:50927009 C T 1.313544 -1.5129e-05
3:50962551 C T 0.237448 3.0676e-05
3:50965468 A G 1.926693 -3.7343e-05
3:50983156 G A 0.038294 2.1988e-05
3:50993009 T C 0.056516 1.9973e-05
3:50998816 C T 0.165190 -1.8906e-05
3:50999864 C T 0.065316 -5.2170e-05
3:51017440 G A 0.038856 -2.9324e-05
3:51024903 G A 1.741152 -4.9206e-05
3:51031945 G A 0.056867 -6.4121e-06
3:51043528 A G 0.091305 -3.0115e-05
3:51056571 T C 0.023597 1.8158e-05
3:51071713 C T 0.098829 1.1953e-05
3:51074935 A G 0.025249 -1.0981e-05
3:51089954 G A 0.081652 9.3562e-08
3:51089980 A G 1.749247 -3.7376e-05
3:51094097 T G 0.038924 -1.3239e-05
3:51095202 A G 0.033370 -2.1641e-05
3:51101185 C T 0.134767 1.8851e-05
3:51103093 G A 1.007079 -5.9300e-05
3:51108107 T C 1.749968 -3.1067e-05
3:51114107 A G 0.136821 7.1173e-06
3:51135844 G C 0.026664 -3.2160e-05
3:51136702 G A 0.045205 6.3138e-06
3:51160402 A C 0.043595 4.3278e-06
3:51163001 G A 0.038541 2.4296e-05
3:51175662 T A 0.036610 1.3997e-05
3:51177608 C T 0.104753 1.3277e-05
3:51191466 T C 0.168744 -1.1332e-07
3:51192126 A G 0.048399 5.0450e-06
3:51230200 A C 1.746154 -2.1201e-05
3:51245619 A G 0.036262 1.3068e-06
3:51252076 A T 0.047301 7.3303e-06
3:51273773 C T 1.969294 -5.8341e-06
3:51274577 A G 0.045107 4.0443e-06
3:51284026 C T 0.063628 -4.4567e-06
3:51284317 A G 0.060996 -5.9511e-06
3:51334598 C T 1.745816 -1.8297e-05
3:51334715 G A 1.784480 -1.9475e-05
3:51355875 A C 0.046685 9.8342e-06
3:51357337 C A 0.023441 2.2849e-05
3:51365939 T C 0.110004 -8.5593e-06
3:51367982 G A 0.136120 -1.8443e-05
3:51373707 G A 0.032643 2.7947e-06
3:51375985 A G 0.024821 -8.1746e-06
3:51379274 C T 1.723238 -1.6133e-05
3:51379422 T C 0.063154 -1.1111e-05
3:51381199 G A 1.665024 -1.8613e-05
3:51386215 A G 0.065413 -4.3685e-05
3:51388394 C G 0.168101 5.9493e-06
3:51388678 T C 0.112166 1.4251e-05
3:51390348 G A 0.032572 -2.6819e-05
3:51396782 C A 0.031485 2.2973e-06
3:51397123 A G 0.063157 3.8586e-05
3:51398782 G T 0.072917 4.0836e-05
3:51408051 T C 1.703539 -3.7908e-06
3:51409600 C T 0.711767 1.1842e-05
3:51410485 C T 0.317818 7.0207e-06
3:51428429 T G 0.063466 -6.5579e-06
3:51430657 C A 0.032870 1.2983e-05
3:51435781 G A 0.022432 6.3621e-06
3:51436991 G A 0.070353 -1.8808e-06
3:51443999 G T 0.090964 2.0488e-06
3:51471446 C T 0.056864 -9.4751e-06
3:51477140 G A 0.028570 1.2845e-07
3:51484469 A G 1.690984 -2.5405e-05
3:51500591 C T 0.146504 -2.5275e-05
3:51512012 C T 0.042390 8.5012e-07
3:51554042 C T 0.032442 4.8661e-06
3:51570508 C T 1.726721 -1.7371e-05
3:51602389 G A 0.105937 1.5463e-05
3:51614199 T C 0.156176 1.2959e-05
3:51626449 G A 1.219428 -1.9183e-05
3:51640618 C T 0.090091 -1.2853e-05
3:51652381 C G 0.031312 1.6030e-05
3:51657172 T C 0.088945 -2.0515e-05
3:51663912 A G 0.057594 9.9628e-07
3:51668102 T C 0.073391 -2.2968e-05
3:51680889 A G 0.032845 -2.8336e-05
3:51690400 T G 0.024026 1.4709e-05
3:51705952 T C 0.032289 5.1323e-06
3:51706617 A G 0.063404 -5.2953e-05
3:51708144 T G 0.134423 8.1565e-06
3:51713789 A G 0.025181 -8.6081e-06
3:51714373 A G 0.031274 1.3508e-05
3:51738101 A G 0.135669 -2.1867e-05
3:51738256 G A 1.711358 -1.0620e-06
3:51747288 A G 0.032578 -2.8661e-05
3:51754424 T G 0.156718 1.2060e-05
3:51755065 C T 0.266739 -4.3714e-07
3:51768810 A G 0.049561 -6.4395e-06
3:51769100 A G 0.033857 1.2583e-05
3:51772347 G A 0.275123 5.8846e-06
3:51775803 A G 0.044598 9.9636e-06
3:51797114 T C 0.130804 1.9536e-05
3:51811751 A G 0.031270 6.1982e-05
3:51827942 A G 0.131979 -8.6747e-06
3:51830565 G T 0.020251 4.6812e-06
3:51834238 T C 0.056909 4.3361e-06
3:51841407 T C 0.086313 -1.7912e-05
3:51846359 A G 0.028651 8.9884e-06
3:51854377 G C 0.225458 1.8027e-05
3:51863322 A G 0.335333 -2.1806e-06
3:51868324 T G 0.466029 -4.6074e-05
3:51870783 T C 0.130352 -1.0216e-06
3:51874679 T C 1.398068 9.5714e-06
3:51881578 G A 0.371027 5.4209e-06
3:51895693 A G 0.145793 6.3948e-06
3:51897361 C T 0.021198 -2.7792e-05
3:51899268 T C 1.628470 -5.9951e-06
3:51910302 G T 1.967204 2.7847e-06
3:51916064 C T 0.405994 -1.5926e-05
3:51917610 A G 1.743456 -1.3701e-05
3:51918228 G A 1.341500 -2.0511e-07
3:51926907 A G 0.090299 -2.0545e-05
3:51929096 T C 0.021143 3.6218e-05
3:51929183 T C 0.078390 1.6568e-05
3:51930850 C T 0.373078 -7.7131e-05
3:51936949 C T 1.538028 5.2106e-05
3:51941785 T C 0.089627 1.3474e-05
3:51955963 G A 0.088014 7.1476e-06
3:51961303 C A 1.941043 -4.2074e-06
3:51963904 C T 0.127967 2.5760e-05
3:51968015 A G 0.039080 2.7746e-05
3:51970296 G T 0.025626 2.4254e-05
3:51978220 G A 1.973754 4.9886e-06
3:51991615 T C 0.072697 -2.0568e-06
3:52011029 A G 0.083593 -8.8001e-06
3:52011912 A G 0.086456 1.0699e-05
3:52013883 G A 0.705584 -3.2466e-05
3:52014486 A G 0.063170 -6.1940e-06
3:52015236 C T 0.070886 -1.1578e-05
3:52020411 T C 0.032945 8.3295e-05
3:52034426 A G 0.040917 -2.2447e-05
3:52041566 A G 0.207622 1.1627e-06
3:52042004 C G 0.085755 3.6147e-05
3:52046707 A G 0.070824 8.8993e-06
3:52065202 T G 0.184655 -1.0175e-05
3:52068736 A C 0.048301 2.7297e-05
3:52086586 G C 0.047519 -2.8325e-05
3:52087012 T C 0.023071 5.1265e-06
3:52094201 C T 0.047957 2.1774e-05
3:52100217 A G 0.155579 -1.3996e-06
3:52101799 T C 0.251918 3.0431e-05
3:52108465 A G 0.037966 3.7407e-06
3:52120968 A G 0.020131 1.3635e-05
3:52122163 T C 0.071243 1.6103e-05
3:52139064 C G 0.048386 3.5660e-06
3:52140591 T G 0.163122 9.3078e-06
3:52149649 T C 0.143663 -2.1565e-06
3:52156623 A C 0.020799 -1.2290e-06
3:52158955 A G 0.193854 -1.4505e-05
3:52159476 A G 0.668559 -2.6402e-05
3:52160175 A G 0.041796 -2.8081e-05
3:52163992 T A 0.102396 -2.2172e-05
3:52170862 C G 0.385653 6.4759e-06
3:52176701 T C 0.308194 1.2260e-05
3:52209320 G A 0.144144 -8.2392e-07
3:52211822 G A 0.502360 3.2891e-06
3:52212661 C G 0.873893 -1.1629e-04
3:52212974 A G 0.195042 3.0075e-05
3:52220203 C T 1.067948 7.4609e-06
3:52220483 C T 0.092743 3.0499e-05
3:52221849 A C 1.052543 1.5315e-05
3:52236762 A G 1.055130 1.2848e-06
3:52260782 G A 0.320055 -1.5611e-05
3:52263967 A G 0.098855 -2.6092e-05
3:52264907 C T 0.429153 9.8845e-06
3:52268866 C T 1.248208 -1.0664e-05
3:52269228 A G 0.137311 -4.5786e-05
3:52287293 C T 0.631936 -4.6772e-06
3:52305719 G A 0.109349 -4.0519e-05
3:52319215 C T 0.092467 1.3996e-05
3:52325106 G C 0.100598 1.4685e-05
3:52331814 A G 0.032020 2.2300e-06
3:52333944 A G 0.095960 -8.2360e-06
3:52337837 A G 0.042371 -1.7648e-05
3:52338852 C T 0.992307 -1.1720e-05
3:52364168 A G 0.158400 1.5208e-05
3:52367932 G A 0.281332 1.5509e-05
3:52378540 C G 0.098362 5.4305e-06
3:52382473 C A 0.105863 -3.7146e-05
3:52384825 A C 0.022477 1.6530e-05
3:52387078 C T 0.381644 -3.1854e-05
3:52387292 T C 0.022403 1.7066e-05
3:52394055 A G 0.063654 2.4071e-05
3:52404178 G A 0.021374 7.6277e-06
3:52414112 T C 0.045542 2.5934e-05
3:52429665 T C 0.099572 1.2203e-05
3:52430526 A G 0.410493 -1.4867e-05
3:52434095 T G 0.068886 -9.9160e-06
3:52448051 A G 0.092850 1.8464e-05
3:52450043 G A 0.626740 2.1596e-05
3:52453893 T C 1.900064 -1.9074e-05
3:52454262 G T 0.259910 -3.9710e-05
3:52455432 T C 0.065205 4.1649e-07
3:52467263 A G 0.933000 -4.8865e-07
3:52469122 G C 0.089900 -1.6237e-05
3:52488639 G C 0.400824 -2.2593e-05
3:52506426 T C 1.880330 -1.8606e-05
3:52507782 A G 0.111241 6.2786e-06
3:52510592 A G 1.958538 -1.5165e-06
3:52519854 C G 0.258929 -4.4725e-05
3:52532118 G A 1.590325 -1.0514e-05
3:52536308 C A 1.705925 -3.5648e-07
3:52536514 A G 0.644332 9.8042e-06
3:52540773 C T 0.973176 -1.5323e-05
3:52544470 G A 1.955584 2.1472e-06
3:52551010 T C 0.173863 1.0533e-04
3:52554304 C G 1.862244 -1.6394e-06
3:52556890 G A 0.916540 -6.1664e-06
3:52557445 A G 0.071885 -1.6536e-05
3:52558008 C T 1.115902 1.5279e-05
3:52566914 A C 1.059012 3.1134e-05
3:52570330 G T 0.044630 1.8800e-07
3:52570765 C G 0.041407 -1.5769e-05
3:52581435 C T 0.392680 3.0603e-05
3:52584787 C T 0.775428 3.9624e-06
3:52586331 C T 0.057954 -1.9398e-05
3:52587387 A C 1.746238 1.5483e-05
3:52608672 T C 0.108531 -9.3555e-06
3:52641568 G T 0.100929 3.6576e-07
3:52649748 G A 0.970382 3.7509e-05
3:52653645 T C 0.131128 -1.0266e-05
3:52660127 G A 0.119420 1.9409e-05
3:52695650 C A 0.110008 -2.3674e-07
3:52699089 T C 0.133569 -3.0522e-06
3:52706125 T C 0.041407 -2.4479e-05
3:52709810 T C 0.047860 -1.3149e-05
3:52723309 T C 0.052147 4.3428e-05
3:52740182 G C 0.819292 -2.7922e-06
3:52756045 C T 0.076391 1.4344e-05
3:52764787 A C 0.155641 -2.0599e-05
3:52769047 C T 0.112419 7.1424e-06
3:52774017 C G 0.094197 -2.7884e-05
3:52792537 C T 0.534007 -3.2255e-05
3:52795973 A G 0.119073 2.0487e-05
3:52797634 C G 0.764415 7.0187e-06
3:52817593 C T 1.749818 1.1372e-05
3:52819883 G T 1.961401 -2.0833e-05
3:52820981 T A 0.711868 -8.2444e-06
3:52821011 G A 0.727669 -1.8746e-05
3:52821666 T C 0.031446 1.6692e-05
3:52825912 A C 0.173181 8.4765e-07
3:52833219 A G 0.661171 -4.3776e-06
3:52833805 A C 0.898912 2.3686e-05
3:52833881 T C 0.114026 2.5468e-05
3:52835354 T C 0.678248 -5.1284e-06
3:52836533 A G 0.024276 1.5423e-05
3:52844534 T C 0.227133 5.1467e-05
3:52847473 T C 0.048145 -2.2322e-06
3:52855229 C T 0.518193 1.5970e-05
3:52865126 A C 0.307383 6.0619e-05
3:52868445 A G 0.448135 -1.7517e-05
3:52874288 C T 0.462540 -1.4928e-06
3:52875772 A G 0.131969 -4.7067e-06
3:52876853 T C 0.027187 -3.0315e-05
3:52886240 T C 1.237182 -1.9477e-05
3:52893343 C T 0.063433 9.7631e-06
3:52895785 A G 0.748111 1.6426e-05
3:52903872 C A 0.089205 -1.2387e-05
3:52905213 G A 0.724468 2.6330e-05
3:52913279 T C 0.199514 2.6433e-05
3:52914680 C T 0.033633 3.5794e-06
3:52920440 T C 0.051855 -2.6924e-05
3:52934598 G A 0.093165 1.8544e-06
3:52937774 G A 0.449329 -1.7975e-05
3:52956023 G A 0.259585 5.7944e-05
3:52960859 T C 1.526811 1.3282e-05
3:52964920 A G 0.080058 4.6987e-05
3:53025837 T C 0.676281 -2.6789e-05
3:53040746 A G 0.039031 2.9441e-07
3:53055311 A G 0.853201 3.5865e-05
3:53058112 G A 0.034604 -3.3169e-05
3:53058459 C A 0.061317 6.4405e-07
3:53081128 T G 0.079179 -3.0487e-07
3:53108815 T C 0.023318 -1.6225e-05
3:53112320 T C 0.155121 -2.2210e-05
3:53113762 A C 0.201670 2.2969e-05
3:53115627 T C 0.034045 -3.4990e-05
3:53119087 A G 0.153777 -7.4655e-06
3:53121276 G A 1.117204 -5.8093e-06
3:53131277 A G 0.132488 -1.0672e-05
3:53133149 G C 1.179270 2.0167e-05
3:53139644 C T 0.086352 -5.6804e-05
3:53147576 A C 0.207902 1.2154e-05
3:53151770 T C 0.044163 1.3142e-05
3:53155072 T C 0.206389 7.5128e-06
3:53157560 A G 0.032406 1.4453e-05
3:53160243 A G 0.638051 -5.3719e-05
3:53173097 A C 0.045915 -3.0162e-05
3:53175017 A G 0.695616 -8.3856e-06
3:53178986 T C 0.084512 -1.4011e-05
3:53179754 T C 1.770702 4.7406e-05
3:53185626 A G 0.267810 -2.3935e-06
3:53202372 A G 0.047886 1.0704e-05
3:53205106 A G 0.286840 -2.9092e-05
3:53209438 A G 0.358089 2.9136e-05
3:53212574 G C 1.275791 9.1876e-06
3:53212783 T C 0.048908 8.2257e-05
3:53215875 C A 1.261068 4.8955e-06
3:53218769 T C 0.034182 1.6217e-05
3:53227791 T C 0.105736 2.4005e-05
3:53228919 A G 0.450816 -1.3592e-05
3:53235070 T C 0.135650 -1.3676e-05
3:53236219 A G 0.065699 -2.4943e-06
3:53244333 G A 0.722667 2.2068e-05
3:53247930 C A 1.942909 -6.9022e-06
3:53249136 A G 0.825225 -2.3490e-05
3:53264014 A G 0.029651 -3.5806e-06
3:53269275 C T 0.399639 1.6333e-05
3:53281750 G C 0.559892 3.9324e-05
3:53282303 G A 1.751204 5.9524e-06
3:53285481 T G 0.082415 -9.6496e-06
3:53293986 A G 0.725377 6.0596e-05
3:53295786 A G 0.059788 9.8352e-06
3:53296223 A G 0.024675 -1.8025e-05
3:53303906 A G 0.038973 -3.4877e-05
3:53317098 T C 0.319354 3.2357e-05
3:53322431 C G 0.367625 -4.7886e-05
3:53329760 T C 0.115230 -1.7161e-05
3:53338368 C T 0.165505 -2.7934e-05
3:53343018 G C 0.045224 -1.1008e-05
3:53364140 G A 0.056461 2.9323e-05
3:53368786 T C 0.068065 7.2498e-06
3:53369590 A G 0.414395 -3.8992e-05
3:53393844 T C 0.137853 -4.4747e-05
3:53409900 T G 0.051680 4.1376e-05
3:53414424 T C 0.059129 -2.1749e-05
3:53434612 C T 1.509965 -1.3144e-05
3:53442907 G A 0.208009 -3.6480e-05
3:53462414 T G 0.104506 -5.5080e-05
3:53464319 A G 0.041040 -9.7881e-06
3:53465890 A G 0.610881 -3.7463e-05
3:53470863 G A 0.531462 2.1772e-05
3:53471102 A G 0.071035 -6.8310e-06
3:53485628 T C 0.074349 2.6667e-05
3:53485719 G A 0.036610 -7.1486e-06
3:53487859 A G 0.063018 5.1748e-05
3:53509533 G T 0.051489 -2.6495e-05
3:53512550 A G 0.115194 4.4900e-05
3:53516203 T C 0.776087 1.7700e-05
3:53520140 G A 0.156592 -5.3658e-05
3:53521621 G A 0.109683 -1.3521e-05
3:53535073 T C 0.367976 -1.0410e-04
3:53537879 C T 0.698427 3.7306e-05
3:53546047 G A 0.074810 -1.8067e-05
3:53551817 T C 0.024289 1.9114e-05
3:53552663 G A 0.125785 -5.3202e-05
3:53553086 T C 0.092392 9.8716e-07
3:53553745 C T 1.558402 -1.9379e-05
3:53555607 T G 0.500896 2.8347e-05
3:53560321 C T 0.471125 2.2011e-05
3:53562602 C T 1.055468 2.3480e-05
3:53566360 G A 0.043319 -1.9565e-05
3:53566450 G A 0.049044 -7.4007e-06
3:53566677 T C 0.073839 -4.5460e-05
3:53573081 A C 0.087154 2.0567e-05
3:53576679 C A 1.550768 8.1283e-05
3:53586710 G T 0.037019 -6.5270e-07
3:53587939 G A 0.339380 5.7007e-05
3:53590303 A G 0.595687 1.0493e-05
3:53591700 T C 0.043290 -1.4476e-05
3:53594376 A G 0.067948 -5.4761e-06
3:53600137 T C 0.349760 1.5746e-05
3:53603624 C T 1.349095 5.1762e-05
3:53604840 G A 0.141869 -1.0950e-06
3:53610963 A G 0.175901 3.3806e-05
3:53612327 T G 0.091938 -1.5328e-05
3:53616011 G A 0.152359 4.6065e-05
3:53616070 A C 1.630830 1.7725e-04
3:53618162 A G 0.050489 -2.3378e-05
3:53619142 T C 0.479025 5.5276e-06
3:53630338 C T 0.139119 -4.9001e-05
3:53634426 G A 0.804614 -3.0621e-06
3:53649315 T C 0.037064 9.4763e-06
3:53654893 T C 0.468535 -3.4710e-05
3:53668132 C T 0.984173 2.9471e-05
3:53669641 T C 0.146672 4.5433e-05
3:53675109 C T 0.044990 -1.1876e-05
3:53680124 T C 0.028326 3.5367e-06
3:53691735 A G 0.116827 -8.8730e-06
3:53693070 C T 0.400782 8.0595e-06
3:53696138 C G 0.144329 -3.2926e-06
3:53696813 G A 0.066656 -4.3572e-05
3:53699533 T C 0.058250 1.1005e-05
3:53711837 A C 0.090468 7.2249e-06
3:53712675 G A 0.408617 -5.5860e-06
3:53716045 G A 0.546938 1.0957e-05
3:53723091 A G 0.143758 2.4913e-05
3:53730742 A G 0.064131 -1.3776e-05
3:53737575 T C 0.969207 -1.9845e-05
3:53740699 T C 0.943058 -3.7993e-05
3:53741132 A G 0.949677 -4.4898e-05
3:53743436 T A 0.046646 -1.2231e-05
3:53751033 T C 0.092198 2.2010e-05
3:53759721 G A 0.455302 -2.4621e-05
3:53761674 T G 0.095528 8.0308e-07
3:53765663 G A 1.701303 -3.8841e-05
3:53766284 A G 0.170188 -2.5131e-05
3:53767943 A G 0.030456 1.0791e-06
3:53768205 C T 0.331681 -2.1064e-06
3:53772118 G A 0.063855 5.8769e-05
3:53772254 A G 0.036327 -1.5400e-05
3:53785540 T C 1.653122 -2.9696e-05
3:53789022 A G 0.748147 1.3491e-05
3:53790948 T C 0.750941 -2.7000e-05
3:53792890 A G 1.180724 4.9970e-05
3:53799590 T C 0.058289 1.0351e-05
3:53802948 A C 0.034701 1.8507e-05
3:53804489 T C 0.054851 2.1100e-05
3:53812988 A G 1.361010 -4.5322e-06
3:53822762 C T 0.767953 9.5090e-06
3:53829355 G A 0.088663 1.2534e-05
3:53833398 G A 0.768592 2.9668e-05
3:53834091 A C 0.042533 4.5662e-05
3:53835829 C T 0.148873 9.5661e-05
3:53840665 A G 1.051849 -1.2092e-05
3:53843151 T G 0.021867 -2.4131e-06
3:53844184 A G 0.075917 1.2529e-05
3:53847062 A G 1.223547 -1.4943e-05
3:53852835 T C 0.084038 -2.9530e-05
3:53853009 C T 0.026973 6.6937e-06
3:53855738 C G 0.112335 3.3528e-06
3:53857803 C A 1.395215 5.7188e-06
3:53859524 A G 0.171983 -1.0099e-05
3:53862515 C T 0.230859 -5.0344e-06
3:53870840 C A 0.134754 -2.8404e-06
3:53871574 T C 0.093317 -1.4646e-05
3:53877149 T G 1.251211 -4.6805e-06
3:53878165 T C 0.134994 -1.2241e-05
3:53879035 T G 0.047639 -1.7626e-05
3:53879218 G C 0.040222 -3.5658e-05
3:53879372 C T 0.646124 1.6569e-06
3:53884914 C A 0.666131 2.6318e-05
3:53885173 C G 1.687735 5.2175e-05
3:53889849 C T 0.790583 -1.2974e-05
3:53890530 C T 0.171234 3.7459e-05
3:53892830 C T 0.061161 -2.4550e-05
3:53899276 T C 0.163323 1.5724e-05
3:53904711 A G 0.644131 -3.3567e-06
3:53914093 A G 0.048197 -1.4910e-06
3:53920226 G T 0.048528 2.5672e-06
3:53963709 A G 0.076978 -8.2342e-06
3:53963928 G A 0.033912 2.8618e-06
3:53966015 C T 0.055526 -5.9378e-06
3:53973101 C T 0.937930 -1.4106e-05
3:53975762 A G 0.107421 -4.2275e-05
3:53976833 G A 0.657345 -3.8330e-06
3:53982904 T C 0.021211 -1.2401e-05
3:53984301 G A 0.024009 -4.6902e-06
3:53985176 A C 1.449927 1.3289e-05
3:53997009 T C 1.121916 3.9318e-06
3:53997898 T C 0.041063 1.1530e-05
3:53999979 G A 0.264892 9.1418e-06
3:54006347 C A 0.546042 1.0495e-05
3:54014893 A G 0.034698 1.8743e-05
3:54017244 C A 0.669624 3.4348e-05
3:54021866 T C 0.730275 1.8257e-05
3:54022234 A C 0.042530 -8.9428e-06
3:54024726 C T 0.030754 4.2302e-06
3:54026572 C T 0.186083 6.6342e-07
3:54033071 G A 0.042572 -1.1460e-05
3:54033786 G A 0.543241 1.4624e-05
3:54034087 G A 0.093937 -2.8271e-06
3:54034683 T C 0.058853 -1.4237e-05
3:54037536 T C 0.046584 -2.0046e-05
3:54051430 G A 0.045532 -2.7315e-05
3:54053542 T G 0.024811 2.8308e-05
3:54056506 A G 0.098011 -4.5236e-06
3:54067037 T C 0.144537 -1.4233e-05
3:54068003 T C 0.021432 -2.1981e-05
3:54070670 A G 0.042855 -8.1173e-06
3:54073075 G A 0.060554 -6.7839e-06
3:54073816 C T 0.646465 1.7298e-05
3:54074102 A G 0.091867 -9.4150e-06
3:54074534 G A 0.125987 2.1283e-05
3:54077256 C A 0.302550 1.2851e-05
3:54077334 G A 0.046487 -1.7640e-05
3:54077748 A G 0.022552 1.3188e-05
3:54078832 A T 0.059379 1.3307e-05
3:54080241 A G 0.197164 1.5294e-05
3:54081140 A G 0.039421 1.1541e-05
3:54084167 T C 0.046370 -4.3430e-06
3:54090734 T C 0.091415 -4.6468e-06
3:54092625 A C 0.063397 -3.6520e-06
3:54092943 T C 0.123929 6.6865e-06
3:54098139 A G 0.069646 3.5336e-05
3:54102350 C A 0.661817 -2.6863e-05
3:54113723 A G 1.923434 -2.8569e-05
3:54114582 C T 0.064319 2.7384e-06
3:54121188 G A 0.261409 1.8386e-05
3:54126113 T G 0.922509 -3.1305e-06
3:54139931 C T 0.934821 3.2793e-06
3:54144735 C T 0.048337 6.8480e-06
3:54147914 G A 0.095852 -1.0112e-05
3:54152535 T C 0.350848 -7.3574e-06
3:54154378 C T 0.068766 9.7262e-06
3:54163954 G A 1.592529 -1.5758e-05
3:54164523 A G 0.808607 -4.5642e-05
3:54166168 G A 0.060837 -1.0909e-05
3:54167087 A G 0.756871 -5.2097e-05
3:54167326 T C 1.077066 -3.7189e-05
3:54167436 G A 0.125594 2.4147e-06
3:54167933 A G 0.036610 -1.1302e-06
3:54169089 T G 0.074008 4.7265e-06
3:54169429 C T 1.166842 -2.3571e-05
3:54170928 T C 0.086719 -8.2715e-06
3:54171970 G T 0.142112 2.5193e-05
3:54174416 T G 0.072827 -2.1425e-05
3:54177029 G A 0.183113 -1.8166e-05
3:54178611 G A 0.442221 -7.0958e-06
3:54182422 A C 0.045185 -1.3691e-06
3:54186262 G A 0.197758 2.6431e-05
3:54195487 C T 0.593678 4.6417e-06
3:54198986 T G 0.043900 -8.9342e-06
3:54202824 G A 1.543316 -5.8928e-06
3:54203226 A C 0.146679 1.5457e-05
3:54211828 G A 0.430685 -2.4422e-05
3:54218650 G A 0.161369 -1.0618e-05
3:54220035 G A 0.091497 2.4476e-05
3:54224059 T C 0.079244 1.9040e-05
3:54225384 A C 0.288956 2.2629e-05
3:54227926 A C 0.022627 -2.1321e-05
3:54230149 T G 0.030621 -1.5789e-05
3:54232741 T C 0.483531 4.8392e-05
3:54241023 C T 0.077205 -2.2384e-06
3:54247972 C T 0.095943 1.1840e-05
3:54248179 T C 0.025558 1.6341e-05
3:54249992 T C 1.125945 7.6695e-06
3:54250278 C A 0.827786 -7.8869e-06
3:54252503 G A 0.047785 1.8301e-05
3:54258634 G A 0.061327 1.6397e-05
3:54258734 C T 0.036012 -1.3344e-05
3:54259713 T C 0.039885 7.8974e-06
3:54260315 G A 0.264343 5.0356e-05
3:54261126 A G 0.097631 3.5889e-05
3:54261397 T C 0.038814 1.1996e-05
3:54264770 C T 0.147487 1.5281e-05
3:54266231 A G 0.334404 3.4158e-05
3:54266711 G T 0.057010 1.0207e-05
3:54267915 A C 0.623682 -8.2083e-06
3:54274029 C T 0.056234 -6.4780e-06
3:54275323 C T 1.276966 7.3260e-05
3:54280137 C T 1.812690 -2.0242e-05
3:54282216 C T 0.849666 3.3131e-05
3:54288723 A G 0.062346 1.3264e-05
3:54290050 G A 0.063868 -3.5335e-05
3:54292014 T C 0.355648 2.0242e-05
3:54296332 A G 0.103107 -7.4227e-06
3:54298050 T C 1.238013 -5.3281e-05
3:54298168 G A 0.062424 -3.0532e-06
3:54301338 G T 0.187791 4.4348e-06
3:54307110 A G 0.357275 -2.4574e-05
3:54316431 A G 0.994771 2.9682e-06
3:54317772 T C 0.036350 -1.8778e-06
3:54325798 A G 0.495949 5.5687e-05
3:54330869 A G 0.135182 1.4585e-05
3:54334117 T C 0.241538 2.5078e-05
3:54341438 C A 1.480996 3.0666e-05
3:54346014 T C 0.040190 -1.2467e-05
3:54362146 A G 0.488068 -3.6483e-06
3:54365922 C T 0.041605 -1.3327e-05
3:54366364 C A 0.107219 4.2090e-06
3:54373509 T G 0.203825 -1.5655e-05
3:54376264 A G 0.028093 1.0072e-05
3:54376466 G T 0.239088 -6.7988e-06
3:54377959 T C 0.051644 -1.8208e-05
3:54379802 T G 0.760195 8.2341e-05
3:54379980 G A 0.266885 1.7900e-04
3:54381576 T C 0.059489 -1.9891e-06
3:54385957 T C 0.109965 2.6888e-06
3:54391431 G A 0.041959 -2.0760e-05
3:54399608 C T 1.739776 -1.1011e-05
3:54402625 T C 0.060135 3.0211e-05
3:54404103 C T 0.205565 -2.0692e-05
3:54409526 G A 0.471797 -9.1241e-05
3:54410904 G T 0.026161 6.9031e-06
3:54420012 A G 0.155910 6.1382e-05
3:54426463 G A 0.078250 1.4713e-05
3:54428256 A G 0.150077 -1.3947e-05
3:54441735 G A 0.069821 5.3131e-06
3:54444700 G T 0.569048 -2.5142e-05
3:54471358 C T 1.568273 1.6054e-05
3:54472533 T C 0.055065 -6.2167e-06
3:54476770 G A 0.295708 -8.5178e-06
3:54486470 T C 1.060428 -2.5780e-05
3:54486531 A G 1.032114 -1.4358e-05
3:54501028 T C 0.036600 -2.2577e-06
3:54509829 C T 0.362689 1.4957e-05
3:54511119 G A 1.068097 4.7034e-05
3:54516884 A C 0.129700 -6.9127e-05
3:54518129 T C 0.743674 3.1064e-05
3:54518828 G T 0.205600 3.9486e-07
3:54527731 G T 0.182084 1.5556e-05
3:54530927 G A 0.029232 7.2116e-06
3:54533937 C T 0.277791 -1.8087e-06
3:54537372 C T 0.314202 -2.2728e-04
3:54542225 A G 1.964497 -4.7857e-05
3:54544414 T C 0.069097 1.7443e-05
3:54550146 C T 0.028394 4.9465e-05
3:54554107 C T 1.308104 8.1457e-05
3:54559468 G A 0.025707 1.4002e-05
3:54569030 C T 0.482070 5.8537e-05
3:54569337 T C 0.153599 3.5068e-05
3:54578805 A G 1.247465 6.9050e-05
3:54579051 G A 0.571684 -5.9454e-05
3:54587849 A G 0.104626 3.9214e-05
3:54589050 T C 0.276567 3.2773e-05
3:54589591 A G 1.528310 -1.2378e-05
3:54592177 A G 1.640752 -1.1534e-05
3:54593091 G A 1.676190 -2.2218e-07
3:54596815 C T 0.664645 2.7421e-05
3:54597138 T C 0.020160 -2.0283e-05
3:54599388 A G 0.038285 1.8736e-05
3:54603516 T C 0.658296 1.3996e-05
3:54604029 T C 0.050843 1.4980e-05
3:54604188 C T 1.320483 3.4306e-05
3:54604848 G A 0.080136 -8.8031e-06
3:54609164 C G 0.048992 -2.0619e-05
3:54610473 T C 0.880528 2.9062e-05
3:54611962 T C 0.147614 -6.8706e-05
3:54614633 G A 0.041543 3.3842e-05
3:54618019 C A 0.079101 2.6247e-05
3:54618100 T C 0.069386 1.2314e-05
3:54619915 A G 0.721849 -7.9622e-06
3:54625017 A G 0.050021 -2.9272e-05
3:54626332 C T 1.450943 1.5313e-05
3:54628340 A G 0.047331 9.9311e-06
3:54630861 C T 0.103853 -6.7121e-06
3:54630898 T C 0.050664 1.4963e-05
3:54632547 A T 0.726195 4.3642e-05
3:54635837 G A 0.795224 -4.8061e-05
3:54637169 T C 0.679069 -2.2282e-05
3:54637292 T C 0.087803 6.9416e-06
3:54639469 C G 0.404420 3.9087e-05
3:54639970 A G 1.675599 2.2011e-05
3:54647347 G A 0.094785 -3.2355e-05
3:54648537 C A 0.355252 3.4361e-06
3:54655909 A G 0.489759 -3.3095e-07
3:54658173 G T 1.063615 -4.7327e-06
3:54663424 T C 1.530576 -1.6482e-05
3:54664315 T C 0.086449 -6.0622e-07
3:54664656 G A 0.036999 4.0717e-06
3:54666092 G T 0.022406 -5.2937e-06
3:54667462 T C 1.885942 -9.4810e-06
3:54676642 C T 0.388902 -2.7281e-06
3:54677319 A G 0.084586 -1.4436e-05
3:54678929 A G 0.123487 2.7116e-06
3:54688093 G T 0.171311 2.6250e-05
3:54695763 G A 0.701449 1.1835e-05
3:54696159 G A 0.379099 3.0512e-06
3:54696455 G A 0.033043 -1.8104e-05
3:54697179 T C 0.112072 1.5781e-06
3:54698949 C T 0.070136 -6.3339e-05
3:54707031 A G 1.893362 2.3436e-06
3:54712456 G A 0.058655 -3.3358e-05
3:54722015 C T 0.105707 8.6622e-06
3:54722148 C T 0.554520 -2.5327e-05
3:54730572 A G 1.859495 -5.1106e-06
3:54734896 G C 0.030683 3.8659e-07
3:54735047 A T 0.065377 -8.4205e-06
3:54739411 T C 0.421931 -1.1418e-05
3:54739910 A G 0.405709 -1.2239e-05
3:54741816 T G 1.850565 -5.6977e-06
3:54744173 C T 0.498299 2.6350e-05
3:54745469 C A 0.116863 -3.3350e-05
3:54762320 T C 0.063320 -3.7506e-05
3:54764375 G T 0.043179 1.3082e-05
3:54767138 T C 0.026152 -1.6310e-05
3:54776757 A T 0.255313 -5.3112e-06
3:54778063 T G 0.167692 -2.3195e-05
3:54778177 A G 0.060158 -1.1874e-05
3:54783759 G A 0.025068 -2.0321e-05
3:54787498 T C 0.394397 -9.0800e-06
3:54790214 T C 0.077942 -3.2717e-05
3:54793652 A G 0.102390 -2.4959e-05
3:54794720 C T 0.032893 -6.8113e-06
3:54795064 C T 0.528297 2.8127e-05
3:54798258 A G 0.969492 -3.8309e-05
3:54802351 G A 0.130356 4.7466e-05
3:54803521 C T 0.566874 1.4491e-06
3:54806687 G A 0.033935 5.2270e-06
3:54808978 G A 0.530381 2.7631e-05
3:54819030 A G 0.036765 -6.8354e-06
3:54819098 T C 0.104649 -1.4299e-05
3:54819371 G A 0.414411 -7.7421e-06
3:54820798 G A 0.128710 -1.2239e-05
3:54823598 G A 0.118781 -1.7981e-05
3:54825277 T G 0.420114 8.7076e-05
3:54827317 C A 0.021851 -1.7808e-05
3:54833990 C A 0.822229 -3.3901e-05
3:54834603 A G 0.178744 -2.1640e-05
3:54836174 G A 0.385805 2.6178e-05
3:54846329 G A 0.308461 -1.5385e-05
3:54846365 T G 1.436086 -1.2944e-05
3:54848559 G A 1.965831 -1.7693e-07
3:54849343 G C 0.149870 -1.1285e-05
3:54854519 G C 0.117953 2.0543e-05
3:54862283 T G 0.060739 -7.5080e-06
3:54867313 C T 0.225556 1.0117e-05
3:54869132 C T 0.198485 -6.6690e-06
3:54869706 A C 0.221924 -4.6840e-06
3:54876269 T A 0.054871 2.3679e-06
3:54879248 T C 0.234063 1.2485e-05
3:54880461 G A 0.350809 3.0062e-05
3:54884558 G A 1.268715 1.5534e-06
3:54884622 G A 0.030556 -1.5805e-05
3:54885173 G T 0.809408 -4.1561e-05
3:54886243 G C 0.118187 1.2085e-05
3:54889313 C G 1.484336 -1.0848e-05
3:54892449 G A 0.032426 1.9126e-05
3:54894304 A G 0.115590 1.0155e-05
3:54894545 G A 0.848780 -1.5474e-05
3:54896089 G A 0.083830 -2.1544e-05
3:54896342 G A 0.654008 -2.9543e-05
3:54900942 A G 0.020793 2.1043e-06
3:54901056 G T 0.035016 3.6231e-05
3:54901360 A G 0.055689 1.7364e-05
3:54903968 A G 0.085885 -4.2079e-05
3:54907940 G A 0.142975 -2.0482e-05
3:54910336 C T 1.572797 -1.7714e-05
3:54910913 G A 1.085255 2.6337e-05
3:54913891 G A 0.089997 2.8275e-05
3:54916880 A G 1.342363 2.4205e-05
3:54919351 G A 0.301492 -1.2912e-05
3:54919746 G A 0.126821 -2.4006e-05
3:54921903 C T 0.287321 -1.1401e-05
3:54924982 A G 0.060135 4.5266e-05
3:54929706 A T 0.056214 -9.2800e-06
3:54931562 C T 0.864905 3.9315e-05
3:54935540 G A 0.249367 -5.9975e-06
3:54941231 A C 0.070454 -2.3764e-05
3:54954461 T C 0.218191 5.3070e-06
3:54962100 C A 0.037324 1.2949e-05
3:54963461 C T 0.033611 3.4045e-05
3:54966536 A G 0.081009 -4.2205e-05
3:54971224 G A 0.080058 -3.1354e-05
3:54973651 G A 0.078640 -8.1417e-06
3:54980020 C T 0.277414 -1.9056e-05
3:54987909 C G 0.023279 -7.5453e-06
3:54988572 T C 0.062768 3.7416e-05
3:54990517 G A 0.548694 -5.4328e-05
3:54994740 A G 0.058928 -1.0263e-05
3:55000023 T C 0.100088 6.2843e-06
3:55007781 T C 0.125639 -9.5935e-05
3:55008868 A G 0.328400 -1.7015e-05
3:55009588 C T 0.073625 -3.0294e-06
3:55020887 C T 0.130518 -2.9123e-05
3:55023364 A G 0.036905 1.3924e-05
3:55028497 G A 0.119284 4.3565e-05
3:55031814 G A 0.995943 -4.7450e-06
3:55035874 T C 0.635536 -1.6370e-05
3:55042330 G A 0.081762 -3.5533e-05
3:55044210 T C 0.438923 -1.6492e-05
3:55045519 G A 1.417881 -4.3713e-05
3:55055287 A G 0.677956 -2.6335e-06
3:55058808 C T 0.073940 1.0991e-05
3:55062169 A G 0.369446 2.1274e-05
3:55066691 A G 1.170643 -1.5896e-05
3:55066830 G A 0.108073 -1.0320e-05
3:55069720 A G 0.329614 -5.4687e-05
3:55073917 C A 0.393255 -3.7543e-05
3:55089486 G A 0.098839 1.0945e-05
3:55090863 C A 0.424304 -3.8495e-05
3:55091151 T C 0.844905 -3.0654e-05
3:55101126 G A 0.042439 -1.1572e-05
3:55104767 G A 0.030167 1.1831e-05
3:55106881 T C 1.589101 1.8643e-05
3:55107944 G A 0.292517 -8.8206e-05
3:55108625 T C 0.158938 4.9826e-06
3:55108736 G A 0.327241 9.4251e-05
3:55111223 C T 0.057386 -7.9714e-06
3:55116055 A C 0.224147 -2.4024e-05
3:55116847 C T 0.106755 -1.4191e-05
3:55121527 A C 1.108855 5.7923e-05
3:55124567 A C 0.027937 2.3046e-05
3:55125094 A G 0.252899 -7.8452e-06
3:55130318 C A 1.719337 -5.6625e-05
3:55130867 A G 0.557672 3.6207e-05
3:55141399 T C 1.258209 -7.7631e-06
3:55141983 C T 0.026551 -3.6574e-05
3:55152586 T C 0.253674 3.8453e-05
3:55161406 C G 0.157588 2.2682e-05
3:55162189 G C 0.252561 2.8256e-05
3:55167815 T C 0.109595 -8.5867e-06
3:55169942 C A 1.096784 2.2432e-05
3:55170175 T C 0.101789 -1.7180e-05
3:55177389 C T 0.204468 -1.8419e-05
3:55178026 G A 0.181828 -7.7319e-06
3:55179297 G A 0.540602 2.7546e-06
3:55180301 T G 0.479256 1.9222e-05
3:55180704 C G 0.031585 2.6548e-05
3:55182258 C T 0.058117 -8.4380e-06
3:55182633 G T 0.453000 -3.4707e-05
3:55182993 C T 0.872170 -1.5283e-06
3:55188273 G A 0.280904 -1.1747e-05
3:55188514 T C 1.775535 5.1233e-06
3:55189959 C T 0.781024 -2.0091e-05
3:55193828 T C 0.060304 -1.3123e-05
3:55193967 C G 0.506927 1.9512e-06
3:55203979 A G 0.133627 -3.4237e-05
3:55206678 A G 0.908581 3.8556e-05
3:55212688 C G 0.026064 2.3616e-05
3:55214797 G A 0.196447 8.9568e-06
3:55217369 G A 1.075832 1.3370e-05
3:55220379 C T 0.253616 6.2047e-07
3:55220616 A G 0.095518 -3.8502e-06
3:55224080 C T 1.575657 -5.5761e-05
3:55228415 C T 0.693727 8.6004e-06
3:55230058 C T 1.724358 8.8170e-06
3:55234289 C T 1.006034 -1.9683e-05
3:55235741 G A 0.020007 -2.1527e-05
3:55237092 A G 0.138662 -5.4449e-05
3:55238461 T G 1.690157 3.6176e-06
3:55239697 C G 0.076193 -1.7592e-05
3:55241137 C T 0.729438 1.2116e-05
3:55250406 C T 0.021786 -2.3537e-05
3:55263626 G A 1.054390 7.3480e-06
3:55265321 T C 0.689193 -2.1080e-05
3:55265572 G C 0.097420 -3.5463e-05
3:55265674 C A 0.834771 -5.3833e-06
3:55267443 C T 1.242415 -2.5646e-05
3:55268392 C T 1.012519 3.9847e-06
3:55268462 C T 0.483466 -1.3956e-05
3:55268560 C T 1.489850 -2.1595e-05
3:55274426 G A 0.709995 -4.2645e-05
3:55276601 G T 0.194824 -3.4024e-05
3:55284390 T C 0.842246 5.6792e-05
3:55292046 T C 0.312625 2.2231e-07
3:55295766 A G 0.123844 7.7530e-06
3:55301352 A G 0.022984 -2.8542e-05
3:55302446 G A 0.158773 2.7029e-05
3:55306395 C T 0.675976 -3.5176e-05
3:55313400 C A 1.592509 -2.0514e-06
3:55318083 C T 0.032033 -3.0518e-05
3:55323202 C T 0.161048 3.3584e-05
3:55325605 C T 0.096963 1.9746e-05
3:55327113 G A 0.045545 -1.5689e-05
3:55328506 C T 0.194026 5.9495e-05
3:55333875 G A 0.037220 -1.8179e-05
3:55338081 G T 0.024986 -3.5119e-05
3:55338478 A G 0.147078 -2.9798e-05
3:55340818 A G 0.869333 1.3941e-05
3:55341143 T C 0.927706 -3.2715e-05
3:55344029 C T 0.281767 5.3886e-05
3:55348709 G A 0.160042 -1.6081e-05
3:55349432 C T 1.341792 -1.6128e-05
3:55350750 C G 0.024026 -2.5674e-06
3:55351197 T C 0.072015 9.5377e-06
3:55353302 A C 0.596336 3.1090e-05
3:55359048 C T 0.049830 2.3723e-05
3:55359776 T G 0.082765 1.4115e-05
3:55360095 T G 0.252652 -8.8802e-06
3:55368381 C T 0.425856 2.5874e-05
3:55375609 A G 0.033766 -7.3337e-06
3:55382599 A C 0.042874 -7.9718e-06
3:55383261 T C 0.068240 -2.1295e-05
3:55385093 G A 0.770416 3.7303e-05
3:55391206 A G 0.027437 -8.7490e-06
3:55396479 T G 1.935577 3.6453e-05
3:55398193 A G 0.122095 5.3975e-05
3:55402477 T C 0.118148 1.9800e-05
3:55404236 G A 0.057643 -2.1557e-05
3:55408229 T G 0.548613 5.5010e-06
3:55411011 A C 0.421256 1.9724e-05
3:55422641 C T 0.051317 -1.9380e-05
3:55430775 C T 0.970343 2.3425e-05
3:55435063 T C 0.033176 -4.0563e-05
3:55446944 G A 0.315267 -3.6261e-05
3:55447094 T C 0.962024 2.9625e-05
3:55451814 T C 0.047944 1.3346e-05
3:55457629 A G 0.500159 1.7695e-05
3:55461980 A G 0.492785 -1.3215e-05
3:55462002 A C 0.054556 -3.4177e-05
3:55473839 C T 1.430955 1.3109e-05
3:55474222 G A 0.315319 2.3518e-05
3:55481930 T G 0.227347 3.9101e-06
3:55489316 G A 0.029070 2.2958e-05
3:55493514 A C 1.500857 6.1837e-06
3:55496537 A G 0.074927 8.4716e-06
3:55506081 G A 0.023675 4.2252e-05
3:55506748 A C 0.024840 -2.1375e-05
3:55511072 A C 0.052238 3.7170e-05
3:55521717 A C 0.304364 1.1475e-06
3:55527642 A G 0.079036 4.8619e-06
3:55532218 T C 0.379606 2.1706e-05
3:55532616 A C 0.021572 -1.6437e-05
3:55536802 A G 0.472725 -2.7085e-06
3:55539560 A G 0.586190 -2.8612e-05
3:55540650 A G 1.946032 -1.4974e-05
3:55545566 T C 0.065523 -2.0550e-05
3:55549333 C T 0.075858 8.7907e-06
3:55551672 A C 0.108833 -2.1495e-05
3:55552815 G A 0.584047 -5.1333e-05
3:55555704 G C 0.305955 3.7549e-05
3:55557700 C A 0.561648 7.7374e-06
3:55558889 C T 0.476766 7.6567e-06
3:55561657 G A 0.063024 -1.3112e-05
3:55563071 T C 0.023432 1.9688e-05
3:55565055 T C 0.031926 -2.2905e-05
3:55567619 A G 0.401142 5.8012e-06
3:55568056 T C 0.116502 8.7320e-06
3:55571760 A G 1.431656 -1.9660e-05
3:55572770 C T 0.108206 -2.6051e-05
3:55577935 T C 0.811168 -2.3707e-06
3:55579086 C T 0.040479 7.7047e-06
3:55583293 T C 0.020114 1.1917e-05
3:55586557 C T 0.566199 -9.9147e-06
3:55593931 G A 0.372832 4.0617e-05
3:55595814 A G 0.101562 -5.8360e-05
3:55605200 T C 0.393446 -2.3536e-05
3:55605713 G A 0.022844 1.3430e-05
3:55613962 G A 0.160685 1.6057e-06
3:55615260 G A 0.397354 -1.6602e-05
3:55617856 T G 0.105337 1.7982e-05
3:55618154 T C 0.478616 2.0071e-05
3:55618492 A G 1.189618 -9.0327e-05
3:55620461 T C 0.446765 1.0204e-04
3:55622763 A C 0.044078 -3.8696e-05
3:55626330 A G 0.910061 5.3280e-05
3:55629453 T C 0.553225 -3.3576e-05
3:55631684 C T 0.630287 5.1540e-05
3:55635970 T C 0.109079 6.3922e-05
3:55639963 A G 0.120229 -2.3703e-06
3:55640226 A G 0.188774 -1.2283e-05
3:55642506 G A 0.374481 -1.8268e-05
3:55650114 G T 0.093084 -3.0945e-05
3:55653587 A G 0.518566 2.0546e-05
3:55665383 A G 0.379187 2.9918e-05
3:55665931 G A 1.325952 -3.1794e-05
3:55670920 C A 0.440634 -5.2661e-06
3:55686014 T C 1.879567 -1.4097e-05
3:55687722 T G 1.039161 -6.2699e-05
3:55697604 T C 0.127941 1.9619e-05
3:55698042 A G 1.883248 -1.6110e-05
3:55698109 C A 0.060100 3.0629e-05
3:55699880 C T 1.338572 -7.4138e-05
3:55701758 T C 0.200147 3.2027e-05
3:55710455 T C 1.509935 -5.4126e-05
3:55711370 C T 0.671571 -4.3796e-06
3:55714512 C T 0.097508 -2.0520e-05
3:55720760 A G 0.102922 3.4054e-06
3:55727302 T C 0.031670 -1.7566e-06
3:55729976 A C 0.071473 -5.5855e-06
3:55733390 T C 0.709265 -1.6805e-05
3:55734117 G A 1.550125 -1.6942e-05
3:55734776 A G 0.164658 2.1302e-05
3:55735226 C A 0.508653 9.8626e-06
3:55737184 C T 0.127525 1.7821e-05
3:55738777 C T 0.826134 -1.3910e-05
3:55744160 T C 1.176498 3.4752e-06
3:55750544 A G 0.025840 1.9118e-05
3:55751436 C T 0.112513 -3.2733e-05
3:55751999 C T 0.022575 9.4744e-07
3:55758742 A G 0.267979 -6.5258e-05
3:55760611 T C 0.072408 -6.0128e-06
3:55767733 T G 0.032432 -4.7102e-06
3:55767988 T C 1.500273 -3.5077e-05
3:55770365 A G 0.042442 8.0192e-07
3:55786072 C T 0.752869 -5.3440e-06
3:55798432 T C 0.060794 1.9796e-05
3:55799883 T C 1.082895 -9.8896e-06
3:55801088 A G 1.039794 -3.1961e-06
3:55802391 A G 0.070064 -4.9182e-06
3:55803332 G A 0.411019 -6.4858e-07
3:55808202 C T 0.337679 1.8515e-05
3:55811390 A C 0.027460 1.4385e-05
3:55815156 C T 0.080263 6.8683e-06
3:55823019 G A 0.267446 -5.6380e-06
3:55828044 C T 0.079185 -2.7575e-06
3:55833519 T G 0.074219 -2.5143e-05
3:55834871 A G 0.454679 -3.7568e-07
3:55845822 T C 0.082171 6.8062e-06
3:55847642 T C 0.058009 -3.4700e-05
3:55854551 G A 0.039576 1.3430e-05
3:55855171 T C 0.064371 -2.3399e-06
3:55861131 A C 0.189105 5.5459e-07
3:55878174 C G 0.179062 -2.7165e-05
3:55880416 G A 0.065663 2.6155e-06
3:55886684 G T 0.033049 -1.1337e-05
3:55892717 T C 0.044299 -3.1080e-05
3:55895409 A G 0.161480 -3.5352e-05
3:55909567 G A 0.058045 2.9681e-06
3:55913655 A C 0.157822 -4.4199e-05
3:55928780 C T 0.476150 -3.4904e-05
3:55932827 A G 0.037184 1.0783e-05
3:55934415 T C 0.173356 -9.4256e-06
3:55934939 A G 0.706392 3.9506e-05
3:55938388 C T 0.074187 1.1571e-05
3:55941559 C T 0.090104 9.8481e-06
3:55948816 G C 0.044617 4.4571e-06
3:55949054 T C 0.030400 -4.2269e-06
3:55952415 G T 1.383472 5.1755e-05
3:55958416 G A 1.276710 4.4274e-05
3:55977253 C G 0.177605 -1.5149e-05
3:55981221 G C 0.065825 1.2767e-05
3:55985751 C T 0.126110 3.1079e-05
3:55992213 T C 0.048512 -2.3049e-05
3:55995638 C T 0.204779 4.7692e-06
3:55997119 C G 0.044176 -9.8384e-06
3:55997893 T C 0.021663 2.2855e-05
3:56002413 C T 0.029070 -8.9746e-06
3:56010702 C T 0.599874 9.7690e-07
3:56014464 T C 0.642070 2.7313e-05
3:56022772 C T 0.059853 2.2857e-05
3:56023625 A G 0.654141 1.2914e-05
3:56026877 T C 1.347784 -2.7650e-05
3:56043509 C T 0.055046 2.7109e-05
3:56054925 C T 0.333505 -2.5458e-05
3:56060509 C A 0.242015 1.6529e-05
3:56080342 G A 0.667378 9.2725e-06
3:56080528 C T 0.081100 1.2090e-05
3:56104964 G A 0.691715 2.8447e-05
3:56111536 A G 1.932893 -9.9575e-06
3:56113966 T C 0.034932 -2.5677e-05
3:56114861 C T 0.116064 3.0839e-05
3:56142388 T C 0.067624 6.2820e-06
3:56146679 A G 0.313391 -3.9054e-05
3:56148884 A G 0.326663 -4.7510e-05
3:56151970 C T 1.250945 6.9259e-06
3:56152589 A G 0.073038 5.2568e-06
3:56155988 T C 0.081486 -2.2323e-05
3:56156907 T G 0.031270 2.1895e-06
3:56164674 C A 0.083187 -1.5121e-07
3:56174002 C T 0.116463 -3.5222e-06
3:56178417 A G 0.450449 -1.9362e-05
3:56193500 C T 1.784308 -9.3191e-05
3:56207996 A T 0.027664 6.3921e-07
3:56217171 C T 0.733566 1.9204e-05
3:56217454 A C 1.722599 -4.5286e-05
3:56233274 A G 0.092986 3.7406e-06
3:56234135 C T 0.116139 3.5561e-05
3:56239376 A C 0.096427 -2.3188e-05
3:56254670 G A 0.053696 9.8773e-06
3:56256822 C T 0.113205 1.1385e-05
3:56272735 T C 0.048915 -2.1805e-05
3:56273902 T C 0.037343 7.2897e-05
3:56274114 G A 0.051583 1.3962e-05
3:56282484 T C 0.030634 -1.4615e-05
3:56284547 T C 0.321765 -7.0827e-06
3:56291187 A G 0.063264 1.2265e-05
3:56295164 T C 0.063001 2.5644e-05
3:56303580 A G 0.042913 -9.9416e-06
3:56304394 T C 0.089929 -4.0143e-06
3:56306432 C T 0.688037 -3.4399e-05
3:56309634 C A 0.777895 3.0685e-05
3:56313064 T C 0.058967 -1.6699e-05
3:56330063 A T 0.035276 -5.0402e-06
3:56330401 T G 0.076352 2.3114e-05
3:56340656 A C 0.044870 -1.3182e-05
3:56343544 A G 0.721404 -3.5113e-05
3:56350395 C T 0.092519 -1.3939e-05
3:56351301 A G 0.031127 -3.2953e-06
3:56356788 C T 0.034893 -1.2867e-05
3:56362971 G T 0.091172 -1.5157e-05
3:56371039 C T 1.930254 -2.9035e-05
3:56378613 C T 0.032604 1.7308e-06
3:56379555 A G 0.046730 -1.9501e-05
3:56380239 C A 0.059188 -3.0226e-05
3:56385466 T C 0.069246 8.9429e-06
3:56386095 C A 0.169611 -1.8054e-05
3:56386290 G A 0.621014 -2.6195e-05
3:56386602 C A 0.681980 -3.5633e-05
3:56390783 C T 0.476130 1.6108e-05
3:56391245 A G 0.065079 8.0914e-05
3:56399339 A G 1.930364 -2.6169e-05
3:56417407 A G 0.060613 1.9793e-05
3:56431988 C T 0.631177 -1.6314e-05
3:56432160 G T 1.014785 4.2614e-06
3:56434215 G A 1.910373 9.6984e-05
3:56434612 T G 0.044448 1.2748e-05
3:56441119 G T 0.789255 1.0264e-06
3:56462127 G A 0.195889 3.6934e-05
3:56467691 G A 0.724329 1.2995e-05
3:56469761 A C 0.043108 3.7821e-06
3:56470931 T C 0.058542 3.0066e-05
3:56480544 T A 0.037577 8.0153e-05
3:56482509 A C 1.569555 -3.3769e-06
3:56483680 T C 0.081509 -5.7439e-05
3:56487222 T G 0.045779 1.4841e-05
3:56491910 A T 0.101981 8.5447e-07
3:56494656 A G 0.066546 -5.0582e-06
3:56497661 G A 0.136455 -2.3060e-05
3:56502996 C T 0.035642 2.6108e-05
3:56512438 T C 0.073060 1.5365e-06
3:56515781 T C 0.803705 -6.9773e-06
3:56519915 C A 0.036665 3.4227e-05
3:56523878 T C 0.052628 -1.6938e-05
3:56525355 G A 0.673090 4.5502e-05
3:56527269 A G 0.033880 -1.0185e-05
3:56527366 G A 0.191952 -1.9985e-05
3:56528691 G A 0.021890 2.0839e-05
3:56530231 A G 0.029086 5.3097e-05
3:56530709 G A 1.507754 -1.9146e-05
3:56531421 T C 0.053754 1.3439e-05
3:56541440 A G 0.043393 -1.1593e-05
3:56551845 G A 0.037285 -1.8927e-05
3:56551849 C T 0.072658 -5.6587e-06
3:56552022 A G 0.130670 -2.0837e-05
3:56562406 T C 0.050080 1.1894e-05
3:56562827 C T 0.082778 -6.6034e-06
3:56567384 T C 0.083694 1.3347e-05
3:56574431 C T 0.057730 -3.5558e-05
3:56580015 G A 0.111851 -1.0624e-06
3:56595153 C T 0.218811 1.4739e-05
3:56597475 C A 0.089212 6.3889e-06
3:56598544 A G 0.529858 1.9285e-05
3:56627358 T G 1.614815 4.5218e-05
3:56646211 C T 0.024886 -2.0753e-06
3:56649256 T C 0.027086 2.5343e-05
3:56652479 C T 0.214682 -3.2937e-05
3:56653427 C T 0.097959 -3.4631e-05
3:56656140 C T 0.064540 -1.5201e-05
3:56658871 C T 0.187846 -4.8668e-05
3:56667213 C T 0.034984 -2.0151e-05
3:56674190 C A 1.865675 -2.5143e-05
3:56675504 C G 0.027752 2.4053e-05
3:56678369 C T 0.074190 1.9784e-06
3:56678615 C T 0.102503 -3.4613e-05
3:56683832 T G 0.081499 9.2766e-06
3:56689298 T C 0.076819 -2.6488e-05
3:56701014 C A 1.943107 -1.0266e-05
3:56708788 T C 0.441507 1.9625e-05
3:56716922 G T 0.936661 -6.7276e-06
3:56731110 A G 0.641135 3.5350e-05
3:56735180 A C 0.838686 1.0301e-05
3:56742300 G A 0.730132 -1.0889e-05
3:56746176 T C 0.077348 -2.3164e-05
3:56749557 C G 0.053121 -1.8405e-05
3:56751325 T C 0.189228 -7.4899e-05
3:56764853 A G 0.053559 -1.1273e-05
3:56765247 T A 0.282919 -6.0417e-05
3:56766138 A G 0.153732 -5.1974e-05
3:56768260 A G 0.049126 -2.3200e-05
3:56771251 C A 0.653177 4.3777e-05
3:56771512 C T 0.033017 1.9674e-05
3:56772834 T C 0.039018 -2.2219e-05
3:56773260 A G 0.032231 -1.2800e-05
3:56787451 T C 1.057295 -4.0637e-05
3:56798495 T C 0.190926 1.7372e-05
3:56800767 C T 0.060723 1.4213e-05
3:56805232 T C 0.078218 5.6355e-06
3:56809290 C T 0.044536 4.4518e-05
3:56815994 T C 1.122767 -2.0184e-06
3:56816576 A G 0.206665 1.0131e-05
3:56821278 A G 0.045565 4.1147e-05
3:56822317 G A 0.100218 1.7958e-06
3:56822377 C T 0.828244 7.6271e-06
3:56823252 T C 0.106609 -1.0059e-05
3:56826324 C A 0.735082 1.1713e-05
3:56833024 C T 0.224764 -2.2408e-05
3:56834426 C T 0.055559 -2.1248e-05
3:56834799 T C 1.154949 -1.0274e-05
3:56835092 T C 0.057013 1.1201e-05
3:56836740 C T 1.340052 -3.9261e-05
3:56841719 A G 1.804004 -4.2496e-06
3:56846171 T C 0.028820 4.0548e-05
3:56847831 A G 1.206503 8.8673e-06
3:56847945 G C 1.145978 5.8505e-06
3:56849705 T C 0.086690 -4.0298e-05
3:56849749 C T 1.201287 -8.3463e-06
3:56854504 A G 0.260637 5.9946e-06
3:56857588 C T 0.028297 -1.3656e-05
3:56858097 A C 0.208006 1.6925e-05
3:56859249 A G 0.059545 8.8061e-06
3:56863403 T C 0.380430 1.9450e-05
3:56865776 G A 1.258364 -1.8186e-05
3:56866086 C G 0.337576 8.4764e-06
3:56867765 T G 0.201442 -1.2510e-06
3:56879102 A G 0.053777 -1.1473e-05
3:56891350 C G 0.028346 -2.1735e-05
3:56892926 T G 0.912983 -9.6185e-06
3:56894585 T C 0.067322 -4.4642e-06
3:56902774 A G 0.100783 1.4884e-05
3:56906396 C T 0.823677 -8.7140e-06
3:56913420 T C 0.029797 -1.2005e-05
3:56915871 C A 0.057928 4.1265e-05
3:56918789 G T 0.060171 -7.0000e-06
3:56919510 A C 0.473092 3.0898e-05
3:56924628 T C 0.253515 1.4532e-05
3:56927023 A G 0.303696 -3.1983e-05
3:56929291 C G 0.065887 -8.4839e-06
3:56929961 C T 0.167997 2.6458e-05
3:56932708 A G 1.568844 1.6457e-05
3:56932752 T C 0.025376 -5.3809e-05
3:56942973 T C 1.253252 1.7881e-05
3:56944492 G A 0.291624 1.5821e-05
3:56944543 T C 0.047516 -3.7594e-05
3:56952030 C G 0.055770 3.6604e-05
3:56953185 A G 0.187420 2.2831e-05
3:56953864 T C 0.468691 -2.1233e-05
3:56954453 A G 0.081944 2.1149e-05
3:56954521 A G 1.204568 1.2033e-05
3:56956455 A G 0.083165 3.8544e-05
3:56958062 T C 0.021049 3.4276e-05
3:56960518 T C 0.593402 -1.5211e-05
3:56966246 T G 1.503749 6.0379e-06
3:56967082 T C 0.112163 1.5240e-05
3:56970298 T C 0.100747 1.4692e-05
3:56972396 T C 0.034042 1.6209e-05
3:56972679 G A 0.050515 -2.2282e-05
3:56974124 A G 0.281988 -4.4294e-05
3:56976365 T C 0.056247 -5.6916e-07
3:56990504 C T 0.661714 -1.6554e-06
3:56995035 T C 0.218499 3.4702e-05
3:57003081 T C 1.658023 2.0415e-06
3:57004407 G A 1.975981 -2.3428e-05
3:57012361 C T 0.083875 2.9874e-06
3:57013590 C T 0.374322 -2.6401e-05
3:57014269 G A 0.046597 -1.2418e-05
3:57016692 G A 0.316754 -1.8871e-05
3:57018458 T C 0.039482 1.8693e-05
3:57024743 G A 0.379090 1.3270e-05
3:57024916 G T 0.375536 2.5495e-05
3:57028695 G T 0.030310 1.2561e-05
3:57035483 G A 0.393709 -3.7132e-05
3:57053517 T C 0.028313 -4.5457e-05
3:57053752 C T 0.604710 8.8412e-07
3:57058927 A C 0.147594 -2.0295e-05
3:57059813 A C 0.072632 -1.2746e-05
3:57065273 G A 1.246232 -4.8163e-05
3:57067209 C A 0.321142 -5.7583e-06
3:57069829 C T 0.030186 1.5843e-05
3:57073793 C T 0.214315 -3.0948e-06
3:57073965 T C 0.657315 4.7567e-05
3:57077727 A C 1.528446 -3.5040e-05
3:57080678 G T 0.027697 1.2058e-05
3:57084818 C T 0.535094 -1.1923e-05
3:57088114 C T 0.185934 1.6708e-05
3:57093740 T A 1.722449 -8.9895e-05
3:57099204 T C 0.378236 -1.1210e-05
3:57099806 C T 0.178579 2.0635e-05
3:57108101 T C 0.072113 -4.3672e-05
3:57110277 A G 0.046899 1.1414e-05
3:57111291 T G 1.136438 -3.7285e-05
3:57132035 A G 0.044396 -2.9294e-05
3:57134230 C T 1.806559 -1.1994e-05
3:57138419 A G 1.415352 2.1547e-05
3:57149194 G T 0.595271 6.9518e-06
3:57152041 T C 0.319039 -7.7670e-06
3:57178293 T C 0.269751 1.1167e-06
3:57180043 A G 0.058704 -1.3239e-05
3:57186157 C A 0.026733 -9.6558e-07
3:57186580 C A 0.431594 8.8427e-06
3:57189984 C T 0.062807 -4.2775e-05
3:57196384 G A 0.122968 3.4421e-05
3:57196848 G A 0.280079 -7.4947e-06
3:57200758 A C 1.276317 2.7794e-05
3:57205308 A G 0.036804 8.6846e-07
3:57208695 A G 0.032056 1.7578e-05
3:57240610 T C 0.738137 7.5653e-06
3:57266444 G T 0.037872 3.8756e-05
3:57278781 G A 0.033685 7.2034e-06
3:57303684 G A 0.399918 -3.1600e-05
3:57319599 T C 0.027203 1.8861e-05
3:57321535 T C 0.092185 5.7311e-06
3:57328100 A C 0.069909 8.8563e-06
3:57328867 T G 0.414817 -3.0307e-05
3:57335876 T C 1.226208 -3.9871e-05
3:57349888 A G 0.139541 -5.6532e-05
3:57355028 A G 0.457512 6.1833e-06
3:57369872 G A 0.398990 2.5242e-05
3:57386148 G C 0.406579 3.3659e-05
3:57394766 C T 0.860329 -8.7874e-06
3:57401117 G T 0.036821 8.2018e-06
3:57401178 C G 0.059687 -2.7889e-05
3:57414263 G T 0.203721 -1.4014e-05
3:57414434 G A 0.437693 2.7165e-05
3:57419497 T C 0.975526 3.0365e-05
3:57423030 C T 0.325800 4.5867e-05
3:57430988 A G 1.034221 2.0952e-05
3:57431945 C T 0.091175 1.4661e-04
3:57432311 T C 0.023759 -6.5910e-06
3:57438588 A G 0.059837 -2.2589e-05
3:57441386 C T 0.054585 2.9852e-06
3:57448553 T C 0.065514 -1.5059e-05
3:57468895 A G 0.032507 -2.4213e-05
3:57477319 T C 0.295588 4.5324e-05
3:57482888 G A 0.977627 2.8082e-05
3:57486112 T C 1.334901 6.4342e-05
3:57494138 C A 0.367340 2.5967e-05
3:57494433 C A 0.169510 2.2209e-05
3:57494915 T G 0.033809 6.0327e-06
3:57497643 T C 1.358102 6.4443e-06
3:57502091 C T 0.945175 4.2978e-05
3:57504397 T C 1.751636 2.5432e-05
3:57510744 C T 0.040803 -4.3925e-06
3:57519194 G A 0.676842 2.5557e-05
3:57528503 G A 0.336842 -6.1970e-07
3:57533577 T G 0.034834 -2.5526e-05
3:57542456 C T 0.023889 2.7843e-07
3:57543614 C T 1.604675 2.2205e-05
3:57548136 T C 0.183730 1.4777e-05
3:57564739 T C 0.040566 -2.6243e-05
3:57571353 T C 0.867440 1.1118e-05
3:57578373 T C 1.644384 -4.9118e-06
3:57591850 T C 0.205610 -1.8345e-05
3:57628334 A G 0.778336 -1.6484e-05
3:57644825 T C 0.044799 3.7556e-05
3:57645180 T C 0.040375 -1.2035e-05
3:57653488 A G 1.645183 -2.8593e-06
3:57665093 A G 0.137792 5.2482e-05
3:57665807 T C 0.345226 9.5631e-06
3:57679659 C A 0.323995 1.6524e-05
3:57679852 T G 0.127129 7.6826e-06
3:57690135 A G 0.031517 1.1626e-05
3:57695507 G A 0.037963 -8.2086e-05
3:57700544 T A 0.086865 5.0987e-05
3:57707532 A G 0.396224 -1.9493e-05
3:57715056 A G 0.381751 4.4024e-06
3:57717594 T C 0.039904 -9.8905e-06
3:57742245 T G 0.046759 1.7672e-06
3:57768616 T C 0.084463 -9.6637e-05
3:57775195 T C 0.045490 -1.0107e-05
3:57791172 C A 0.026947 -1.5360e-05
3:57807084 A G 0.087624 4.4974e-05
3:57808883 A G 0.378012 -1.8804e-05
3:57815170 T C 0.106593 -1.1861e-05
3:57827265 G A 0.075303 -5.5138e-06
3:57857439 G A 0.120479 -6.3427e-05
3:57865340 A G 0.092964 -6.8808e-06
3:57869099 G A 0.038564 3.9984e-05
3:57882601 T C 0.487520 7.4279e-06
3:57885086 G A 0.632339 -1.0081e-05
3:57918837 C T 0.303481 3.3378e-05
3:57919229 A C 0.038285 1.2384e-05
3:57932902 G A 0.077955 -3.6285e-06
3:57934374 T C 0.506264 7.9218e-06
3:57945243 G A 0.883527 -2.8406e-05
3:57950643 C A 0.556659 3.0499e-06
3:57950996 G A 1.685853 3.8364e-05
3:57951057 C T 0.564871 2.9258e-06
3:57956176 C T 1.833921 1.5479e-05
3:57958899 A C 0.211177 1.5864e-05
3:57965700 A G 0.607596 -4.1770e-05
3:57986958 G T 0.125750 1.9867e-05
3:57988088 T G 0.479311 5.2940e-06
3:58002885 T C 1.330785 8.7014e-07
3:58014986 C T 0.132907 -1.5415e-05
3:58018879 T C 1.302608 -4.6539e-06
3:58025451 G T 0.132329 9.3257e-06
3:58027308 A C 0.178949 2.6389e-05
3:58037503 A G 0.043098 7.9177e-06
3:58038546 A C 0.722803 -2.4964e-06
3:58038671 T G 0.021474 1.0830e-05
3:58044213 A G 0.045487 -8.5464e-06
3:58045538 T C 0.224248 1.6887e-06
3:58050857 C T 0.199488 -2.8177e-05
3:58053032 A G 0.820980 -3.3623e-05
3:58055387 A G 0.027836 8.6633e-06
3:58055412 T C 0.225630 2.3443e-05
3:58061304 C T 0.680916 -2.4916e-05
3:58062611 A C 0.100143 -1.2652e-05
3:58078561 A G 1.890560 -1.0358e-05
3:58082988 A G 0.653287 3.0692e-05
3:58088102 A G 0.028300 -4.4353e-06
3:58090803 A G 0.149545 -2.4197e-05
3:58091098 T C 0.486884 4.8972e-05
3:58091561 A G 0.085258 -2.8246e-05
3:58091855 G T 0.103840 -1.6177e-05
3:58103964 A G 0.163853 9.9914e-07
3:58109162 A G 0.494278 3.5257e-05
3:58112488 T C 0.489610 3.0032e-05
3:58116095 C G 0.175998 -3.3705e-05
3:58117724 A G 0.037285 -1.0443e-06
3:58118555 A G 0.493430 2.8180e-05
3:58126223 C A 1.359404 -1.8435e-05
3:58131412 T C 0.034007 2.2302e-05
3:58134505 G A 0.027891 -8.4647e-06
3:58145348 C T 0.022185 2.1842e-06
3:58156176 A G 1.261247 -1.4843e-05
3:58161946 C A 0.098173 5.6518e-06
3:58166399 T C 0.060622 -3.0253e-06
3:58173156 T C 0.732641 -3.3655e-05
3:58179471 T C 0.147351 1.6473e-05
3:58183636 A G 0.164547 -1.2522e-05
3:58186719 A C 0.206714 -1.1071e-05
3:58195711 A G 0.764674 -3.3337e-05
3:58196962 C T 1.364266 -7.5999e-05
3:58198715 C T 0.672830 -3.2654e-05
3:58209096 T C 0.059084 4.2327e-05
3:58217589 A G 0.084723 1.8462e-05
3:58223292 C T 1.317228 -3.5007e-05
3:58224312 T C 0.182010 8.6918e-07
3:58227723 G A 0.185538 -2.9022e-06
3:58247600 T G 0.190335 8.8047e-06
3:58253886 A G 0.025785 -1.3390e-05
3:58260160 T C 0.457921 -1.9611e-05
3:58269451 G A 0.759919 9.9126e-06
3:58269751 T G 0.569435 4.3999e-06
3:58279129 G A 0.111673 -1.4841e-05
3:58284438 T G 0.933457 1.5150e-05
3:58292258 T C 0.553770 1.2058e-05
3:58294692 C T 0.031556 -6.2489e-05
3:58306459 G A 0.026343 1.4213e-05
3:58313463 A G 0.055952 -2.1242e-05
3:58370177 T G 1.399973 -1.4931e-05
3:58376639 A C 1.574109 -3.2903e-06
3:58377638 A G 0.041611 -1.0325e-05
3:58395891 G C 0.314585 2.2559e-05
3:58396612 G A 0.174148 1.9413e-05
3:58408217 C T 0.042485 1.3045e-05
3:58410164 C T 0.033578 1.4715e-05
3:58410554 T C 0.745527 -7.2962e-06
3:58412051 G A 0.050327 -1.4691e-05
3:58420859 T C 0.120579 3.4153e-05
3:58431859 T C 0.046247 6.0277e-06
3:58435778 T G 0.481463 -2.1659e-05
3:58443063 A C 0.042209 -2.4434e-05
3:58455068 A G 0.173895 1.2447e-05
3:58468428 C A 0.713981 2.4829e-05
3:58470708 C T 0.503603 -1.7423e-05
3:58476832 A C 0.643852 1.9250e-05
3:58479627 T C 0.027359 -7.9997e-06
3:58484521 C T 0.186820 -1.0439e-05
3:58490887 G A 0.036366 -2.0946e-05
3:58497779 T C 0.653528 -4.9556e-05
3:58503984 T G 0.054916 1.3682e-05
3:58510439 T C 0.037629 -9.8784e-06
3:58510664 G T 0.028677 1.2695e-05
3:58512375 C T 0.086897 3.0003e-05
3:58512900 G T 0.174606 7.1474e-06
3:58515566 T G 1.675641 -1.3386e-05
3:58516383 A G 0.937979 -1.3684e-06
3:58521124 G A 1.871209 -4.3316e-06
3:58523519 C T 0.126704 6.3510e-05
3:58523631 C T 0.115175 5.1261e-05
3:58530111 T G 0.074479 5.6157e-05
3:58534550 G A 0.565290 8.7486e-06
3:58534600 T C 0.075264 6.1070e-05
3:58542653 A G 0.049499 -2.1980e-05
3:58546561 C T 0.641223 2.9841e-05
3:58547735 T C 0.027375 2.4290e-05
3:58548335 T G 0.133244 -1.1130e-05
3:58549666 A C 0.605002 -1.0153e-05
3:58551248 A G 0.076329 5.1450e-05
3:58551893 T G 0.068662 3.0548e-05
3:58552329 G C 0.125000 -3.3837e-05
3:58552997 A C 0.118742 2.1067e-05
3:58553302 A G 0.609326 -3.1516e-04
3:58554964 G C 0.026661 3.8145e-06
3:58556841 C T 0.161743 6.8068e-05
3:58559207 G T 1.666040 -1.8765e-05
3:58561548 T C 1.067432 -3.0144e-05
3:58562525 T C 0.277888 1.4909e-05
3:58569636 T C 0.026963 2.4730e-05
3:58573163 A G 0.194714 -3.0206e-06
3:58573909 G A 0.085505 -1.6188e-05
3:58584096 C T 0.103545 5.4504e-05
3:58589364 A G 0.196110 -8.4458e-05
3:58592208 A G 0.338244 -4.5182e-06
3:58596351 A G 1.779965 2.8394e-06
3:58601321 A G 0.828607 2.2597e-05
3:58603611 T C 0.145517 4.5910e-05
3:58614393 G A 0.809756 -1.1741e-05
3:58618659 A G 0.038797 6.2112e-06
3:58624750 A G 0.165609 -4.2046e-05
3:58625875 A C 0.343970 3.2485e-05
3:58626075 T G 0.355937 3.0687e-06
3:58626894 A G 1.886922 7.8610e-06
3:58635197 A G 1.387480 1.9980e-05
3:58640105 G C 0.151093 -6.6397e-06
3:58644224 A C 0.078046 4.1534e-05
3:58644956 C G 0.272558 4.8787e-05
3:58649994 A G 1.565429 -4.3309e-05
3:58652292 T G 0.190274 1.7762e-05
3:58655613 T C 0.663729 -1.7942e-05
3:58658454 A G 1.325407 1.7212e-05
3:58666373 T G 0.331061 4.1426e-05
3:58675917 T C 0.030706 3.0733e-06
3:58676963 G A 0.029862 -1.8279e-05
3:58686599 T C 0.832285 9.2018e-06
3:58689634 C A 1.304845 2.1462e-06
3:58691597 T C 0.141116 5.7248e-06
3:58693328 T C 0.033192 -1.9494e-05
3:58695543 A C 0.047642 -2.3329e-05
3:58700496 C T 0.214948 8.0458e-06
3:58705874 C T 0.580961 -6.0586e-08
3:58709492 C T 0.094833 -7.7012e-06
3:58715183 T C 0.030994 -2.1049e-05
3:58716498 T C 0.047217 -3.4250e-06
3:58721311 T C 0.044108 5.2372e-05
3:58734038 T C 0.024785 -2.0062e-05
3:58734303 G C 0.058194 6.0039e-06
3:58736041 C T 0.317153 7.8553e-06
3:58771292 T C 0.110975 1.2052e-05
3:58776627 A C 0.135328 -1.4472e-04
3:58778015 T C 0.051540 -1.0055e-05
3:58783532 C T 0.180585 2.7849e-06
3:58811057 G A 1.933276 1.4384e-05
3:58823639 C T 0.062735 2.2245e-05
3:58825127 A G 0.625227 -1.2872e-05
3:58826399 A G 0.122708 4.0706e-05
3:58846270 A C 0.056072 -1.8901e-05
3:58851213 A G 0.058159 2.6684e-05
3:58869178 C T 0.044831 5.3867e-05
3:58870321 T C 0.026781 2.7898e-05
3:58903863 C T 0.119297 -1.1960e-05
3:58904478 C A 0.065225 1.8427e-05
3:58934224 T C 0.030400 2.1799e-05
3:58939651 A G 0.041108 1.6816e-05
3:58971648 T C 0.045367 -7.3420e-06
3:58982075 T C 0.188034 6.6391e-06
3:58985078 A C 0.353341 1.3706e-05
3:58985455 A C 0.047353 -5.7812e-06
3:59034212 T C 0.402888 -3.3856e-05
3:59038225 A G 0.137230 -3.5144e-05
3:59048897 G A 0.112082 1.3984e-06
3:59052457 T G 0.062407 -1.0921e-05
3:59076794 T C 0.051875 -2.3982e-05
3:59088848 T C 0.224692 1.1374e-05
3:59105913 A G 1.602915 8.1841e-05
3:59112853 C T 0.082772 -2.1020e-05
3:59117441 T G 0.027940 4.5932e-05
3:59130952 T G 0.068169 -1.5927e-05
3:59153978 G A 1.050456 6.9411e-06
3:59174136 C T 0.033854 1.5903e-05
3:59178030 C A 0.616558 -1.4936e-05
3:59180083 G T 0.124744 1.8524e-06
3:59181083 T C 0.142927 -8.6690e-06
3:59182023 G T 0.614165 -1.3131e-05
3:59189436 G A 0.044591 1.5301e-05
3:59193845 C T 0.054786 -1.8917e-05
3:59194956 G C 0.085073 -2.7425e-05
3:59220302 G A 0.141119 7.4417e-06
3:59220465 T C 0.025726 -1.0450e-06
3:59221463 C G 0.980217 9.8870e-06
3:59222805 C T 0.322521 -9.7166e-06
3:59231529 G T 1.919461 -4.2095e-06
3:59234818 G A 0.051157 2.7379e-05
3:59235102 G A 0.097073 1.9848e-05
3:59240774 T C 0.867723 -2.3970e-05
3:59242272 G A 0.798252 2.1219e-05
3:59243877 A G 0.165612 3.3667e-06
3:59249578 A G 0.020209 -6.1235e-06
3:59252028 A G 0.074453 3.8967e-06
3:59261911 T C 0.254788 -3.7639e-06
3:59269300 A G 0.335119 2.2247e-06
3:59292465 G A 0.046928 2.1639e-06
3:59297795 T C 0.048025 -2.1194e-05
3:59300165 C A 0.071136 6.2975e-06
3:59306653 A G 1.789349 -5.0472e-06
3:59307725 G T 0.491301 2.0632e-06
3:59319159 G A 0.081094 -2.6573e-05
3:59324733 T C 0.904255 -1.1763e-07
3:59327261 A G 0.411019 -1.5718e-05
3:59327461 G A 0.297152 -1.7473e-05
3:59347880 C T 0.152197 3.3486e-06
3:59351505 G C 0.024753 -1.9707e-05
3:59353179 A G 0.047074 2.9375e-05
3:59353452 T C 0.889700 -1.0780e-05
3:59353510 T G 0.045464 7.5802e-06
3:59354015 C G 0.827845 1.4702e-05
3:59357608 G T 0.064391 2.0889e-05
3:59362303 G T 1.402846 -8.0173e-06
3:59364787 C T 0.148646 -5.3709e-06
3:59365858 G A 0.110004 -3.6790e-06
3:59374866 T C 0.306399 1.7669e-06
3:59375508 C A 0.392813 4.0380e-06
3:59387662 A G 0.040213 -3.8242e-05
3:59394343 A G 0.042475 1.5066e-05
3:59398465 A G 0.188560 1.4630e-05
3:59402517 A G 0.066247 2.9819e-06
3:59403205 G A 0.526890 7.9108e-06
3:59403244 G A 0.053056 -4.9389e-05
3:59403520 A G 0.059496 1.6626e-05
3:59405125 C T 1.060152 2.0821e-05
3:59409304 G T 0.141466 4.5482e-06
3:59409359 A G 1.862358 1.9120e-05
3:59409741 A G 0.043098 -7.3211e-06
3:59410065 A C 1.151246 -2.6436e-05
3:59412957 T C 0.117502 -4.7121e-05
3:59416008 A G 0.916355 -2.4581e-05
3:59418533 T C 0.378168 -3.5149e-05
3:59418854 T C 1.265541 -3.9106e-05
3:59423933 A C 0.075693 -6.6759e-06
3:59424529 C A 0.141700 -1.5846e-05
3:59424591 A G 0.059561 -7.6510e-06
3:59424696 C T 0.296126 -2.8424e-05
3:59424841 G A 0.075874 5.9387e-05
3:59427372 G A 0.057240 3.6861e-05
3:59430212 G A 0.024428 6.0297e-06
3:59431342 T C 0.135630 5.9175e-07
3:59433778 G T 0.098193 -1.9429e-06
3:59434420 A G 0.945074 4.1565e-05
3:59436919 G A 0.884053 6.4087e-05
3:59437662 C T 0.233589 4.8796e-05
3:59439794 G T 0.191507 6.2741e-05
3:59448864 C T 0.638467 2.6585e-05
3:59460849 G A 1.024000 4.4412e-05
3:59461922 G A 0.096232 -3.6807e-05
3:59467599 G T 0.546406 -5.7852e-05
3:59469047 G A 1.885318 -1.0436e-06
3:59469839 C A 0.071963 -1.3355e-05
3:59470554 A G 0.388840 3.7715e-05
3:59473243 G A 0.046707 8.7681e-06
3:59474150 G A 1.167280 1.6162e-06
3:59481606 G A 0.501983 -6.5952e-05
3:59486273 T C 0.668841 5.4137e-05
3:59494248 A C 0.040839 7.2360e-06
3:59500394 C A 1.128132 -5.4453e-06
3:59501651 G A 0.647263 -3.4993e-05
3:59504606 G A 0.226656 1.0714e-06
3:59505171 G C 1.774672 -1.1802e-05
3:59507994 C T 0.266323 2.5827e-05
3:59509607 G A 0.189465 5.3288e-07
3:59528492 T C 0.439712 -8.1203e-06
3:59529321 G A 1.489558 -2.1681e-05
3:59544996 C T 0.081357 -1.9721e-05
3:59545107 T C 0.530413 5.9400e-06
3:59547385 T G 0.040372 -5.9229e-05
3:59548789 A G 0.038541 4.1561e-06
3:59557740 C T 0.036535 -4.2383e-05
3:59559489 A C 0.508306 -4.4776e-05
3:59561485 T C 0.060729 2.3383e-05
3:59562570 T G 0.171461 1.1272e-05
3:59564008 G C 0.495206 -6.4154e-06
3:59575391 A G 0.213407 1.0711e-05
3:59582020 A G 1.091711 -1.6901e-05
3:59589606 C T 0.047483 1.6108e-06
3:59590945 A G 0.713309 -2.5260e-05
3:59594377 A C 0.223387 6.9144e-06
3:59598180 G T 0.120112 -1.9071e-05
3:59598364 C G 0.114068 3.5156e-06
3:59608345 A G 0.289184 1.2757e-05
3:59610298 A G 0.507365 -2.3423e-05
3:59616881 T G 0.068493 3.0122e-05
3:59619874 C T 0.326235 -9.2422e-06
3:59630720 T C 0.039417 -3.1522e-05
3:59634298 T C 0.212803 -5.4465e-06
3:59637254 A G 0.042563 -1.3077e-05
3:59638668 G A 0.052855 1.7825e-05
3:59643296 T C 0.029326 2.9900e-05
3:59643507 T C 0.032410 7.5485e-06
3:59644233 A G 1.434636 1.4658e-05
3:59644898 C T 0.303907 1.1286e-05
3:59647207 C G 0.065478 -8.3347e-05
3:59656119 T C 0.112039 -9.1998e-07
3:59660572 A C 0.089471 4.0655e-06
3:59662116 C T 0.684123 -7.4395e-06
3:59666001 G A 1.009845 3.4661e-05
3:59670729 G A 0.190261 -5.8293e-05
3:59681637 T C 0.509455 7.1051e-06
3:59684702 A G 0.054764 -1.1740e-05
3:59687602 A G 0.122004 -3.7790e-05
3:59688158 C T 0.238510 3.3700e-05
3:59694896 G A 0.141125 1.8940e-05
3:59696859 C T 0.021147 -3.9042e-06
3:59697507 T C 0.132741 5.5842e-06
3:59699947 T C 0.088037 -7.7431e-05
3:59701430 T C 0.395329 6.6279e-05
3:59707551 T C 0.054958 1.1778e-05
3:59707662 T C 0.166394 8.0640e-06
3:59708761 C T 1.529378 2.6533e-05
3:59709050 C T 0.968003 8.3185e-05
3:59716254 C T 0.186320 -3.6524e-05
3:59720078 C T 0.108177 -4.2558e-05
3:59721905 C T 0.081220 -7.8776e-06
3:59734687 G A 0.233375 9.4106e-06
3:59735965 G A 1.609699 1.2020e-05
3:59738188 A C 0.092405 3.4575e-05
3:59739903 A G 0.084749 3.2570e-05
3:59741515 C A 0.550268 -2.7292e-05
3:59742545 T C 0.045500 -8.7066e-06
3:59743819 A G 0.225345 -1.0866e-05
3:59744856 A G 0.157397 -1.3928e-05
3:59748509 C T 0.021877 3.9551e-06
3:59750069 A G 0.221567 -1.9233e-05
3:59757241 G A 0.331610 1.1903e-04
3:59757575 C T 1.083535 2.6416e-05
3:59759414 T G 0.336530 1.3139e-05
3:59762631 T C 0.102078 2.2059e-05
3:59763185 T C 0.775162 3.9380e-05
3:59768454 C T 0.551985 -4.2657e-05
3:59772027 T C 0.028430 2.1880e-05
3:59772328 G A 0.289008 -1.0676e-05
3:59775175 T C 0.022812 2.1945e-06
3:59775988 C T 0.033253 7.4186e-06
3:59776281 A G 0.079763 2.1650e-05
3:59776494 C T 1.613769 1.2904e-05
3:59777427 G T 1.086712 -1.9390e-05
3:59777503 A G 1.561557 8.3843e-05
3:59778950 A G 0.033555 -2.8305e-05
3:59788525 G T 1.768514 2.4250e-05
3:59789139 T C 0.033137 -1.2918e-05
3:59791250 G A 0.237890 1.0613e-05
3:59791525 G A 0.053670 1.6712e-05
3:59793549 A G 0.080432 -2.3146e-05
3:59794065 A C 0.043897 -1.0718e-05
3:59795925 A G 1.674995 3.7412e-05
3:59797400 T C 0.223254 1.2105e-05
3:59800608 G A 0.110991 -2.2877e-05
3:59803506 C T 0.024688 -6.6078e-06
3:59804978 C T 0.161584 4.2144e-06
3:59807258 T C 0.199021 1.3494e-05
3:59810153 A G 0.928436 -1.3023e-05
3:59811457 A G 0.083791 3.0686e-05
3:59811462 T G 0.094324 -4.9152e-05
3:59814258 C T 0.070444 4.2790e-05
3:59820752 A G 0.027742 -6.7641e-07
3:59821071 T C 0.211307 -1.1066e-05
3:59821420 C A 0.081662 5.3841e-06
3:59827015 T C 0.223699 7.5554e-06
3:59828048 C G 0.151301 4.5919e-05
3:59830142 A G 0.128025 3.0254e-06
3:59840273 T C 0.040109 -2.4798e-05
3:59842736 T C 0.054462 -4.8327e-07
3:59849803 T C 0.945925 3.8147e-05
3:59852370 T A 0.161886 2.7868e-05
3:59854150 T C 0.040109 3.0816e-05
3:59856766 C T 0.219866 5.0291e-06
3:59858291 A G 1.969408 4.2888e-06
3:59859953 G A 0.382339 2.3733e-05
3:59866336 C T 0.040024 3.7825e-05
3:59869280 A C 0.024795 1.1348e-05
3:59875049 C T 0.135890 -1.0161e-05
3:59877988 A C 0.222644 2.2473e-05
3:59880384 C T 0.266826 2.8201e-05
3:59882760 A G 0.065829 -9.9832e-07
3:59884212 A C 0.241217 3.1362e-05
3:59887336 C T 0.229344 -2.6104e-06
3:59888624 C T 0.055338 2.5874e-05
3:59889846 A G 1.377730 4.1691e-05
3:59891227 T C 0.674483 3.6739e-05
3:59899215 G A 1.715344 5.6413e-06
3:59900363 C A 0.103035 3.3085e-05
3:59901725 C T 0.061216 1.6584e-06
3:59902801 T C 0.964452 -1.9132e-05
3:59903194 C T 0.254992 1.9566e-05
3:59903450 C G 0.116795 1.4464e-05
3:59904017 T C 0.316277 -2.9679e-05
3:59904188 T G 0.058564 7.1380e-05
3:59904826 C A 0.097268 4.1749e-05
3:59906741 C T 0.073914 1.2961e-05
3:59908514 G A 0.118895 1.3741e-05
3:59910061 G T 0.216730 -3.8960e-06
3:59912938 G T 0.197632 -1.1226e-05
3:59913763 T C 0.040242 -1.3808e-05
3:59914061 C T 0.443808 2.3937e-05
3:59916174 G A 0.041878 -2.4236e-06
3:59916886 C T 0.058915 1.4305e-05
3:59921500 A G 0.211826 -1.2625e-06
3:59922017 G A 0.894572 -2.0242e-05
3:59923514 C T 0.244975 1.8609e-05
3:59923785 C T 0.177316 -4.3642e-06
3:59928851 G A 0.400090 -2.2949e-05
3:59929254 G T 0.191608 -1.8992e-05
3:59931458 T C 0.129236 2.0685e-05
3:59936382 C T 0.249464 2.0845e-05
3:59936498 C T 0.229519 -3.1535e-07
3:59937681 G T 0.204974 1.8772e-05
3:59942476 T C 0.113620 3.3298e-06
3:59943017 T G 0.302878 -3.4607e-05
3:59943746 A G 0.040888 -1.7954e-05
3:59946384 G A 0.264843 3.0097e-06
3:59957134 C T 0.256852 -2.9802e-05
3:59958515 C T 0.848329 -1.6850e-05
3:59959110 T C 0.059704 3.6418e-06
3:59959803 G T 0.076141 8.3908e-06
3:59967022 A G 0.128395 1.0051e-05
3:59970958 T C 0.594629 -2.5081e-05
3:59981525 C T 0.522490 2.2356e-06
3:59983578 A G 0.028047 -7.9644e-06
3:59984355 A C 0.333875 1.0148e-05
3:59985179 A G 0.180984 -4.1000e-06
3:59996083 G A 0.024110 -1.4161e-05
3:59998714 G A 0.068065 -1.2100e-05
3:59999143 T C 0.106687 3.3195e-07
3:59999690 C T 0.886675 -1.2573e-05
3:60001389 A G 0.052316 1.4715e-05
3:60001467 A G 0.083152 -1.1142e-05
3:60002455 C T 0.209992 -1.4866e-05
3:60003590 G T 0.127642 -4.6462e-06
3:60004935 G A 0.029086 1.2454e-06
3:60006232 G A 0.506544 2.1355e-05
3:60006945 T A 0.037898 -1.1240e-06
3:60010328 C A 1.151217 -1.3193e-05
3:60013145 G T 0.229684 1.5746e-05
3:60013834 C T 0.042673 -8.9773e-06
3:60017331 G A 0.032053 -8.9187e-06
3:60025505 C T 0.235316 1.5278e-05
3:60029103 A G 0.924057 -1.3644e-07
3:60029270 A G 0.278521 -2.0331e-07
3:60030325 T C 0.096417 8.3340e-06
3:60030330 A G 0.049515 2.6776e-05
3:60039499 T C 0.025022 1.8759e-05
3:60040312 T C 0.048707 -4.8115e-05
3:60042106 C G 0.140463 -8.6994e-06
3:60045214 A G 0.071717 1.3168e-05
3:60045801 C T 0.036305 3.4438e-05
3:60049421 G C 0.122838 -2.2245e-05
3:60056378 C T 0.031215 -1.8634e-05
3:60058618 T C 0.224540 3.8221e-06
3:60058689 T C 0.054364 1.7469e-05
3:60059610 A G 0.554114 -2.1846e-05
3:60059864 A C 0.058633 -5.7373e-06
3:60061268 G A 1.480470 -1.2635e-05
3:60066844 A G 0.624981 -1.6845e-05
3:60069861 C A 0.033516 3.5332e-05
3:60073399 C G 0.116116 -7.5288e-06
3:60077810 T C 0.086397 4.5205e-06
3:60084924 A C 1.377184 -1.1518e-05
3:60087817 T C 1.858527 1.1151e-05
3:60094767 T G 0.096891 -4.4154e-05
3:60097915 T C 1.366885 -1.6727e-06
3:60098201 C A 0.289112 2.9039e-05
3:60101925 G A 0.020251 2.2773e-05
3:60102060 A G 0.083463 2.2193e-05
3:60102186 C T 0.712170 -1.5971e-05
3:60108296 C T 0.356677 -2.1850e-05
3:60110171 A G 0.972102 1.3168e-05
3:60110337 G A 1.329766 -3.8980e-06
3:60112798 G T 0.036691 -2.1914e-05
3:60113468 C T 0.613081 -2.2160e-06
3:60115462 G T 0.358089 -3.0819e-05
3:60116087 A G 0.129512 3.6048e-06
3:60117642 C T 0.186080 7.9458e-06
3:60120068 G A 0.932276 -2.0510e-05
3:60120257 A G 0.090348 -1.8214e-05
3:60120954 G A 0.149091 8.7687e-06
3:60121321 C T 0.148815 -6.6267e-05
3:60122415 A G 0.045088 -1.8984e-05
3:60124510 G A 0.156436 7.7242e-06
3:60126844 G A 0.229344 -2.5947e-05
3:60127616 T C 0.125776 -3.3999e-05
3:60127778 A C 1.426239 2.4188e-05
3:60129997 T C 1.473086 -6.4232e-06
3:60131144 C T 0.048850 8.4988e-06
3:60132290 C A 0.455136 2.3721e-05
3:60138106 G T 0.065351 4.5332e-06
3:60138226 A G 0.143806 4.0394e-05
3:60140320 C A 0.065131 -5.4243e-08
3:60140553 C T 0.269381 5.2972e-06
3:60142515 C T 0.102461 4.2357e-05
3:60144588 C A 1.557724 4.5582e-05
3:60144682 C A 0.052268 -3.0391e-05
3:60145166 C T 0.092035 3.8735e-05
3:60148685 G A 1.693760 3.0437e-06
3:60150089 C T 0.040083 1.1145e-05
3:60152583 A G 0.099024 6.7841e-05
3:60155859 G T 0.217353 6.3993e-06
3:60159174 C T 0.730850 -4.5800e-06
3:60160966 C T 0.414236 -1.6235e-05
3:60161390 C T 0.028833 -4.2413e-08
3:60164989 T C 0.469609 1.8492e-05
3:60170954 A G 0.075157 2.0200e-05
3:60171660 C T 0.029307 -5.4043e-05
3:60184488 G C 0.086495 2.9377e-05
3:60184573 T C 0.030232 -3.9074e-06
3:60185212 T C 1.851611 -2.5358e-05
3:60198968 G C 0.024311 -1.6770e-05
3:60212766 C G 0.604834 -4.6434e-07
3:60213805 G A 0.438589 -6.8732e-06
3:60214424 T C 0.208246 -1.6521e-05
3:60216788 C T 0.325310 -4.4426e-06
3:60219014 G T 0.051239 5.2494e-06
3:60221728 G T 0.367359 -1.6952e-05
3:60222516 G T 0.086031 7.8210e-06
3:60223205 A G 0.037927 2.8691e-06
3:60229201 T C 0.293871 8.0523e-07
3:60229846 T C 0.032614 1.2042e-05
3:60233087 G A 0.873692 1.2403e-05
3:60236847 A G 0.193915 1.0883e-05
3:60239532 G C 0.068354 -4.2858e-06
3:60245888 C T 0.088066 1.3714e-05
3:60247121 T G 0.478840 2.3581e-06
3:60249580 T C 0.129706 2.2789e-05
3:60250064 A C 0.050839 -3.6566e-05
3:60252827 T C 1.428274 -1.6168e-06
3:60256293 A G 0.427625 3.0016e-05
3:60256485 C A 0.999413 -3.1481e-05
3:60258799 G A 0.340049 -2.4364e-05
3:60269460 C T 0.057471 -2.7430e-06
3:60271851 T C 0.097800 -7.3436e-05
3:60272829 G A 0.245495 3.8361e-06
3:60273376 C T 0.069461 1.8656e-05
3:60273768 C T 0.944662 -2.3341e-05
3:60275459 G C 0.043676 1.3190e-05
3:60277709 G T 0.988234 3.5756e-05
3:60286486 C T 0.945873 2.2523e-05
3:60289560 C A 0.047409 9.2504e-06
3:60289842 A G 0.241152 -5.2316e-05
3:60297076 A T 0.204838 -3.8120e-05
3:60298229 A G 0.265830 -3.7801e-05
3:60299255 A C 0.024220 7.2334e-06
3:60301046 A G 0.414830 6.0633e-05
3:60302885 C T 0.027752 1.9891e-05
3:60307263 G A 1.425901 -3.8699e-05
3:60308959 T C 0.349958 2.4259e-06
3:60309459 T G 1.256261 -3.5585e-06
3:60311652 T C 0.032991 3.6124e-05
3:60312439 G A 0.032750 2.9091e-05
3:60320656 G A 0.120790 1.8748e-05
3:60327391 G A 0.847806 -3.3245e-05
3:60332701 T C 0.083609 1.1088e-05
3:60332982 T C 0.020124 -2.3547e-05
3:60338006 A G 1.211897 1.6968e-06
3:60338138 G A 0.050959 -5.6182e-06
3:60338577 T C 0.171974 2.1580e-05
3:60340126 T C 1.047665 1.2063e-05
3:60343992 C G 0.063018 3.5350e-06
3:60345525 C T 0.369592 7.7099e-06
3:60347122 A G 0.706438 -2.1023e-06
3:60348977 G A 1.102659 -1.1172e-05
3:60349109 C A 0.963186 1.3748e-05
3:60349304 C T 0.810703 -1.4059e-05
3:60349431 C A 0.061236 -2.3982e-05
3:60349462 T C 0.997173 2.2763e-05
3:60349742 G A 0.900915 -7.9424e-06
3:60349971 C G 1.333515 -1.5282e-05
3:60350720 A G 0.026379 -2.1988e-06
3:60354255 G T 0.884634 -3.7707e-06
3:60358269 C T 0.200021 -3.9808e-05
3:60358675 A G 0.030014 4.4720e-06
3:60359643 C T 1.876990 -1.0499e-05
3:60360207 G A 0.131209 2.7745e-05
3:60363741 C G 0.046386 -1.1291e-05
3:60364606 T G 1.320740 -6.8769e-06
3:60367607 C T 0.037739 3.0435e-05
3:60368130 C G 0.038765 2.1255e-07
3:60368687 T C 0.538560 -9.1444e-07
3:60374775 T G 0.048097 1.0550e-05
3:60379528 T C 0.073732 2.5953e-05
3:60385399 T C 0.081843 -2.0383e-05
3:60389254 T C 0.029456 1.2886e-05
3:60391499 C T 0.046201 8.1469e-06
3:60392859 T C 0.054014 2.2755e-06
3:60396967 A G 0.122569 1.4871e-05
3:60399322 C T 0.132874 5.6497e-05
3:60404705 T G 0.563605 -1.8629e-05
3:60408160 T G 0.052569 1.0816e-05
3:60410706 C T 0.240723 2.4316e-05
3:60412561 C T 1.958982 -2.8866e-05
3:60416358 G T 0.231830 7.7633e-06
3:60419275 G A 0.129830 2.1134e-05
3:60419511 C T 0.086459 -1.9628e-05
3:60419915 A G 0.040008 -1.1108e-05
3:60421221 A G 0.057870 3.1967e-06
3:60432446 C T 0.043763 2.2259e-05
3:60434982 A G 0.078335 -1.2374e-05
3:60435225 C A 0.120057 -2.7821e-05
3:60436442 T C 0.361231 1.3272e-05
3:60444466 A C 0.026440 9.9447e-05
3:60445939 A G 0.070350 -5.6583e-06
3:60456745 C T 0.723225 2.1030e-05
3:60461891 G T 0.095473 1.1467e-05
3:60461994 G A 0.511484 6.0712e-06
3:60464669 A G 0.046584 -2.0867e-06
3:60472107 G A 0.233180 -8.5099e-06
3:60472253 A G 0.081126 -1.8733e-05
3:60473213 T C 0.061713 1.6953e-05
3:60474774 C G 0.082820 4.7506e-05
3:60475269 A G 0.224903 -1.9547e-06
3:60475750 G T 0.048918 1.4545e-05
3:60476079 C T 0.151012 8.5262e-07
3:60477431 G T 0.136665 -3.4816e-06
3:60479647 C A 0.103860 -3.1406e-06
3:60480401 T C 1.482528 2.6558e-05
3:60480676 T C 0.518793 5.7693e-06
3:60481410 T C 0.056672 -2.8437e-07
3:60482652 C G 0.047632 -3.1709e-06
3:60483364 T C 0.772500 1.1438e-05
3:60484283 T C 0.305838 6.3903e-06
3:60485737 G T 0.231810 -2.8708e-05
3:60486957 C T 0.041605 -1.7123e-05
3:60487327 T C 0.041056 1.3956e-05
3:60488291 C T 0.194169 6.1678e-05
3:60491927 T G 0.841221 2.5704e-05
3:60496438 T C 0.366668 3.9823e-07
3:60497106 T C 0.038440 -8.1506e-06
3:60497898 T C 0.198047 -4.4667e-05
3:60500082 T G 0.398906 3.5692e-05
3:60501742 A G 0.098634 5.1455e-06
3:60507811 T G 1.846235 -4.8333e-05
3:60508340 T G 0.100523 -3.7664e-05
3:60508567 A G 0.231314 1.4309e-05
3:60510791 G A 0.375243 1.2505e-05
3:60516133 C T 0.594742 -1.5380e-06
3:60518023 T C 0.105869 -4.1159e-06
3:60523330 T C 1.473082 -2.2400e-05
3:60526817 T C 1.703075 2.1972e-06
3:60541225 G T 0.022711 -1.8695e-05
3:60544099 A G 0.141453 5.1839e-07
3:60544479 C A 0.525395 2.5134e-05
3:60546244 C T 0.236299 5.7974e-06
3:60548808 T G 1.532462 3.2341e-05
3:60548937 C G 0.287989 2.9075e-05
3:60556204 T C 0.032595 -2.5519e-05
3:60559047 T C 0.223598 1.6565e-05
3:60561326 A G 0.701439 -2.4254e-05
3:60562113 G A 0.279709 2.3669e-06
3:60568180 T C 0.202549 8.4787e-06
3:60569815 T A 0.182630 7.7327e-06
3:60570143 A G 1.084336 -1.0214e-05
3:60571437 A C 1.690147 1.7324e-06
3:60571905 G A 0.076374 2.9744e-06
3:60573681 A C 0.630726 -3.2290e-05
3:60574721 T G 0.714319 2.3268e-05
3:60576077 T C 0.660954 9.8518e-06
3:60576769 A C 1.055461 3.7339e-06
3:60580126 T C 0.033847 1.5397e-05
3:60586524 A C 1.199226 1.7076e-05
3:60589455 C T 0.721917 4.6275e-05
3:60590350 G T 0.042955 -1.7729e-05
3:60590509 G A 0.031780 2.1524e-06
3:60591278 G A 0.080496 -3.3037e-06
3:60591506 C T 0.084927 -3.4704e-06
3:60592751 A G 0.244531 -1.8959e-05
3:60594367 G A 0.480853 1.7693e-05
3:60595646 G A 0.659110 1.5673e-05
3:60600900 A C 1.773571 2.3866e-05
3:60601300 C T 0.036272 -1.6662e-05
3:60601302 T C 0.887824 -1.3245e-05
3:60602727 G A 0.059642 -1.7063e-05
3:60602895 C T 0.126168 -5.4108e-06
3:60604489 T C 0.299548 -1.9190e-05
3:60608162 A G 0.024652 4.3766e-06
3:60610341 A G 0.730934 -2.0428e-06
3:60615022 A G 0.132238 1.7782e-05
3:60618336 C T 1.519345 2.2551e-05
3:60618443 C T 0.165349 -1.4821e-05
3:60619589 C T 0.509991 4.0379e-05
3:60624815 C T 1.896650 1.0955e-05
3:60626006 C T 0.446785 2.7421e-05
3:60628811 G A 0.044182 3.2065e-05
3:60635394 A G 0.040144 -1.9712e-05
3:60639504 G A 0.422438 2.7892e-05
3:60640157 A C 1.608794 -2.5421e-05
3:60649835 T C 0.401979 -4.6867e-05
3:60653494 C T 0.265564 1.3866e-05
3:60657145 A G 0.022825 -2.1197e-05
3:60659002 A G 0.068214 1.0534e-05
3:60661293 C T 1.888207 1.9356e-05
3:60661380 G T 1.819337 1.7985e-05
3:60671318 T C 1.833616 1.1573e-05
3:60676512 T C 0.141732 2.0915e-06
3:60678824 T C 0.158153 -3.9643e-06
3:60681685 C T 0.039862 2.6165e-05
3:60684276 C T 0.070882 1.2862e-06
3:60684903 T C 0.180851 -2.5506e-05
3:60686013 G A 0.184717 -2.7679e-06
3:60692321 A C 0.033604 1.5550e-05
3:60708988 G A 0.733359 7.3473e-06
3:60711659 T C 1.128346 -2.6159e-06
3:60719751 C A 0.154914 7.3522e-06
3:60720891 T C 0.280946 3.2024e-05
3:60721185 A G 1.853821 1.4594e-05
3:60721499 T C 0.021880 2.0582e-06
3:60722025 G A 0.065361 -3.4551e-06
3:60723525 T C 0.066325 -1.6391e-05
3:60723969 C G 0.145845 -5.7124e-06
3:60725515 A C 0.100088 -4.7246e-05
3:60729115 T C 0.606820 -2.7039e-07
3:60729232 A G 0.185872 3.5505e-05
3:60730584 T A 0.078984 1.7176e-05
3:60730657 A G 0.056438 -8.5631e-06
3:60731898 C T 0.634160 9.3318e-06
3:60732237 T C 0.190222 1.7042e-05
3:60733152 T G 0.934860 -2.1129e-05
3:60735900 A G 0.137039 -3.5318e-05
3:60737133 A G 1.802115 5.1303e-06
3:60741689 T C 1.559438 2.0361e-05
3:60742058 A C 0.500269 1.2010e-05
3:60744858 T C 0.034026 -2.0047e-05
3:60745635 C T 0.244047 -3.9203e-05
3:60746277 G A 0.072340 4.1620e-05
3:60752733 T G 1.056425 -2.3790e-05
3:60754206 C A 0.850322 -1.0088e-05
3:60756357 G C 0.206701 -1.7456e-05
3:60763256 T G 0.542592 -9.9853e-07
3:60766372 T C 0.080630 4.0672e-06
3:60771108 G A 0.242655 -8.7286e-06
3:60771321 G A 0.368223 5.0074e-06
3:60785423 G A 1.130810 -3.2583e-05
3:60785458 T C 1.933454 -1.1759e-05
3:60786213 A G 0.029550 3.8822e-06
3:60787599 C T 0.267089 -7.2529e-06
3:60791929 A G 0.020686 -1.8190e-05
3:60797810 C T 0.738698 -4.8184e-05
3:60806430 C T 0.158004 2.2288e-05
3:60808285 A G 0.427735 -3.7375e-05
3:60808825 A G 1.224287 1.6115e-05
3:60808894 T C 0.796282 1.7415e-05
3:60810115 C G 0.074151 7.3032e-06
3:60813008 A C 0.129765 -2.8973e-05
3:60817545 G A 1.582236 3.1580e-06
3:60837142 G C 0.056289 3.8041e-07
3:60837807 G A 0.057854 4.7833e-05
3:60849102 T C 0.126944 -2.7555e-05
3:60852451 T C 0.169650 4.1233e-06
3:60853715 C A 0.431929 -7.8268e-07
3:60856897 T C 0.053160 4.9196e-05
3:60856943 A C 1.085810 -1.8990e-05
3:60859039 A G 0.044182 -3.2756e-05
3:60868067 C T 0.166641 5.3246e-06
3:60887432 C T 0.519524 -1.0999e-05
3:60889552 C T 0.021169 -1.9241e-06
3:60893081 A G 0.025210 1.6921e-05
3:60899200 C T 0.561395 1.2793e-05
3:60901138 A G 0.043884 7.1267e-06
3:60921127 A G 1.112994 2.5257e-05
3:60932355 A G 0.605736 3.0009e-05
3:60941623 T C 0.636094 -1.8900e-05
3:60952418 T G 1.784824 -1.3927e-05
3:60958005 T C 0.361101 -9.6887e-06
3:60964285 C T 0.470148 2.7511e-05
3:60965265 G A 0.219924 -1.8847e-05
3:60974088 C G 0.636373 -1.2158e-05
3:60978671 T C 0.111958 4.5801e-06
3:60983267 C T 1.048639 5.5012e-06
3:60995081 C T 0.213501 -5.0407e-06
3:61004199 C T 1.782786 -3.6141e-05
3:61004224 A G 0.069691 8.4153e-06
3:61010890 C T 0.418147 -1.0436e-05
3:61012020 C T 0.031543 4.0581e-05
3:61015275 C T 0.043371 2.6660e-05
3:61021239 A G 1.633945 -5.5548e-05
3:61022160 A G 0.026324 -1.5828e-05
3:61025022 T C 0.146786 1.2002e-05
3:61027643 A C 0.097729 -1.4560e-05
3:61037495 C T 0.258215 -4.8409e-06
3:61037622 C T 0.132748 -1.4453e-05
3:61040525 C T 0.373737 5.7464e-06
3:61042288 C T 0.067299 -5.0331e-05
3:61050793 G A 1.332713 -4.6012e-06
3:61058624 C T 0.048807 7.2997e-06
3:61063538 A T 0.052378 -1.7468e-05
3:61072428 G C 0.144472 -7.1899e-05
3:61073395 A C 1.402950 -3.6256e-05
3:61075340 A G 0.029229 2.0209e-05
3:61077325 C T 0.068419 -1.9907e-05
3:61096225 A G 0.044127 5.5515e-06
3:61098641 C A 0.238562 -1.8715e-05
3:61101402 C T 0.204623 -1.2839e-05
3:61101760 G A 0.217620 -1.1695e-05
3:61103609 T C 1.583437 -6.4889e-05
3:61112403 A G 0.207749 -1.7168e-05
3:61114190 T C 0.051540 -7.7400e-06
3:61115986 A C 0.456707 -3.5991e-06
3:61119923 A G 1.454107 -6.9503e-05
3:61122922 A C 0.238344 2.5280e-05
3:61123402 C A 0.263597 -1.7146e-05
3:61125404 C T 0.530112 -1.4002e-05
3:61143981 A G 0.029368 -1.8337e-06
3:61144663 A C 0.029261 2.2236e-05
3:61145609 A C 0.051157 -6.5214e-06
3:61151781 G C 0.039271 -2.0349e-05
3:61155967 C T 0.816147 -3.1990e-05
3:61160106 A G 0.025759 9.1862e-06
3:61172365 A C 0.314680 -1.6477e-05
3:61177577 T C 0.730067 -1.8939e-06
3:61178891 G C 0.823914 -1.8824e-05
3:61184479 G A 0.286366 -2.8968e-05
3:61184788 T C 0.145965 1.5515e-05
3:61186878 A G 0.057886 5.1691e-06
3:61186892 A G 0.035594 2.2827e-05
3:61189920 A G 0.295633 4.6791e-06
3:61190182 G A 0.062985 -5.5679e-05
3:61190233 G A 0.314300 -2.7995e-05
3:61207457 A G 0.811973 -4.0278e-05
3:61217620 C T 0.059246 2.7259e-05
3:61225234 T C 0.058853 -1.2881e-07
3:61232197 A G 0.166647 -1.6670e-05
3:61232807 C G 0.023841 -1.7679e-05
3:61238485 T A 0.071493 5.4177e-05
3:61238516 C T 0.250993 -2.9929e-05
3:61239698 G A 0.310690 5.9658e-06
3:61255418 A G 0.029664 -2.9370e-06
3:61263481 C T 0.307461 -3.0670e-05
3:61264116 G A 0.100127 -1.6865e-05
3:61265566 A C 0.116571 -1.7281e-05
3:61268160 A G 0.221180 -4.3426e-05
3:61270585 C T 0.044932 -2.1666e-05
3:61272046 G A 1.764528 -2.1210e-05
3:61278255 A G 0.033968 -2.3128e-05
3:61280155 G T 0.601374 -8.6052e-06
3:61281037 A G 1.524821 3.6593e-06
3:61282140 A C 1.728990 6.5547e-06
3:61282474 T C 0.037213 -3.6826e-05
3:61292164 A G 0.020689 1.9021e-06
3:61293639 A C 0.043536 -6.4902e-06
3:61296301 A G 0.675164 5.3572e-05
3:61298955 G A 0.676631 7.2955e-06
3:61299245 T C 0.026210 3.0554e-05
3:61299630 G A 0.836313 4.4140e-05
3:61302948 A C 1.642703 -3.0899e-05
3:61304491 C T 0.360838 7.4793e-07
3:61305260 G T 0.022208 3.0913e-05
3:61309021 A G 0.065799 7.5173e-07
3:61317178 C G 0.073304 2.7022e-05
3:61330789 T C 0.098449 8.1939e-06
3:61332993 A G 0.045046 -8.7255e-06
3:61334972 A G 0.136847 -4.3911e-05
3:61335291 A G 0.080068 4.0804e-05
3:61346176 A G 0.044867 4.4690e-05
3:61354797 T C 0.029423 5.9520e-05
3:61355385 A C 0.102078 4.2571e-05
3:61355422 G A 0.141524 1.9775e-05
3:61360768 G T 0.069120 2.9542e-05
3:61368330 G A 0.037262 -3.6395e-07
3:61375761 A C 0.153086 -1.0373e-05
3:61375990 T C 1.703023 7.1177e-05
3:61385701 A G 0.020228 2.2714e-05
3:61386692 T G 0.093275 -2.6133e-05
3:61395236 A G 0.076816 5.7445e-05
3:61400633 A G 0.099975 -1.2105e-05
3:61413773 G A 0.952562 1.8563e-05
3:61413814 G C 0.087472 2.5940e-05
3:61421745 C T 0.043598 -3.3611e-06
3:61424882 A G 0.068224 -2.8564e-05
3:61425573 T C 0.037321 4.2190e-06
3:61429918 G T 0.731135 -1.2384e-05
3:61432544 A G 0.227497 3.7467e-05
3:61433932 C A 0.038070 -1.4715e-06
3:61439743 A G 0.163726 -1.5577e-06
3:61446406 G A 0.072788 1.1591e-05
3:61447737 C T 1.735686 -5.1537e-05
3:61453255 T C 1.525282 -6.4762e-05
3:61455500 T C 0.199391 1.4055e-05
3:61455771 T C 0.805935 5.8944e-06
3:61461846 A G 0.635987 -4.7174e-05
3:61474354 T G 0.404943 -1.2035e-05
3:61474421 G A 0.033296 -4.0724e-06
3:61477203 T C 1.966759 1.2801e-06
3:61491392 C G 0.044072 8.8094e-07
3:61494517 A G 0.565754 1.9701e-05
3:61495803 C T 0.812398 1.3500e-05
3:61497997 G A 0.053332 9.0259e-06
3:61500870 A C 1.706616 -1.3752e-05
3:61503354 G A 1.724137 -5.4758e-06
3:61511324 A G 0.209959 -1.2128e-05
3:61516972 T G 0.196574 1.7814e-06
3:61528270 T C 0.584031 1.3738e-06
3:61532286 C T 0.756449 -1.1575e-05
3:61546765 C T 1.421107 -7.0157e-06
3:61547274 A G 0.210901 1.1531e-04
3:61554178 A G 0.836803 -1.4642e-06
3:61558731 A G 0.040784 -4.5201e-06
3:61559066 G A 0.037768 2.3766e-06
3:61562014 T C 0.394579 -2.5404e-05
3:61562084 T G 0.222498 2.5300e-05
3:61566900 A G 0.082915 1.8866e-05
3:61567023 C G 0.037668 -1.6307e-05
3:61568091 G C 1.345544 -2.7919e-05
3:61568201 G A 0.082298 -3.4697e-05
3:61569213 C T 0.489909 3.6638e-05
3:61570149 A G 0.118534 -1.4166e-05
3:61571670 G A 0.112471 -3.7198e-06
3:61575592 T C 0.588955 1.4753e-05
3:61576487 G A 0.078169 1.9271e-05
3:61578507 G A 0.229577 9.0820e-06
3:61583023 T C 0.071583 -7.4729e-06
3:61587248 G A 0.182526 4.6759e-05
3:61590181 C T 0.924132 -1.8048e-05
3:61590634 G A 0.132342 -2.4632e-05
3:61594769 C T 1.446866 -2.4091e-05
3:61596904 T C 0.021757 2.8345e-05
3:61598316 A G 0.034130 1.7560e-05
3:61602163 G T 0.259828 -1.3395e-05
3:61603901 T G 0.540281 2.7077e-06
3:61605402 A G 0.076920 -8.0984e-06
3:61615500 C T 0.060447 1.7032e-05
3:61618935 T G 0.858070 3.5192e-07
3:61624771 T G 1.084525 3.0696e-05
3:61628141 G A 0.078854 -2.5231e-05
3:61639764 G T 0.852305 -5.7773e-05
3:61639836 A G 1.972125 2.9238e-06
3:61643837 T C 0.034192 9.4106e-06
3:61644056 G C 0.033215 3.5799e-06
3:61648251 A G 0.258731 1.8473e-05
3:61650811 A C 0.310249 -4.3662e-06
3:61655192 A G 0.451598 8.6815e-07
3:61660267 C T 0.035961 -1.0928e-05
3:61662996 A G 0.260416 -3.1077e-06
3:61664017 G A 0.173165 -8.1759e-06
3:61664946 T G 1.184814 4.1333e-05
3:61665102 A G 1.521056 5.1800e-05
3:61666262 C T 0.323333 1.4814e-05
3:61671620 C T 0.027830 4.9784e-06
3:61671764 A G 0.133498 2.7238e-05
3:61673352 C T 0.930789 6.0983e-06
3:61674376 G A 0.026723 3.1184e-05
3:61675813 T C 0.046841 1.2850e-05
3:61679954 T G 0.200517 -1.0807e-05
3:61688122 T G 1.879667 2.2974e-07
3:61689868 A G 0.065053 -4.6748e-06
3:61691670 C A 0.155598 1.6154e-05
3:61693942 G C 0.146728 3.3209e-05
3:61695285 T C 0.046100 7.4556e-05
3:61698615 A G 0.360728 -6.2772e-05
3:61720442 T C 0.212968 9.7460e-07
3:61722194 A G 0.030501 -6.9032e-06
3:61727588 C A 1.555556 8.6215e-05
3:61733802 C G 0.899227 3.1158e-06
3:61733836 T C 0.060944 -1.9880e-05
3:61740044 A G 1.577640 -3.0834e-05
3:61747428 C T 0.135377 -3.8695e-05
3:61748633 C T 1.768290 -1.2088e-05
3:61749966 A G 0.496348 -5.2466e-05
3:61757206 G T 1.617681 -3.6151e-06
3:61758461 A C 0.051083 4.4601e-06
3:61764346 C T 0.095794 -1.8614e-05
3:61770534 A G 0.182821 1.7004e-05
3:61772727 C T 0.378028 2.1426e-05
3:61779156 T C 0.042959 2.0070e-05
3:61781405 A G 0.046889 -1.6046e-05
3:61783170 A G 1.148191 -2.8199e-05
3:61785584 C A 0.099689 1.7873e-05
3:61788980 G A 0.790037 -1.9165e-05
3:61789997 A G 0.023743 -1.0274e-05
3:61794054 A C 0.572164 2.1468e-05
3:61794836 T C 0.126668 9.3908e-06
3:61803761 T C 0.061164 -2.0522e-05
3:61805502 G A 0.477630 6.4390e-06
3:61813260 A G 0.551836 -3.4096e-05
3:61820545 A G 0.052602 -1.0023e-06
3:61837268 T G 0.320421 -4.0587e-05
3:61840295 A G 0.667832 -4.1401e-05
3:61841659 T C 0.115649 -1.4199e-05
3:61842553 G A 0.027768 1.6452e-05
3:61842594 G A 0.037408 -2.2510e-05
3:61844601 T C 0.077802 1.5399e-05
3:61853252 C T 0.125695 -2.2831e-05
3:61858429 T G 0.120031 -1.4714e-05
3:61866363 A G 0.137123 -2.2811e-05
3:61875008 A G 0.213874 1.2651e-05
3:61877662 A C 0.121410 -2.0206e-05
3:61890278 C T 0.109547 2.3674e-05
3:61893518 G A 0.664706 -4.9638e-05
3:61904945 G A 1.640742 1.0094e-06
3:61907833 G A 0.020858 4.3722e-05
3:61907965 A G 1.326316 2.7390e-05
3:61909603 T C 0.590877 4.2302e-06
3:61913200 C G 0.077452 1.3380e-05
3:61915181 G A 0.048175 1.4018e-06
3:61915546 C T 0.264002 -6.1520e-05
3:61918060 G A 1.499766 3.0149e-05
3:61922940 A G 0.987121 3.1375e-05
3:61923125 C T 0.034062 6.3535e-06
3:61923149 C G 0.035324 -3.0459e-08
3:61924199 C T 0.483787 -6.1553e-06
3:61929472 A G 0.115071 -7.9922e-06
3:61934148 C T 0.472151 2.1207e-06
3:61934466 C T 0.289992 -7.7816e-06
3:61942348 C T 0.112757 -5.1982e-05
3:61942816 C T 0.245336 -1.0422e-05
3:61944744 G C 0.227825 2.6110e-05
3:61944996 A G 0.124705 -1.5500e-05
3:61947369 G C 0.175609 -9.4211e-05
3:61949169 A G 0.047477 -8.7500e-06
3:61950544 T C 0.202520 -2.3015e-05
3:61951683 G A 1.422142 -1.7245e-05
3:61954373 G A 0.408734 -1.7921e-05
3:61956588 C T 0.427160 8.0802e-06
3:61958023 G T 0.652054 -1.3194e-05
3:61959881 A G 1.018631 7.3812e-06
3:61961378 G A 0.053826 -4.3247e-06
3:61961686 C A 0.228938 3.0982e-05
3:61962204 G C 0.144809 -1.9961e-05
3:61965103 A G 0.804932 -1.0426e-05
3:61971329 G A 0.224657 -1.4360e-05
3:61972270 A C 0.077949 4.9164e-06
3:61973121 T C 0.024087 8.5922e-06
3:61975382 C T 0.277752 7.3741e-06
3:61976378 A G 1.923064 -1.4607e-05
3:61977507 G T 1.030443 6.0184e-06
3:61983840 C T 0.098787 -2.9935e-05
3:61988374 C G 0.081039 -1.4063e-06
3:62004175 G A 0.545153 1.5029e-05
3:62008204 G C 0.064482 -2.2284e-06
3:62010206 A G 0.030426 1.1593e-05
3:62013654 C T 1.013246 1.4619e-05
3:62016537 G A 0.462670 -9.5074e-07
3:62020996 G A 0.170536 5.8966e-05
3:62031531 G A 0.422428 -2.7875e-07
3:62036724 T C 0.266424 2.9362e-05
3:62037379 G A 0.244401 3.7380e-06
3:62041182 C G 0.054958 -3.6657e-05
3:62044608 T C 1.701189 1.0807e-05
3:62049824 T C 0.971881 8.3103e-06
3:62049924 C T 0.035912 1.8962e-05
3:62051365 A G 0.783344 1.0436e-05
3:62051649 T C 0.160594 3.4587e-06
3:62055059 C T 1.552115 6.4634e-06
3:62055170 T C 0.596459 5.1498e-06
3:62060608 C T 0.198609 -1.3277e-05
3:62064769 G A 0.424161 1.2963e-06
3:62068055 T C 0.414946 -2.4243e-06
3:62073316 A C 0.459356 -1.7434e-05
3:62074615 A G 0.301859 -2.4231e-06
3:62076840 G A 0.111101 -1.2180e-05
3:62081599 G T 1.036837 1.6707e-05
3:62096162 T G 0.044124 1.8740e-05
3:62097636 T C 0.208755 -1.2123e-06
3:62098270 G A 0.027106 1.9445e-05
3:62101754 G T 1.503090 6.9860e-06
3:62107830 A G 0.721343 -8.5954e-07
3:62112198 C T 1.583018 -7.2131e-06
3:62112314 G A 0.092792 -1.6841e-06
3:62113061 C G 0.167757 1.5364e-06
3:62113083 A C 0.357531 1.8733e-05
3:62113277 T C 0.083655 8.2479e-06
3:62114428 G A 0.274295 -4.9501e-06
3:62118980 A G 0.358979 -2.4116e-05
3:62119047 T C 0.047185 -1.7172e-05
3:62123755 A G 0.138363 -2.8731e-06
3:62125341 T C 0.039547 1.8986e-06
3:62125622 G C 0.034740 5.6038e-06
3:62126697 A G 0.219869 -1.8689e-06
3:62131537 C T 0.028489 9.4405e-06
3:62133088 T G 0.182746 1.4382e-05
3:62146861 A G 0.066163 9.9221e-07
3:62151581 C T 0.262866 -8.5515e-07
3:62154996 G A 0.383715 4.3764e-06
3:62156218 G A 0.178757 7.6155e-06
3:62156697 T C 0.021046 -3.6445e-05
3:62156884 A G 0.023863 2.1755e-06
3:62157211 G A 0.064842 1.9253e-05
3:62159758 G C 0.056403 -3.2999e-06
3:62161552 A G 0.052631 -1.9479e-05
3:62164019 A T 0.178102 2.8806e-05
3:62172590 A G 0.046068 -3.0049e-06
3:62175417 T C 0.080753 -7.4153e-06
3:62175761 C T 0.076556 1.8608e-05
3:62184051 T C 0.062933 2.3523e-06
3:62189189 A G 0.322356 -7.4924e-06
3:62192022 T G 0.079016 -1.4409e-06
3:62199471 T G 0.774071 2.0801e-05
3:62206239 C T 0.125701 8.4519e-06
3:62207566 C A 0.387425 8.6092e-06
3:62210309 C G 0.028878 8.4576e-06
3:62211927 G A 0.039521 5.6410e-06
3:62233965 A G 0.144923 1.3395e-05
3:62239596 C T 0.209774 3.3385e-06
3:62248995 T G 0.158834 1.3186e-05
3:62255775 C T 0.026045 7.1584e-06
3:62256872 C T 0.032296 2.5443e-05
3:62264720 G A 1.033046 -3.3106e-06
3:62264951 G T 0.117866 -5.5732e-07
3:62271345 G A 0.020815 4.3705e-06
3:62273354 G A 0.074790 -9.6132e-06
3:62284643 T C 0.335232 -2.4389e-06
3:62293097 C T 1.912019 -3.2436e-06
3:62296870 G T 0.461790 -7.5716e-06
3:62301277 T C 0.062735 -1.7700e-05
3:62301557 C T 0.338829 -2.1803e-05
3:62308737 G A 0.069220 2.2195e-05
3:62314521 G A 0.078390 -2.2318e-06
3:62315312 C T 0.965662 -8.6441e-06
3:62317005 G A 0.027362 3.6499e-06
3:62319048 G A 0.063401 6.1655e-06
3:62327705 A G 0.303293 2.1968e-05
3:62329605 A G 0.039404 -1.9081e-06
3:62331478 T G 0.432217 -1.0102e-05
3:62339604 A G 0.118862 -5.8300e-06
3:62341014 C T 1.553322 -7.0043e-06
3:62344960 T C 0.523036 1.6161e-06
3:62346325 A G 0.025684 -3.6579e-06
3:62352659 C T 1.160204 -1.4204e-05
3:62352677 G T 0.524512 4.6501e-06
3:62354964 A G 0.499250 -1.4621e-05
3:62360371 C T 0.230460 -1.1605e-05
3:62362122 A G 0.060762 -2.6484e-05
3:62365887 C T 0.101120 -2.8349e-05
3:62366487 T G 0.172298 2.1874e-05
3:62369592 A G 0.230054 -5.2911e-06
3:62376077 A G 0.029881 -1.3739e-05
3:62376645 T G 1.234131 2.1114e-05
3:62376859 G A 0.696963 -2.6397e-05
3:62391092 C T 0.080328 -3.6340e-05
3:62392261 C T 0.052508 7.5349e-06
3:62394160 A G 0.092896 -4.1221e-06
3:62394765 G A 0.511919 -2.6956e-05
3:62394968 G A 0.022412 -2.6602e-05
3:62397943 T C 0.094525 3.1193e-07
3:62398559 G A 0.572330 1.5135e-05
3:62400900 A G 0.440517 -5.1112e-05
3:62402895 A G 0.216357 -1.0708e-05
3:62406310 A G 0.063449 2.3322e-05
3:62407776 G C 0.032195 -2.2243e-05
3:62408272 C A 0.054832 -3.0724e-06
3:62409498 A G 0.085443 2.4253e-05
3:62411198 C G 0.840503 -6.2682e-06
3:62417781 C T 0.170474 -3.5228e-06
3:62427019 A G 0.088494 1.3857e-05
3:62429584 C A 0.870534 -5.2959e-05
3:62432083 G T 0.287067 -1.9750e-05
3:62432708 G A 0.107554 -6.2812e-06
3:62433047 C T 0.069759 2.4017e-05
3:62433496 T C 1.388779 -2.2904e-05
3:62434256 T C 0.536171 1.0103e-05
3:62440764 T C 0.052865 -8.4896e-06
3:62441651 C T 0.097255 -8.7447e-06
3:62442622 C T 0.202929 -2.8364e-05
3:62445376 T C 1.546915 -8.3192e-05
3:62451768 C T 0.075540 8.5773e-06
3:62452895 T C 0.094285 6.6954e-05
3:62463271 G C 0.074141 -2.7998e-05
3:62464877 C T 0.057919 -1.0637e-05
3:62468124 A G 0.060814 1.6223e-06
3:62476567 A G 0.019910 1.1229e-05
3:62478194 T C 0.192698 -1.6287e-05
3:62479781 C T 0.204432 -1.3907e-05
3:62479883 A G 0.030706 -1.9497e-06
3:62481063 T C 1.472985 -2.6226e-05
3:62482983 C T 0.201744 -4.3974e-06
3:62494608 T G 1.680913 -3.9731e-06
3:62496248 C T 0.074677 -4.0559e-06
3:62503486 C T 0.021994 -1.6817e-05
3:62504036 A G 0.153709 -8.3809e-06
3:62504658 G A 1.568987 -8.7999e-06
3:62505075 T C 0.072713 1.4045e-05
3:62511934 T C 0.096677 -9.5187e-06
3:62528123 T C 0.030053 3.6871e-05
3:62531625 C T 0.097326 1.7211e-06
3:62543969 T G 0.102442 1.0806e-05
3:62544818 A C 1.727640 1.3753e-05
3:62548024 G A 0.071600 -2.0965e-05
3:62548081 T G 0.185174 1.0454e-04
3:62549168 C T 0.289563 -6.5285e-07
3:62551521 G T 0.195240 7.9587e-05
3:62552649 A G 0.310496 1.4443e-05
3:62556868 T C 1.926641 7.1293e-06
3:62560523 C T 1.272257 -8.6280e-06
3:62568596 C T 0.023016 -2.8850e-05
3:62568914 G A 0.026765 -1.6327e-05
3:62571037 A G 0.377003 4.5314e-05
3:62573001 C T 1.352701 1.8310e-05
3:62573438 C T 1.872088 2.9998e-05
3:62579372 A G 0.069035 5.5915e-06
3:62583688 C A 0.322038 2.7431e-05
3:62586099 C T 1.135552 -3.5734e-05
3:62587175 T C 0.031900 -2.0127e-06
3:62587277 C T 0.586595 -2.9387e-05
3:62588619 C T 1.197483 5.2171e-05
3:62592805 C T 0.083924 1.7594e-05
3:62593153 C A 0.027817 -1.8078e-05
3:62596448 T C 0.335174 -1.8864e-05
3:62596893 T C 0.045308 8.3843e-06
3:62597492 T C 0.301732 1.7218e-05
3:62598215 C T 1.886802 -1.9296e-05
3:62598265 C A 0.839760 -1.6690e-06
3:62599402 T G 0.407238 1.0456e-05
3:62601366 C T 0.800930 4.0268e-07
3:62602190 G T 0.050177 -7.6401e-06
3:62604010 G A 1.027317 -2.1644e-05
3:62604658 C T 1.937638 -2.9683e-05
3:62604984 G A 0.145484 -1.4530e-05
3:62606184 T A 0.026142 -2.0423e-05
3:62608121 C A 0.305828 2.7522e-05
3:62610057 T C 0.552433 -6.6370e-06
3:62611998 T C 0.269952 -3.1288e-06
3:62615183 C A 0.321506 2.3558e-05
3:62616617 C T 0.053465 5.6207e-06
3:62618890 A G 1.113909 -4.2536e-05
3:62623923 T C 1.057824 -1.9136e-05
3:62633337 T C 0.225124 -3.1331e-05
3:62636034 G T 0.029173 1.9548e-05
3:62638232 C G 0.040193 -1.4618e-05
3:62640785 C T 0.114860 -4.6647e-05
3:62643817 T C 0.043942 -4.8955e-05
3:62644923 A G 0.352312 1.8716e-05
3:62645276 A C 0.547697 4.7719e-05
3:62646095 T C 0.052862 1.7668e-05
3:62653058 C T 0.026285 5.6775e-06
3:62654238 C T 1.710161 7.2868e-06
3:62654620 C A 0.046957 3.5510e-05
3:62658241 A G 1.476912 3.7507e-05
3:62669588 G A 0.384150 1.9533e-05
3:62673294 G A 0.059947 2.1110e-05
3:62679133 G T 0.123286 -5.3144e-05
3:62680971 T C 0.036918 6.1929e-06
3:62682058 T C 1.206428 1.6400e-05
3:62682448 A C 0.101468 2.6081e-06
3:62683887 T C 0.958262 4.9720e-05
3:62688817 A G 0.058759 -1.3391e-05
3:62692514 A G 1.440501 -1.1299e-05
3:62703493 T C 1.322074 9.3952e-06
3:62703638 G T 0.246913 -3.9259e-05
3:62704734 T C 0.093580 -2.3973e-05
3:62710444 T C 0.123257 -3.1709e-05
3:62710599 T C 0.061648 5.3615e-06
3:62715086 G A 0.195467 -1.0783e-06
3:62716753 A G 0.433896 2.4477e-05
3:62732735 C T 0.517813 -5.1848e-06
3:62733032 A G 1.822963 5.5799e-05
3:62750941 C G 0.058733 1.0454e-05
3:62750973 C T 0.146325 -2.5883e-05
3:62755758 G A 0.262844 8.5907e-06
3:62774902 A G 1.424512 3.6962e-05
3:62777662 A C 0.060603 6.0052e-06
3:62780438 G A 0.229970 4.1007e-05
3:62785301 A G 1.781183 6.9575e-05
3:62791633 A G 1.875075 5.7508e-05
3:62795922 T C 0.149925 3.6902e-08
3:62797115 T G 1.850588 7.0375e-05
3:62798067 C T 0.138178 -1.0885e-05
3:62801073 A G 1.418650 3.4031e-05
3:62810758 C T 0.036740 1.1219e-05
3:62810786 A G 0.259893 6.2330e-06
3:62813321 G A 0.140161 -5.7534e-06
3:62814772 C T 0.478256 -1.2043e-05
3:62825120 C T 0.021169 2.8062e-05
3:62825716 G A 1.732106 4.8797e-05
3:62840067 A G 0.077202 -1.1769e-05
3:62843954 A G 0.085589 -6.0787e-06
3:62846669 A C 0.891226 3.1194e-05
3:62849213 T C 1.908153 7.8858e-05
3:62850810 C T 0.071213 -1.6577e-05
3:62851449 C A 0.040943 -2.6964e-06
3:62853439 A G 1.179939 4.8288e-06
3:62856408 G A 0.061648 1.8519e-06
3:62861433 G A 0.123624 5.7351e-06
3:62861720 A G 0.504470 -3.4596e-05
3:62870329 G A 0.292167 2.1604e-05
3:62872362 A G 0.516524 6.2764e-07
3:62873406 A G 1.060139 6.8943e-07
3:62875545 C T 0.029732 7.4271e-05
3:62875755 C T 0.040125 -2.3532e-06
3:62881003 T C 0.023766 1.4722e-05
3:62883050 G T 0.886954 8.9048e-06
3:62883380 T C 0.494456 -4.0324e-05
3:62883806 T C 0.082334 2.4524e-06
3:62891971 C T 0.085209 2.2645e-05
3:62895997 A G 0.024866 2.4648e-05
3:62897869 T C 0.621751 4.4305e-05
3:62899927 C G 0.169977 -5.6792e-05
3:62902855 A G 0.507991 -2.9385e-05
3:62903911 G A 0.087157 2.2081e-07
3:62904782 A G 0.047792 1.7089e-05
3:62905041 A C 0.020387 3.2556e-05
3:62910076 A G 0.030176 1.9820e-05
3:62912843 C A 0.095229 1.8604e-05
3:62916300 A T 0.279595 1.6821e-06
3:62918400 G T 0.056857 -2.6857e-06
3:62918495 T C 0.025616 7.8181e-06
3:62920293 C A 1.978074 5.5506e-06
3:62923347 A C 0.088368 2.5443e-05
3:62925188 T C 0.050466 -2.4924e-05
3:62929783 G A 0.024746 4.2760e-05
3:62938561 G A 1.201579 4.0011e-08
3:62942458 C T 0.871783 9.6180e-06
3:62948060 T G 0.060408 -5.9443e-05
3:62948246 T C 0.120738 -1.9852e-05
3:62950605 T G 0.041056 5.3238e-06
3:62958377 T C 0.170932 -9.1909e-06
3:62967612 C A 0.048876 -1.5911e-05
3:62971212 A G 0.061804 -1.5990e-05
3:62973619 T C 0.115616 2.8787e-05
3:62984179 T C 0.896166 -4.9280e-06
3:62986063 T C 0.417017 -2.9495e-05
3:62993083 G A 0.422434 -3.1010e-05
3:63005592 T C 0.247848 -5.1662e-06
3:63016274 A G 0.253820 4.7224e-06
3:63020787 G A 0.420166 -3.9228e-06
3:63029819 A C 0.038174 9.5657e-06
3:63037305 C T 0.077270 -2.1497e-05
3:63037492 C A 1.136558 1.7014e-05
3:63040149 C A 0.376555 -8.7069e-05
3:63050580 C A 0.120115 -3.8269e-05
3:63052063 C A 1.924106 3.6834e-05
3:63053075 C A 0.808178 -3.8599e-07
3:63054424 G T 0.168491 1.4284e-05
3:63063005 G T 0.247741 -1.1576e-05
3:63064114 G T 1.169033 1.6935e-05
3:63065340 C T 0.050748 9.6635e-06
3:63072674 T C 0.794672 1.1155e-05
3:63075100 C T 0.041868 7.7959e-06
3:63078346 C T 0.021698 3.3691e-05
3:63089465 C T 0.030624 -1.3550e-05
3:63092271 G C 0.047473 4.7793e-05
3:63096474 T C 0.057678 3.6911e-05
3:63098915 G T 0.109878 -5.1137e-05
3:63101234 C T 1.252899 1.2626e-05
3:63103800 A G 0.041689 -1.4449e-05
3:63106300 G A 1.920721 2.6664e-05
3:63108260 G T 0.025519 1.2905e-05
3:63110909 T C 0.038272 1.7670e-05
3:63112813 T C 0.058603 4.5893e-05
3:63114738 T G 0.691708 -3.7012e-06
3:63137229 C T 0.269696 -2.3317e-06
3:63144853 G C 1.167848 -3.1223e-05
3:63152519 T G 0.400684 4.8153e-05
3:63153020 A G 1.072580 1.7975e-05
3:63158171 C T 0.112169 -2.0324e-05
3:63163092 C T 0.029342 1.4667e-05
3:63164219 T C 0.044156 -1.0667e-05
3:63165024 G T 1.669870 1.9557e-05
3:63168226 C T 1.765778 1.8824e-05
3:63171044 G A 0.615951 -9.8685e-06
3:63173414 G A 1.704464 4.3869e-05
3:63177345 G A 0.171302 4.0539e-06
3:63181776 T G 0.445376 -1.8965e-05
3:63185028 G A 0.157627 -6.7920e-06
3:63191501 T C 0.999516 8.0935e-06
3:63195144 T C 1.586177 1.0100e-05
3:63203915 C T 1.649337 2.3756e-05
3:63215696 C T 1.940731 2.2057e-05
3:63216328 A G 0.060165 3.6762e-06
3:63218901 C G 0.096128 1.2359e-05
3:63223257 A G 0.032546 -2.6067e-05
3:63224403 C T 0.139314 7.5286e-06
3:63226274 C T 1.669601 1.1930e-06
3:63226575 C T 0.048769 -4.9519e-05
3:63226897 A G 0.039430 -4.1088e-06
3:63232261 A G 0.140849 -7.7090e-06
3:63232958 C T 0.068182 9.4863e-06
3:63233311 A C 0.452747 -2.4281e-05
3:63233791 G A 0.434428 8.6504e-09
3:63248795 T C 1.664677 8.5576e-06
3:63248952 G A 0.077553 -1.1643e-05
3:63263682 T C 0.085414 2.7050e-05
3:63269389 C T 0.098206 -5.2479e-05
3:63272226 C T 0.882076 -2.2931e-05
3:63276654 C T 0.310781 -2.2486e-06
3:63276836 G A 1.652765 5.0440e-06
3:63311224 C T 0.086138 7.7333e-06
3:63315149 C T 0.074339 3.0447e-05
3:63320283 C T 0.481564 -2.3431e-06
3:63323979 C G 0.315968 -7.3774e-06
3:63329248 C A 0.091299 4.7571e-06
3:63329508 T C 0.026109 -7.1542e-06
3:63339909 T C 0.754119 -1.6138e-05
3:63340509 C T 0.063823 -1.7573e-05
3:63343948 A G 0.311969 -1.4029e-05
3:63345875 C G 1.586784 -2.9554e-06
3:63346224 G A 0.140629 -1.5096e-05
3:63348134 A C 0.572645 2.4672e-05
3:63349274 G A 0.032770 -1.7471e-05
3:63350469 G A 0.301570 -2.0589e-05
3:63352374 G A 1.313618 -1.5178e-05
3:63355695 A C 0.074271 -1.0050e-05
3:63361571 C T 0.278644 -1.0134e-05
3:63363166 A G 0.500091 4.8358e-06
3:63375412 A G 0.050002 -1.9255e-05
3:63382120 G T 0.151158 -1.3496e-05
3:63385871 C T 0.086488 -7.8678e-06
3:63386162 T C 0.894715 8.1789e-06
3:63387731 C T 0.056987 8.0108e-06
3:63387808 G A 0.060337 5.2582e-07
3:63389846 A G 0.061564 3.4713e-05
3:63396026 G T 0.880917 2.3203e-06
3:63397535 G A 0.179783 -8.3340e-06
3:63399291 G C 0.058983 6.3185e-06
3:63405151 T C 0.052651 -2.1671e-06
3:63409038 T C 0.057701 3.0911e-06
3:63409165 C T 0.776570 -1.5337e-05
3:63410145 G A 0.413706 1.3304e-04
3:63410922 T G 0.029514 -9.0990e-06
3:63410966 G T 0.306380 -1.9308e-05
3:63412640 A G 0.079928 -3.4658e-05
3:63414228 T C 0.298382 -2.5892e-05
3:63414524 A G 0.028184 1.5920e-05
3:63415517 C G 0.113857 4.7093e-06
3:63416398 A G 0.051683 -2.7266e-06
3:63417713 C T 0.405709 5.5182e-05
3:63426977 T G 0.727003 -1.1818e-05
3:63427008 T C 0.291027 3.5762e-05
3:63427419 A G 0.366330 1.1062e-06
3:63428073 A G 0.055728 -1.9150e-05
3:63428111 T C 1.122673 2.1053e-05
3:63432680 A G 1.531923 -1.7048e-05
3:63436745 T G 0.069730 4.0090e-05
3:63436903 T C 0.073008 -6.0456e-05
3:63436958 A G 0.177222 -6.1278e-06
3:63437107 G A 0.585450 -9.1768e-05
3:63437858 C T 0.673084 2.6625e-06
3:63438102 T C 0.035483 -2.3514e-05
3:63438258 C T 0.297438 -3.4559e-05
3:63438294 T C 1.781553 6.5470e-06
3:63438627 G A 0.498491 4.7833e-05
3:63439824 A G 0.361520 2.5953e-05
3:63442622 G A 1.261876 1.3390e-05
3:63444462 G A 0.073622 -2.6254e-05
3:63444943 T C 0.053494 -4.2831e-06
3:63445205 A G 0.714916 -2.1378e-05
3:63445724 A C 0.426229 -2.7167e-06
3:63446549 T C 0.040716 -3.5490e-05
3:63455030 A G 0.042228 -4.5172e-05
3:63455498 T C 0.023477 8.3822e-06
3:63458063 C T 0.510195 2.2015e-05
3:63458870 C T 0.032679 -1.5683e-05
3:63464151 C T 0.890353 4.3800e-05
3:63468228 A C 0.305445 -2.4819e-05
3:63468588 T C 0.041011 -6.3267e-05
3:63469744 A G 0.035272 -5.7910e-06
3:63472243 A G 0.058999 -3.9009e-06
3:63473904 T C 0.063073 6.3222e-06
3:63477074 C A 1.187271 2.0067e-05
3:63481111 G A 0.441611 -1.6842e-05
3:63482615 A C 0.038995 5.6316e-06
3:63483205 G T 0.372280 -1.3501e-05
3:63492003 T C 0.059402 -9.3595e-06
3:63492592 T C 0.071291 -4.1023e-05
3:63492887 A G 1.526548 6.7165e-06
3:63495675 G A 0.023088 -3.1905e-05
3:63496778 C T 0.853246 2.9779e-05
3:63497004 G T 1.265246 3.2367e-05
3:63498703 A C 1.348147 4.7787e-05
3:63498876 T C 0.497267 5.4311e-05
3:63500177 C T 0.227321 3.2374e-06
3:63500886 A G 0.056529 2.2444e-05
3:63501532 C T 0.487757 -2.3038e-05
3:63502968 T C 0.142868 -1.7902e-05
3:63504600 T C 0.584028 -5.1369e-06
3:63504987 A C 0.064112 7.1995e-06
3:63505191 T C 0.414839 6.4522e-06
3:63505268 T C 0.084404 -8.6960e-06
3:63505581 T C 0.384098 7.1715e-06
3:63508820 T C 0.162223 -9.1583e-06
3:63509012 T C 0.053796 -2.4845e-05
3:63509095 G A 0.094395 -2.3182e-05
3:63509335 C T 1.147383 6.1166e-06
3:63511901 T C 0.053371 -1.1137e-05
3:63513740 C T 0.022990 -3.7714e-06
3:63514559 C G 0.051722 1.9237e-05
3:63520211 A G 0.283529 -7.4869e-06
3:63520475 T G 0.373809 -3.8316e-06
3:63523187 C T 0.196155 -7.4259e-06
3:63523321 C T 0.381404 1.3010e-05
3:63525288 A C 0.032205 3.0159e-05
3:63527356 G A 0.196665 -2.3047e-05
3:63531342 A G 0.046084 -1.1010e-05
3:63532624 A G 0.219259 -1.7336e-06
3:63532822 C T 0.363175 -3.5160e-06
3:63532999 C T 1.193581 -1.8454e-05
3:63538181 A G 0.068552 1.0774e-05
3:63538326 G A 0.041771 2.4831e-05
3:63552607 T G 0.491438 4.7851e-07
3:63553175 G T 0.237309 -1.9780e-05
3:63555338 T C 0.043406 -1.2738e-05
3:63559383 G T 0.062209 -1.1842e-05
3:63561116 T C 0.054809 -2.9168e-05
3:63563637 C T 0.096411 2.7436e-05
3:63569526 T C 0.976747 -1.9587e-05
3:63569583 A G 0.093324 1.7809e-05
3:63572636 A G 0.052183 -3.4222e-07
3:63582149 A C 0.070606 -3.2212e-05
3:63585843 T C 0.034831 -1.0527e-05
3:63590966 G A 1.253895 -1.5844e-05
3:63599078 A G 0.051755 3.7956e-05
3:63603510 G A 0.700069 -3.4661e-05
3:63604625 T C 0.114750 1.4467e-05
3:63607078 T C 0.166868 1.7602e-05
3:63609290 T G 0.104327 -5.7407e-06
3:63610877 T C 1.511399 3.6917e-07
3:63610948 T C 0.030618 -7.5631e-06
3:63612110 G T 1.027473 1.3721e-05
3:63615834 C T 0.906825 -3.7912e-06
3:63615977 T C 0.028732 1.5050e-05
3:63617158 G A 0.441030 -1.7564e-05
3:63618298 A G 0.062739 2.0219e-05
3:63618827 T C 1.149746 -1.9478e-05
3:63621515 T A 0.028924 6.5865e-06
3:63628510 A G 0.254512 3.9635e-05
3:63637533 G A 0.205409 -6.4495e-05
3:63639624 C T 1.104603 1.5428e-05
3:63642961 T C 0.110462 -8.5309e-06
3:63645410 G A 0.084570 -9.8607e-06
3:63648088 C A 0.184726 -1.7622e-05
3:63649001 G A 0.810626 1.6849e-05
3:63653955 C T 0.302443 -3.6992e-06
3:63658929 C A 0.071015 4.2297e-05
3:63660579 G A 0.304910 2.6492e-05
3:63665132 T C 1.252421 1.8215e-06
3:63670140 T C 1.032776 3.9062e-05
3:63670783 C T 1.551216 4.3462e-05
3:63671265 G A 0.045364 -5.8528e-05
3:63694931 T C 0.280952 2.3235e-05
3:63698824 C T 0.317088 2.1688e-05
3:63699577 C T 0.075498 3.2647e-06
3:63704303 G A 0.036593 2.5064e-05
3:63709677 C T 0.827124 2.2209e-05
3:63713565 T G 0.021760 8.5753e-06
3:63714061 C T 0.019884 4.4395e-06
3:63738532 G T 1.247601 -2.7263e-05
3:63738882 A G 0.041219 -3.5997e-05
3:63741583 G A 0.057854 2.5947e-05
3:63743823 C T 0.041413 -4.0692e-05
3:63747272 G A 0.065929 2.5236e-05
3:63752269 C T 0.513964 -1.1265e-05
3:63753041 G T 0.092860 2.5595e-05
3:63753333 T G 0.311658 3.8360e-05
3:63753603 A G 0.073995 -2.4832e-05
3:63755029 A C 0.376574 -4.5079e-05
3:63764442 A G 0.041702 -2.4599e-06
3:63771504 G A 0.488471 2.4859e-05
3:63778058 T C 0.020676 -2.3436e-05
3:63788428 C T 0.076650 -3.3480e-05
3:63798762 T C 0.023279 -8.1540e-06
3:63811558 A C 0.048658 7.6335e-06
3:63813654 C A 0.385951 2.3570e-05
3:63815326 T C 0.127567 3.1855e-05
3:63817430 C G 0.383851 2.4667e-05
3:63827381 A G 1.510065 1.2485e-05
3:63850298 G T 1.586410 4.6688e-05
3:63865947 T C 1.721888 2.2995e-05
3:63872951 G A 0.047340 1.3233e-05
3:63882476 C T 0.323778 4.4280e-06
3:63883671 G T 1.770114 2.2743e-05
3:63893818 G C 0.024954 -3.2886e-06
3:63896278 A G 0.036110 4.9834e-06
3:63910231 A G 0.096313 1.8884e-06
3:63937992 T C 0.300875 3.0442e-06
3:63942835 G A 0.128999 -4.3997e-05
3:63950738 A G 0.101721 2.3014e-05
3:63958418 T G 0.205062 5.4711e-06
3:63963061 A C 0.059188 2.4530e-06
3:63963210 T C 0.056896 -1.0892e-05
3:63965948 G T 0.069149 -9.8902e-06
3:63967900 G A 0.279946 2.4388e-05
3:63968083 G A 0.020637 -2.3068e-05
3:63977452 A G 0.071346 -8.0193e-06
3:63982082 A G 0.608729 -3.4562e-05
3:63985316 G A 0.023493 2.1821e-05
3:63989456 G A 0.034451 -2.1056e-05
3:63991633 G A 0.115334 1.7738e-05
3:63992390 G A 0.117447 3.6395e-05
3:64003105 A G 0.075125 2.6579e-05
3:64004173 G A 0.036431 3.8546e-07
3:64009508 C T 0.464455 3.1119e-06
3:64029383 G A 0.668046 -2.5676e-05
3:64034560 T C 0.019978 -3.8861e-05
3:64045548 A G 0.064056 -1.0402e-06
3:64048297 C T 1.624425 1.8674e-05
3:64062205 C T 0.537846 3.7359e-05
3:64066495 A C 1.969035 2.6226e-05
3:64068857 C T 0.729334 -2.5564e-05
3:64072571 G C 0.856259 -1.4658e-05
3:64072684 A G 0.049473 2.3978e-05
3:64072820 C T 1.540654 4.9689e-06
3:64078009 T C 1.583291 1.0858e-05
3:64087502 A G 1.430361 -1.9035e-05
3:64092346 T C 0.071775 -2.9776e-05
3:64095314 A C 0.146273 9.9762e-06
3:64096122 T C 1.060765 -4.4407e-05
3:64107518 A G 0.403498 1.8037e-05
3:64108273 T C 1.677871 5.0408e-05
3:64112167 T C 0.032666 1.3658e-05
3:64114732 T C 0.857103 1.8649e-06
3:64115321 G A 1.178835 2.2405e-05
3:64119198 A G 0.907679 7.0418e-05
3:64120052 A G 0.704036 -3.7277e-05
3:64121741 G A 0.190637 1.9856e-05
3:64123153 G A 0.192208 1.3362e-05
3:64126121 C A 1.249763 -2.8963e-05
3:64127184 T C 0.143238 6.4236e-05
3:64130400 G A 0.204458 -1.7767e-05
3:64135500 C T 0.785555 -5.0297e-05
3:64136428 G T 0.618424 -3.1814e-05
3:64136997 C T 0.680601 1.1508e-05
3:64139759 G A 0.316572 1.3250e-05
3:64147086 T G 0.722862 1.5096e-05
3:64152353 T C 0.402486 -5.8348e-06
3:64165770 G A 0.425385 -7.8540e-06
3:64178928 G T 0.280319 -2.3552e-05
3:64184136 G A 1.893978 4.1365e-07
3:64190217 G A 0.020877 -6.5201e-06
3:64191305 A G 0.064563 8.1231e-06
3:64191981 T C 1.829419 -3.5968e-06
3:64200864 G T 0.891560 -2.1941e-06
3:64200968 G A 0.372653 9.6833e-06
3:64201802 G A 0.060135 -1.6434e-05
3:64202247 G T 0.184684 2.1339e-07
3:64202681 C T 0.038940 7.6478e-06
3:64203896 C T 0.152716 -6.9382e-06
3:64205041 A G 0.022568 -2.1372e-06
3:64205417 A C 0.076812 -1.2758e-06
3:64209536 A G 0.175745 -4.4402e-06
3:64211994 T C 0.050878 1.4799e-05
3:64214457 G A 0.123539 -2.4414e-05
3:64216841 G A 0.353568 1.9344e-05
3:64218287 A G 0.071324 2.6699e-05
3:64229821 G A 1.197252 2.4469e-06
3:64247327 C T 1.766697 1.2016e-05
3:64249778 C G 0.409211 -1.3085e-05
3:64251296 C T 1.738247 1.0050e-05
3:64252424 T C 0.979730 -9.8877e-07
3:64263310 T C 0.162983 2.6619e-06
3:64266147 A G 0.195350 -1.1244e-05
3:64268433 A G 0.027129 -4.6085e-06
3:64272442 T C 0.100010 -2.3551e-05
3:64272548 T C 0.356327 -1.0980e-05
3:64273202 A G 0.522448 -1.8490e-05
3:64278930 A G 0.035529 2.4455e-05
3:64279458 C T 0.171607 -1.2870e-05
3:64280568 T C 0.105674 1.0690e-05
3:64286030 A C 0.084255 2.4081e-05
3:64294923 C T 0.188125 3.4973e-06
3:64304887 C T 0.022234 1.2878e-05
3:64309254 A G 0.540618 -7.7774e-06
3:64326472 A G 0.433175 8.6246e-06
3:64327169 T C 0.045838 -3.4599e-05
3:64327204 T C 0.023717 1.4201e-05
3:64339256 C T 0.179916 7.3963e-06
3:64341070 C T 0.334531 -3.3563e-06
3:64341187 G T 0.424924 -1.8796e-05
3:64343268 T C 0.297431 1.6636e-05
3:64349888 C T 0.302900 -9.7840e-05
3:64350032 C T 0.320077 9.7193e-06
3:64352761 G A 0.359349 2.2747e-05
3:64356703 C T 0.249916 2.5150e-05
3:64360582 C T 0.045662 -3.2317e-05
3:64372044 C G 0.039330 5.3413e-06
3:64372233 C A 0.468778 5.4231e-05
3:64373522 C T 0.188488 9.5328e-06
3:64376392 A G 0.043673 1.4923e-05
3:64378571 A G 0.023980 1.0726e-05
3:64387089 C T 0.020634 3.5477e-05
3:64387481 G T 0.369005 -1.0088e-05
3:64390064 G A 0.024999 -2.7259e-05
3:64390467 A G 0.023432 -5.0711e-06
3:64390860 A G 1.661980 -6.5297e-05
3:64395184 T C 0.981947 -2.5091e-04
3:64407943 A G 0.995612 -6.8397e-05
3:64409044 T C 0.028781 2.8726e-05
3:64409116 C T 1.356794 -5.5531e-05
3:64428079 G A 0.069217 1.5140e-05
3:64432630 G T 0.061333 1.9007e-06
3:64438044 A G 1.235634 -9.8344e-05
3:64440552 T C 0.093882 2.8682e-05
3:64442905 A G 0.116859 3.9514e-05
3:64442983 C T 0.021455 1.7274e-05
3:64443377 T C 0.220654 2.7347e-05
3:64446766 C T 0.038310 -3.0788e-05
3:64447992 C A 0.569003 -1.1678e-04
3:64450336 C T 1.902768 -2.1921e-05
3:64451475 T C 0.028560 2.6269e-05
3:64454353 T G 1.213439 -5.6396e-05
3:64454654 A G 0.056851 2.7604e-06
3:64456039 C A 1.537833 1.1943e-04
3:64461343 G A 0.796792 1.9391e-05
3:64468933 T G 0.826118 3.7987e-05
3:64469425 G C 0.097586 4.8114e-05
3:64471787 C A 1.321622 -5.0942e-07
3:64472649 T C 0.021942 3.9010e-06
3:64472798 C T 0.096992 2.3232e-05
3:64473398 G A 1.365477 3.9503e-05
3:64475710 G A 0.021218 1.3706e-05
3:64477681 T C 0.029063 1.7159e-05
3:64480785 C T 0.537408 -4.0175e-05
3:64480880 T C 1.144774 2.7082e-05
3:64480906 C T 0.344045 8.2097e-06
3:64481617 G A 0.275376 1.0483e-05
3:64481661 A G 0.272825 2.4552e-06
3:64482709 C A 0.655391 -4.4884e-05
3:64482895 C A 0.034708 1.4504e-05
3:64497351 C A 1.779248 1.9097e-05
3:64497773 T C 0.046445 -4.7629e-05
3:64499745 G A 0.021883 1.5836e-05
3:64501962 A C 0.111770 -5.5886e-05
3:64502189 A G 0.221106 -1.6029e-05
3:64503226 T C 0.122880 1.9344e-05
3:64503371 A G 0.031072 7.3597e-06
3:64513495 A G 0.070785 1.2670e-05
3:64517439 A C 1.716730 6.9741e-09
3:64519914 A G 1.720859 5.4478e-06
3:64527465 A C 1.935833 -2.3063e-05
3:64532773 G T 0.068542 -4.7156e-05
3:64540652 G A 1.721875 9.9673e-06
3:64540697 T C 0.075790 -5.2115e-05
3:64541669 C T 0.953289 -2.5249e-05
3:64546221 A G 0.039154 2.6713e-05
3:64546459 T C 0.996082 9.7454e-05
3:64547477 C G 0.254356 9.8134e-05
3:64556698 C A 0.137211 2.0808e-05
3:64558955 C T 0.957775 -4.3117e-05
3:64562386 A G 0.074290 -6.9577e-05
3:64572366 A G 0.054663 1.1900e-05
3:64572427 G A 0.119807 1.0528e-05
3:64579191 T G 0.057737 1.8969e-05
3:64580254 G A 0.020822 1.6014e-05
3:64589415 G T 0.031361 -3.8490e-06
3:64589851 G A 0.700410 -3.1691e-05
3:64600829 T C 0.302782 1.3078e-05
3:64603231 C T 0.111835 3.3937e-05
3:64603581 C T 0.854142 -4.8461e-05
3:64605573 T C 0.057445 1.6359e-05
3:64606448 T C 0.042378 -7.2498e-05
3:64611557 A C 0.066023 -4.5987e-05
3:64613849 C T 0.549590 -7.9262e-05
3:64615559 A G 0.310788 1.4786e-05
3:64621428 G A 0.103191 -8.4702e-06
3:64626597 A G 0.027450 -7.2689e-06
3:64627817 A G 0.193971 4.0553e-05
3:64627872 C G 0.112072 -7.6327e-06
3:64628852 A G 0.047444 4.2308e-06
3:64632256 A G 0.997254 2.7342e-05
3:64633015 A G 0.037551 1.0834e-05
3:64634918 C T 1.884663 1.0229e-05
3:64636128 A G 0.588290 -1.2231e-05
3:64639575 G A 0.381725 5.5099e-05
3:64641906 T C 1.499727 6.0754e-05
3:64642313 A G 0.563459 2.2331e-05
3:64643804 G A 0.035380 -2.5762e-05
3:64643923 A G 0.025999 2.7375e-05
3:64645688 C T 0.558289 -1.8393e-06
3:64646935 T C 0.111501 -2.2417e-05
3:64655759 C T 0.482385 2.1804e-05
3:64659130 A G 0.041290 2.5857e-05
3:64664456 A G 0.104178 -1.6717e-05
3:64665155 G A 0.051544 1.8947e-05
3:64669615 A G 0.051550 -8.8441e-06
3:64672474 T A 0.050872 -1.1610e-05
3:64677737 A G 0.310447 1.1404e-06
3:64679818 C G 0.649110 9.3620e-06
3:64682737 A G 0.350773 -2.8849e-06
3:64683215 T G 0.981220 -1.2834e-05
3:64686365 C G 0.135643 1.3838e-05
3:64689229 A G 0.141664 5.1043e-06
3:64692129 T C 0.054468 -7.0517e-05
3:64693100 G T 0.523902 -1.1931e-05
3:64693140 G A 0.062547 1.7624e-06
3:64693736 A G 0.069873 -1.1717e-06
3:64696726 C T 0.244885 -3.7364e-06
3:64697088 C T 1.049671 -1.0040e-05
3:64705365 T C 0.811138 7.8203e-05
3:64708114 T C 0.569233 4.9809e-05
3:64708223 A G 0.157423 -3.2184e-06
3:64711904 T C 0.471706 1.3451e-05
3:64727086 T A 0.463368 2.0458e-05
3:64729892 A G 1.526045 -1.6312e-05
3:64742233 T C 0.065741 -1.8380e-05
3:64746283 A G 0.897685 -4.3544e-05
3:64751449 A G 0.066689 -1.2742e-05
3:64754569 C T 0.143524 1.5599e-05
3:64754838 A G 0.064939 -2.2496e-05
3:64755337 G T 1.110644 -3.2000e-05
3:64756069 G C 0.043767 2.0645e-05
3:64787475 A G 0.109855 6.1472e-05
3:64790243 T C 0.109673 1.6167e-06
3:64791956 C T 0.111585 9.3227e-06
3:64793541 G A 1.033257 -1.4301e-05
3:64795926 T C 0.033533 3.8672e-06
3:64797355 G T 0.050998 1.3910e-05
3:64812120 C T 0.189060 4.3410e-05
3:64820899 T C 0.506174 -2.6332e-05
3:64822654 A G 0.125461 -4.7381e-05
3:64829309 T G 0.112260 7.0142e-05
3:64830316 T C 1.714104 -1.9695e-05
3:64830828 T C 0.127048 3.4996e-05
3:64832838 C G 0.036126 1.3396e-05
3:64833452 A G 0.196733 3.2429e-05
3:64837942 A G 0.168114 2.0524e-05
3:64853455 A G 0.506216 -1.7702e-07
3:64855252 G A 0.052956 -3.7027e-05
3:64855547 C T 0.117009 1.1863e-05
3:64862058 T G 0.039498 3.2785e-05
3:64862311 A C 0.169734 -2.7195e-05
3:64865061 A C 0.033601 1.2493e-05
3:64877474 T C 0.157854 -2.4290e-06
3:64878444 A C 1.322216 -7.7587e-05
3:64880163 A G 0.033484 2.5496e-06
3:64887123 C A 1.154842 -7.4006e-05
3:64889557 T C 0.185869 -1.4387e-05
3:64892468 C A 0.048210 5.3874e-05
3:64899049 G A 0.852360 -4.3804e-05
3:64899999 C T 0.042403 4.4933e-05
3:64905087 A C 0.417851 -6.0539e-07
3:64906840 A G 0.052018 -2.0896e-06
3:64907956 G A 0.154281 -1.8878e-06
3:64909110 T C 0.023143 1.7305e-05
3:64910611 A G 0.205422 -3.6403e-05
3:64913353 C T 0.101932 -4.4389e-05
3:64915184 T C 0.035009 2.3426e-06
3:64917853 A G 0.182766 -4.5903e-05
3:64920084 A G 0.080867 -9.0956e-06
3:64925257 C G 0.042770 3.6554e-05
3:64925383 A G 0.031420 2.8424e-05
3:64927025 T C 1.453964 -4.8178e-06
3:64933915 T C 0.036035 2.7371e-06
3:64936775 T G 0.153534 -3.2968e-05
3:64940173 G T 0.048710 -1.4495e-05
3:64947242 T C 0.229421 2.0066e-05
3:64947340 A G 1.598878 -3.3892e-05
3:64947722 C T 0.039596 -1.0957e-05
3:64952287 C G 0.097537 1.4816e-05
3:64955170 C T 0.198752 -8.1430e-06
3:64960213 C T 0.143576 2.0219e-05
3:64960939 T C 0.115314 -7.2720e-05
3:64970662 G T 0.024999 2.5883e-05
3:64975092 T G 0.232057 5.7733e-05
3:64975287 G A 0.063787 -5.6425e-05
3:64982049 T C 0.441900 1.3028e-04
3:64996817 G A 1.962628 -1.8930e-05
3:65000215 A G 0.257326 1.9325e-05
3:65001443 A G 0.038531 2.7232e-05
3:65002276 T C 0.151570 -1.6521e-05
3:65007049 T C 0.034977 -7.8051e-06
3:65013021 A G 0.343389 8.2970e-06
3:65015822 G T 0.084862 8.5411e-06
3:65019973 A G 1.785701 7.9012e-05
3:65023284 A G 0.035548 -1.1184e-05
3:65035332 G T 0.369086 6.8710e-05
3:65035968 T C 1.669429 -3.2859e-05
3:65038588 C A 0.030131 8.1766e-06
3:65039185 T C 0.098326 1.1518e-05
3:65048510 C T 0.265096 2.4014e-05
3:65069015 T G 0.034941 4.8680e-06
3:65070244 T C 1.451293 1.3142e-05
3:65071760 A G 0.182140 9.6458e-05
3:65077476 G A 0.215124 -4.2474e-05
3:65083700 A C 0.168212 -1.5503e-05
3:65091137 C T 0.274250 4.0307e-06
3:65092558 A G 0.581081 -2.1747e-05
3:65094139 G T 0.043880 1.0806e-05
3:65100060 C A 0.142479 -3.8445e-05
3:65100659 C T 0.131547 1.1255e-05
3:65101710 C T 0.024211 -6.1727e-06
3:65102873 C T 0.092831 -8.4070e-05
3:65102884 T C 0.361916 -2.2004e-05
3:65114380 T G 0.041586 -5.4582e-05
3:65124098 A G 0.391489 -2.6113e-05
3:65131530 C G 0.218483 2.6211e-05
3:65133962 T G 0.262545 -5.9624e-06
3:65136562 C T 0.406309 -2.8283e-05
3:65144944 A C 0.034062 -7.7077e-06
3:65145948 G A 0.045308 -6.5667e-06
3:65149360 T C 0.033468 -1.5279e-05
3:65156233 T C 0.360728 -2.1225e-05
3:65159808 G A 0.104886 1.3789e-05
3:65178258 C T 0.433211 -4.9578e-05
3:65180793 C T 0.372825 2.4088e-05
3:65185183 A C 0.029556 -1.6186e-06
3:65187875 T C 0.075241 -9.7734e-06
3:65216582 A C 0.150632 2.8511e-05
3:65217697 A G 0.033851 1.3467e-05
3:65231474 G A 0.113283 2.5112e-06
3:65236526 T C 0.081412 -9.9097e-06
3:65241916 A G 1.698635 -2.2223e-05
3:65246322 C T 0.141060 -7.1167e-05
3:65249142 G A 0.506586 -3.7342e-07
3:65249525 A G 0.321470 2.9654e-05
3:65254727 G A 0.245024 4.1876e-05
3:65266072 G T 0.194948 2.4585e-05
3:65267060 C T 0.104895 5.9675e-07
3:65268385 G A 0.062193 1.6063e-04
3:65268500 A G 0.276768 2.2981e-05
3:65272727 G A 0.896169 -3.7734e-05
3:65273354 G C 1.519683 1.4627e-06
3:65273669 T G 1.246446 -3.3156e-05
3:65275536 T C 0.842850 -7.9189e-06
3:65280407 G A 0.081775 -1.3711e-05
3:65280778 C T 0.182954 1.5379e-05
3:65282603 G A 0.163038 -3.4559e-05
3:65283093 G T 0.122387 -1.3743e-06
3:65285022 T C 0.881018 -1.0688e-05
3:65286565 T C 0.079854 4.1698e-06
3:65287963 A C 0.074501 -7.7658e-08
3:65296682 T C 0.267245 2.1799e-05
3:65300923 A G 0.025856 -4.7216e-05
3:65303595 G A 1.182036 -1.7749e-05
3:65306966 G T 1.007728 -2.1712e-05
3:65309113 C T 0.093048 2.3852e-05
3:65313312 C A 0.162454 -8.1391e-05
3:65313459 G A 0.127762 1.3964e-05
3:65314999 C A 0.464098 1.4402e-05
3:65319516 A G 0.356343 -6.2449e-06
3:65321913 T C 0.021607 9.0346e-06
3:65322224 T G 0.267566 -1.0666e-05
3:65324714 T C 0.318863 -3.3983e-06
3:65328355 T C 0.037028 6.4838e-05
3:65331593 T G 0.074998 2.4660e-05
3:65343539 C A 0.104860 -2.9077e-05
3:65345419 G A 0.082801 -5.4879e-06
3:65350694 G A 0.992979 1.9795e-04
3:65363676 A G 0.048580 7.9480e-05
3:65379467 T C 1.904563 2.3011e-05
3:65380110 G A 0.114169 -7.2173e-05
3:65383903 C T 0.545575 -3.4006e-05
3:65393681 T C 0.718762 -3.3921e-05
3:65397396 G C 0.102880 -2.2463e-05
3:65401085 C T 0.036558 9.2102e-06
3:65401156 T C 0.185019 -1.8235e-05
3:65401757 T C 0.034415 1.1344e-05
3:65404650 A C 0.194441 -3.2137e-05
3:65406094 G A 0.268044 -3.5489e-05
3:65408234 C T 0.369933 -9.3164e-06
3:65409672 G A 0.929056 4.1225e-05
3:65410488 T C 0.409906 -6.2729e-06
3:65410489 A G 0.140619 -2.3373e-07
3:65413307 T C 0.042231 -2.4498e-06
3:65414719 G T 0.605314 8.6741e-06
3:65423462 G A 0.694902 -3.6659e-05
3:65423502 C T 0.300852 8.4931e-06
3:65429876 C A 1.375552 -4.2292e-06
3:65431381 A G 0.399548 -7.9173e-05
3:65445774 A C 0.026463 -9.4499e-06
3:65450720 C T 1.215675 5.3499e-05
3:65451306 C T 0.042790 7.1542e-05
3:65469748 T C 0.061603 -4.2121e-06
3:65473834 A G 0.043335 -1.8429e-05
3:65480004 A G 0.035117 -8.4404e-07
3:65486793 C A 1.712170 1.0340e-04
3:65490193 C T 0.777573 3.4102e-05
3:65490259 T C 0.088439 -3.8712e-05
3:65490339 A G 0.043286 1.2637e-05
3:65493367 T C 0.095411 5.8745e-06
3:65493728 A T 0.736465 4.8771e-05
3:65503221 G A 1.712267 1.1954e-04
3:65511796 G T 0.068695 -1.5104e-05
3:65515689 C T 0.064355 -8.4264e-06
3:65516960 G A 0.784266 2.8400e-05
3:65520666 C G 0.021426 3.3569e-06
3:65521824 T G 0.497293 9.1798e-06
3:65522679 T A 0.048386 -3.8349e-05
3:65530833 T C 1.806562 -7.9849e-06
3:65531505 G C 0.050781 4.0292e-06
3:65558540 C T 0.326072 8.4084e-06
3:65567543 T C 1.353370 -7.9137e-06
3:65570320 A T 0.364428 7.8717e-06
3:65577148 G A 0.879930 -1.9340e-05
3:65577670 C A 0.027723 -2.6523e-06
3:65579430 T C 0.050125 -5.4957e-05
3:65579933 G A 0.026613 -5.6782e-06
3:65582041 T C 0.098965 2.3554e-05
3:65584920 T C 0.038982 -3.6079e-07
3:65591849 T C 0.105859 2.1525e-05
3:65601474 T C 0.888707 -1.2672e-04
3:65601941 A G 0.997540 -2.9342e-04
3:65603029 C A 0.556442 3.7646e-05
3:65606152 A G 0.030546 4.7356e-06
3:65609303 T C 0.035850 -4.5527e-05
3:65612393 T C 0.037152 -1.4980e-05
3:65617057 A G 1.282312 -6.3621e-05
3:65627316 G T 0.301515 4.5723e-05
3:65632059 T C 0.026798 4.3375e-05
3:65633032 G A 0.222897 1.4944e-05
3:65641243 C T 0.185966 2.2362e-05
3:65642767 T G 0.684905 -4.9906e-05
3:65648967 G A 0.573138 8.1344e-06
3:65652373 T C 1.441189 -2.2612e-05
3:65660891 T G 0.089552 -4.1866e-05
3:65663133 C A 0.348991 5.2522e-06
3:65667478 T C 0.048765 -2.6788e-05
3:65669218 A G 0.083077 3.1805e-06
3:65674181 T C 0.118577 -2.7887e-05
3:65675309 C T 0.125987 -1.1039e-05
3:65677611 T C 0.518826 -3.2076e-06
3:65687741 A G 0.272117 -1.0136e-04
3:65687816 A G 0.021916 -2.3568e-05
3:65687823 T C 0.229220 4.7313e-05
3:65690091 G A 1.979009 -9.9602e-06
3:65693959 A G 0.053696 -6.2363e-06
3:65696503 A G 0.070626 -9.6576e-06
3:65698107 T C 0.046779 -4.1067e-06
3:65699405 C T 0.647221 -4.0367e-05
3:65700413 C T 0.855233 1.3842e-08
3:65711464 G A 0.654388 -3.3881e-05
3:65713401 C T 0.332230 -2.9888e-05
3:65717714 G A 0.460255 -9.3235e-05
3:65717754 G T 0.055728 1.6192e-05
3:65718229 G A 0.173606 -1.4603e-05
3:65718274 C A 0.149947 -9.4096e-05
3:65720358 C A 0.068815 2.1425e-05
3:65721268 C T 0.883371 8.6214e-06
3:65721857 C A 0.872530 6.9874e-06
3:65724409 A G 0.046104 6.4474e-06
3:65725977 C T 0.152619 2.1530e-05
3:65727612 T A 1.188618 -3.1004e-05
3:65728243 T C 0.060350 -2.3175e-05
3:65728335 T C 1.360459 4.9932e-05
3:65733841 T C 0.351763 -4.8405e-05
3:65734943 C T 0.632271 -1.2306e-05
3:65734980 G A 0.251620 3.4024e-05
3:65736908 C T 0.426576 -1.3887e-05
3:65738226 G A 0.655073 1.6412e-05
3:65738464 G C 1.922853 1.6501e-05
3:65738593 G T 0.606132 3.8270e-05
3:65742557 A G 1.202157 -9.5825e-06
3:65754561 C T 0.733148 4.0410e-06
3:65757246 C A 0.364636 3.1208e-05
3:65758531 C A 1.100228 3.6675e-05
3:65760472 C T 0.423648 3.2086e-06
3:65766329 G A 0.327290 -2.9640e-05
3:65771317 C A 0.090919 1.8198e-05
3:65772684 C A 0.088228 -1.9863e-05
3:65775539 G C 0.039651 8.2151e-06
3:65776945 C A 0.056526 -2.7697e-05
3:65784828 G A 0.546574 3.8497e-05
3:65787151 T C 0.511938 1.3669e-05
3:65793165 A G 0.484235 4.2695e-05
3:65794451 A C 0.256878 -6.7291e-06
3:65795834 G T 0.049301 -2.5959e-05
3:65797140 A G 0.352104 5.8527e-06
3:65797760 A T 0.349520 6.1181e-05
3:65800328 A G 0.055273 -2.3151e-05
3:65804323 T C 0.090851 -5.1580e-05
3:65804401 T C 1.272987 1.7828e-05
3:65806838 C T 0.256193 -2.2679e-05
3:65810446 G A 0.020257 1.1012e-05
3:65813197 G A 0.025181 -1.8656e-06
3:65816147 C T 0.145342 -4.6382e-05
3:65820920 T C 0.155141 -2.2605e-05
3:65827668 T C 1.066231 2.9010e-05
3:65830026 A G 0.073391 -3.5963e-05
3:65831092 C T 0.601471 8.8160e-05
3:65831785 A G 0.813586 1.3129e-05
3:65832507 G A 0.069983 -8.2658e-05
3:65832619 T C 0.931240 4.9869e-05
3:65833136 T C 0.164326 3.2179e-06
3:65834076 A G 0.837063 9.0215e-06
3:65837868 C G 0.021348 1.2784e-05
3:65840591 G C 0.100575 1.2354e-05
3:65843015 C T 0.026778 3.9613e-06
3:65844286 A G 0.632702 -7.8741e-07
3:65847080 C T 0.296785 3.2931e-05
3:65848270 C T 0.063625 5.0289e-05
3:65850191 T C 0.703406 1.6857e-05
3:65853706 C G 0.177462 -2.5296e-06
3:65865168 C T 0.450699 7.5472e-05
3:65873820 G T 0.053407 -1.7172e-05
3:65874553 A T 0.219476 2.2358e-05
3:65874746 T C 0.041290 -7.7946e-06
3:65879553 A C 0.226886 1.9456e-04
3:65879837 C T 0.216626 2.9423e-05
3:65881607 T C 0.956045 1.0405e-04
3:65885663 C T 0.021228 -8.8685e-06
3:65886072 C T 0.233936 9.8124e-06
3:65886503 C T 0.337621 -2.3051e-06
3:65890390 C T 0.035766 2.9813e-05
3:65907486 G A 0.040446 2.4565e-05
3:65907658 A G 1.319107 2.0311e-05
3:65909393 C G 0.069143 3.3177e-05
3:65913289 C A 0.380070 1.8948e-06
3:65917878 C T 0.096726 1.3899e-05
3:65923551 T C 0.137909 2.8573e-06
3:65923740 T C 0.806026 1.1769e-05
3:65936076 G A 0.045279 1.8529e-05
3:65937131 C T 0.038567 4.5054e-05
3:65946152 T C 0.958038 1.4760e-06
3:65949684 T G 0.179569 -1.3459e-05
3:65950095 C T 0.057250 2.3247e-06
3:65959928 C T 0.022396 -1.6886e-06
3:65959940 T C 1.677573 3.4698e-05
3:65964714 A G 0.962352 -2.3616e-05
3:65966296 G T 1.730577 6.5929e-05
3:65972374 C G 0.134854 2.7717e-05
3:65974521 G A 0.209112 2.9345e-06
3:65975562 G A 0.071009 2.2994e-05
3:65975863 A G 0.069941 2.8139e-05
3:65978092 T C 1.583444 -4.6212e-05
3:65986180 C T 1.079085 7.0026e-06
3:65991492 A G 0.226354 -6.5938e-06
3:65994050 T C 0.958622 -6.3714e-06
3:65997587 G C 0.061804 2.0309e-05
3:66001255 T C 0.141580 3.9271e-05
3:66003251 T C 0.029131 5.2789e-05
3:66003990 T G 0.101406 1.9485e-05
3:66004598 A G 0.042605 -5.3258e-05
3:66009529 A G 0.048992 -1.1955e-05
3:66010167 T C 0.775149 6.5323e-05
3:66013566 C T 0.055883 -4.9707e-05
3:66026666 A G 0.114772 -3.3069e-06
3:66029162 G A 0.031611 -3.4555e-06
3:66031706 A G 0.053124 1.6247e-05
3:66034533 T G 0.054283 -2.1880e-05
3:66034712 G A 0.428060 -3.3697e-05
3:66041308 A G 0.029180 1.5230e-05
3:66043102 G T 0.606100 -5.8322e-05
3:66046553 T C 0.060243 -4.1793e-05
3:66057834 G A 1.584797 -1.0235e-03
3:66059246 A C 0.075430 1.2254e-06
3:66061129 T C 0.022078 3.5202e-05
3:66065606 G A 0.714481 -8.1743e-05
3:66066078 G A 0.276882 4.5853e-05
3:66069298 T C 0.143813 -3.0474e-05
3:66070408 A C 0.054601 1.6139e-05
3:66083400 T G 0.032289 -1.9848e-05
3:66083420 G A 0.113143 -2.0928e-05
3:66083747 T C 0.071859 1.0837e-05
3:66084527 G A 1.130956 -1.3574e-05
3:66094824 A G 0.202751 -9.2719e-06
3:66103272 C T 0.469944 2.4503e-05
3:66113426 G A 0.719908 -2.7840e-05
3:66119382 A G 0.792761 -2.0553e-05
3:66122600 T C 0.039463 1.6125e-05
3:66124030 T G 0.132147 2.4953e-06
3:66138195 G T 0.045013 7.8740e-07
3:66139179 G C 0.109293 -1.0953e-05
3:66139489 G A 0.034776 -1.3936e-05
3:66140620 T C 0.228626 -3.1117e-05
3:66140704 C A 0.525029 -8.3341e-05
3:66287056 A G 0.565092 -2.0305e-05
3:66298637 A G 0.674872 1.5259e-05
3:66298721 G A 0.475890 9.8363e-06
3:66303537 T A 0.584346 5.7635e-06
3:66308746 G A 0.131339 2.2440e-05
3:66319769 T C 0.064946 1.9740e-05
3:66326938 A G 0.399613 -1.9968e-06
3:66338718 T A 0.727360 2.5616e-05
3:66349071 A C 0.555978 3.8150e-05
3:66354569 G A 1.212991 3.6234e-05
3:66378719 C G 0.063560 -1.5250e-05
3:66385769 A C 0.266794 -4.1494e-05
3:66402106 A G 0.036869 -2.7297e-06
3:66413203 G C 0.038567 5.1255e-06
3:66419942 G A 0.394864 -3.2374e-05
3:66419956 T C 0.874825 -4.8214e-05
3:66422922 T G 0.066932 -3.8765e-06
3:66427259 T C 0.676060 5.4931e-06
3:66430236 T C 0.152775 -3.5291e-05
3:66430811 G T 0.413353 -2.7595e-05
3:66430870 A G 0.142979 -1.2629e-05
3:66431187 T C 0.071827 2.2194e-05
3:66431602 G A 1.149149 -1.4857e-05
3:66434643 C T 0.571668 2.1381e-05
3:66444615 A G 0.468353 -3.1370e-05
3:66446127 A G 0.054773 -6.4468e-06
3:66450259 T C 1.829263 -2.2889e-05
3:66458509 A G 0.122101 -4.6973e-05
3:66468089 G A 0.166803 1.9939e-05
3:66477828 G A 0.126279 -4.9387e-05
3:66479487 A G 0.095181 -3.3627e-05
3:66483247 A C 0.046535 3.6145e-07
3:66483329 A G 0.035496 -1.4779e-05
3:66486094 C T 0.103061 4.1346e-05
3:66489074 C G 0.051654 -8.1399e-06
3:66489414 T G 0.874818 -5.1064e-06
3:66492381 A G 0.040557 1.5766e-05
3:66502981 C A 0.945499 -5.5667e-06
3:66504049 C G 0.124296 1.3207e-05
3:66513947 T G 1.920549 3.2641e-05
3:66518859 A G 0.053563 3.2438e-07
3:66521614 T C 0.949167 3.7676e-05
3:66525302 C T 0.294727 8.0754e-06
3:66525963 C T 1.939699 6.9131e-05
3:66546646 A G 0.033607 1.9741e-05
3:66546950 A G 0.070107 4.2005e-05
3:66548271 A C 1.977717 -3.2244e-05
3:66551989 T C 0.078130 2.8587e-05
3:66567253 C T 0.088510 1.1592e-05
3:66568202 C T 1.967289 1.7832e-05
3:66568741 A G 1.060080 5.2429e-05
3:66570557 C T 0.312576 -1.3118e-05
3:66582863 A C 0.441312 -1.8509e-06
3:66586374 G T 0.136698 -4.0587e-06
3:66597428 G A 0.053576 -8.2380e-05
3:66600918 T C 0.666602 3.8429e-06
3:66621224 A G 0.076874 4.4084e-05
3:66623998 C T 0.540962 -1.1379e-05
3:66627074 G C 0.028037 -5.5217e-06
3:66629927 C T 0.034928 2.3460e-05
3:66631845 T C 0.130560 -7.3843e-07
3:66632242 T C 0.065903 2.6018e-05
3:66635261 G T 0.313735 1.6425e-06
3:66636360 G A 0.117376 -2.5320e-05
3:66637645 C T 0.669052 -3.7833e-07
3:66638644 A C 0.034782 -4.9111e-06
3:66638886 C T 0.754067 3.6611e-06
3:66645049 A G 0.156637 -1.6480e-05
3:66646841 A T 0.598014 -3.4875e-06
3:66657461 T C 0.062359 5.3582e-07
3:66658453 G A 0.050836 -3.2983e-05
3:66659032 C T 0.778398 3.5829e-05
3:66660307 T G 0.053748 1.4161e-05
3:66662483 A G 0.537697 2.8742e-05
3:66667418 T C 1.900408 1.3225e-05
3:66667665 G T 0.068487 -2.0704e-05
3:66668599 T C 0.050615 -3.3068e-05
3:66674203 G C 0.041167 1.3237e-05
3:66675933 T C 0.051265 -2.6015e-05
3:66681592 C A 0.039745 -1.3666e-05
3:66686066 C T 0.053877 -2.6446e-05
3:66686173 C T 0.088225 8.7213e-05
3:66688441 G T 0.027236 -3.0997e-05
3:66689236 G C 1.891706 2.2439e-05
3:66691030 C T 1.905167 2.8679e-05
3:66693356 C T 1.413161 -1.4533e-05
3:66694900 A G 0.048564 1.2738e-05
3:66699618 A G 0.038531 -2.2393e-05
3:66700086 T G 0.977558 -2.9008e-06
3:66700816 C T 0.057055 -1.4824e-05
3:66701616 T C 0.975552 -1.1517e-05
3:66703540 T C 0.196200 -4.5146e-06
3:66705634 C G 0.449290 -2.7422e-05
3:66710033 T G 0.093009 2.1719e-05
3:66711485 C T 1.339052 1.4973e-05
3:66713445 A C 0.084216 1.1727e-05
3:66715968 C A 0.048756 9.6400e-07
3:66716555 A G 0.336381 4.1927e-05
3:66718798 C T 0.074927 3.1702e-06
3:66721682 C T 0.527531 -2.5033e-05
3:66724110 T C 0.069720 -4.9144e-05
3:66733115 G A 0.042683 3.2514e-06
3:66734898 T C 0.954120 4.7446e-06
3:66735146 T C 0.237062 4.0241e-05
3:66743157 A G 1.755868 -6.8600e-05
3:66743392 T C 0.073505 3.8943e-05
3:66743701 C A 1.527125 -2.2472e-05
3:66746914 C T 0.693068 1.9578e-05
3:66755145 A G 0.694266 4.0336e-05
3:66761220 A G 0.065783 5.8773e-06
3:66763735 A G 0.187323 3.2121e-05
3:66765635 T C 0.583720 2.2396e-05
3:66768364 A G 0.068704 -1.9709e-05
3:66774036 G T 0.999039 -9.7037e-06
3:66774539 A G 0.039326 2.9581e-05
3:66779260 G A 0.070785 -1.9672e-05
3:66779307 A G 0.158724 -1.4005e-05
3:66788443 T C 0.072057 9.7237e-06
3:66792793 C T 0.078124 -3.3776e-06
3:66794149 C T 1.192270 1.7402e-05
3:66796331 T C 0.067419 -8.7179e-06
3:66797408 C T 0.156566 1.1901e-05
3:66797568 C G 0.041144 2.0714e-05
3:66799169 T C 0.172529 -1.5120e-05
3:66800847 T G 0.241308 1.4765e-05
3:66807053 C T 0.547227 -2.6086e-05
3:66808520 T C 0.069571 -7.1086e-06
3:66810333 G A 1.179520 -1.9544e-06
3:66811847 C A 0.937924 -7.3302e-06
3:66825224 G C 0.072586 8.7968e-06
3:66825487 G A 0.103000 3.3592e-05
3:66830900 C T 0.153842 2.6114e-05
3:66834059 T C 0.062005 -3.5170e-05
3:66836992 A G 0.104938 -9.7867e-05
3:66838437 G A 0.387331 -3.1809e-07
3:66841829 C T 0.029118 1.1822e-05
3:66845199 T C 0.075810 -1.2985e-05
3:66854561 A G 0.952871 -1.9123e-05
3:66861835 C G 0.104824 -9.0759e-05
3:66865009 A G 0.104431 -2.8602e-06
3:66866903 T G 0.301291 6.5270e-06
3:66876114 A G 0.062709 1.8063e-05
3:66877690 C G 0.272231 6.9006e-06
3:66877795 C G 0.034730 9.5693e-06
3:66878404 A G 0.193799 -3.2162e-05
3:66889980 C A 0.229691 -1.2595e-06
3:66891288 C G 0.052297 -4.1406e-06
3:66906125 C T 0.865217 2.9922e-06
3:66906996 C A 0.220048 -1.9299e-05
3:66914758 C T 1.112293 6.8451e-06
3:66933623 A G 0.036444 -8.9466e-05
3:66940242 T C 0.116460 1.8288e-05
3:66952549 A G 0.110640 1.5804e-05
3:66955660 C T 0.068263 -1.0252e-05
3:66964134 C T 1.516346 1.5553e-05
3:66980997 A G 0.021384 -6.2322e-06
3:66982355 C A 0.021922 7.7713e-06
3:66989512 T C 0.438982 5.7397e-05
3:66990499 T C 1.571921 4.3703e-05
3:66991909 C T 0.063251 1.0314e-05
3:66994687 A C 0.043455 1.4700e-05
3:67005630 A T 0.496787 7.1802e-06
3:67010845 C T 0.025155 8.3970e-06
3:67015805 T C 0.125721 -1.4691e-05
3:67047378 G A 0.605895 7.3781e-05
3:67047465 A C 0.095911 -1.3889e-05
3:67048762 C T 1.576387 4.0710e-05
3:67053926 C T 0.124844 -4.6693e-05
3:67054649 C T 0.282640 -7.3322e-06
3:67061488 A G 0.083892 2.0922e-06
3:67070430 G A 0.067195 -7.9817e-06
3:67078548 C A 0.716539 -8.4912e-06
3:67080590 C T 0.322009 6.0545e-06
3:67081996 A G 1.186317 5.3820e-05
3:67083699 C T 0.021611 -8.5583e-06
3:67084949 T C 0.059619 -3.7054e-06
3:67086969 C G 0.751896 4.4954e-06
3:67094991 A G 0.089205 -1.3752e-05
3:67095527 G C 0.151979 6.2021e-05
3:67095678 A G 0.340591 3.2870e-05
3:67101236 C A 0.040531 -1.8800e-05
3:67114926 C T 0.023464 1.2689e-05
3:67116922 T C 0.253045 8.7753e-07
3:67117006 G A 0.405618 1.4970e-05
3:67120406 G A 0.812683 1.0015e-06
3:67127674 G A 0.338835 -1.9757e-05
3:67141038 C T 0.346404 1.6218e-05
3:67155841 C T 0.038359 -5.2156e-06
3:67161664 G A 0.114396 -9.9783e-06
3:67166719 A G 1.135935 5.8334e-06
3:67179411 T G 0.021809 -9.2822e-06
3:67186041 C T 0.040897 2.8643e-05
3:67196001 C T 0.120764 -2.9125e-05
3:67212415 G A 0.887789 -2.0963e-05
3:67215737 C T 0.091000 -3.5841e-05
3:67218859 C T 0.056357 -2.6119e-05
3:67227683 T C 0.028628 -1.1910e-05
3:67240778 T G 0.031209 -3.5751e-06
3:67245758 T C 0.078822 5.8349e-06
3:67250357 C T 0.094911 9.0162e-05
3:67250477 G A 0.770387 -1.7081e-05
3:67252877 T C 0.024496 2.2120e-05
3:67255832 A G 0.039255 5.1184e-06
3:67261017 A G 1.029339 2.0999e-05
3:67266222 G T 0.106668 -2.0871e-05
3:67270889 G A 0.089991 1.4124e-05
3:67278630 C T 0.083625 -2.0317e-05
3:67280555 A C 0.038765 2.7947e-06
3:67296540 C A 0.048252 1.1594e-05
3:67300170 G C 0.233255 -1.8105e-05
3:67300242 C T 1.146234 4.3795e-05
3:67300424 T G 0.041696 -4.6909e-06
3:67309138 G A 1.521896 -7.8230e-06
3:67317284 G A 0.604535 -3.2717e-05
3:67319788 C T 0.911616 1.9517e-05
3:67322456 C T 1.520209 -1.0863e-05
3:67334317 C G 0.037298 3.8788e-05
3:67336441 C G 1.457574 -1.2766e-05
3:67336707 C G 1.058513 -3.2573e-05
3:67340025 C A 0.634303 -3.3135e-05
3:67340875 A C 0.188638 2.5930e-06
3:67341515 A G 0.039034 -2.6400e-05
3:67352876 C A 0.083505 -1.2404e-05
3:67355643 G A 1.758199 -1.6061e-05
3:67363643 T G 0.482722 -1.6744e-05
3:67365224 A G 0.360696 -4.6682e-05
3:67369238 T C 1.345674 4.1053e-05
3:67371126 T C 0.067542 1.3160e-05
3:67373977 G A 0.233492 -8.5321e-06
3:67382858 T C 0.020426 -9.7565e-06
3:67386317 T C 0.042524 3.5604e-06
3:67401224 C T 0.060791 4.2308e-06
3:67408431 C G 0.050008 -2.7335e-05
3:67411103 T C 0.534169 -2.6784e-05
3:67411166 G A 0.782965 -2.7379e-05
3:67412449 G C 0.629622 1.6653e-05
3:67416322 C T 0.232258 1.3513e-06
3:67417247 T C 0.078332 -1.5611e-05
3:67421210 C G 0.069519 -2.6913e-05
3:67422600 A G 1.873533 3.1768e-05
3:67425023 C T 1.104876 6.8137e-05
3:67426281 C T 0.226607 -5.2538e-06
3:67426600 C T 1.351685 5.5114e-05
3:67427443 T C 0.123672 8.6055e-06
3:67429795 A C 0.123656 3.4595e-05
3:67430355 C T 1.434769 2.1647e-05
3:67430475 T G 0.043848 6.9120e-06
3:67430826 G A 0.076079 -4.4292e-05
3:67430871 G A 0.047288 -1.7353e-05
3:67430895 G T 0.815884 -3.1824e-05
3:67431071 G A 1.231145 -2.1022e-05
3:67434427 A C 0.139006 -4.3535e-06
3:67435513 C T 0.176784 8.5725e-05
3:67438384 C T 0.043137 -3.5162e-05
3:67439784 A G 0.576105 8.0181e-06
3:67442072 G A 0.143800 -1.3882e-06
3:67450317 T C 0.081847 -1.5482e-05
3:67451498 C A 0.155585 -1.8530e-05
3:67451676 T C 0.165771 -2.6839e-05
3:67454461 T C 0.087676 2.1615e-05
3:67454918 C T 0.356956 2.0053e-05
3:67454943 A G 1.412372 2.2151e-05
3:67457150 G A 1.217785 6.9841e-06
3:67462680 T C 0.119242 6.2359e-07
3:67473129 T C 1.622186 -2.0681e-05
3:67475089 C T 1.578555 -1.2382e-05
3:67486539 C T 1.104194 9.4537e-06
3:67487581 C G 0.088832 3.1880e-05
3:67502760 T A 0.141826 -2.1807e-06
3:67507695 G C 1.936703 -1.6100e-05
3:67512988 T C 0.048142 3.9377e-05
3:67513491 G A 0.104824 2.1677e-06
3:67513699 T C 0.157341 9.3350e-06
3:67519105 T C 0.043867 -6.5925e-06
3:67519387 A G 1.529657 -3.1882e-05
3:67519818 T C 0.080438 3.6448e-05
3:67521729 A G 0.139239 9.8358e-06
3:67529327 G A 1.311690 -2.0000e-05
3:67529902 T C 0.029488 -8.7197e-06
3:67531388 A G 1.505404 -2.1897e-05
3:67534734 T G 0.024454 -3.3088e-06
3:67544194 C G 0.107589 4.3013e-06
3:67549137 C T 0.081100 3.8203e-05
3:67549456 G A 0.361212 2.1058e-05
3:67564351 T C 0.096927 1.4228e-05
3:67567254 G A 0.406803 -1.7283e-05
3:67577819 C G 0.114487 -2.1794e-05
3:67598199 C T 0.036146 1.2157e-05
3:67598352 C T 0.051534 9.4557e-06
3:67607202 G A 0.141710 1.9536e-05
3:67609595 T C 0.095255 -4.8252e-06
3:67613466 A C 0.095168 6.9861e-06
3:67626489 A G 0.381229 -9.1339e-06
3:67627868 G T 0.906270 9.6474e-06
3:67633826 T C 0.095307 -2.2038e-05
3:67638016 T C 0.088238 5.0650e-06
3:67639244 A G 0.028031 1.8545e-05
3:67640707 T G 0.079276 -2.9091e-05
3:67665786 T C 0.081960 -3.3256e-05
3:67666666 A G 0.039709 -3.4241e-05
3:67676119 T C 0.787379 -1.3425e-05
3:67680031 T C 0.087277 1.7334e-05
3:67681107 A C 1.512870 -8.1988e-06
3:67697169 A G 0.698242 -6.9599e-07
3:67700817 A C 0.046315 6.6522e-05
3:67701730 G A 0.169095 -2.8407e-06
3:67709038 G A 0.191072 -7.1931e-06
3:67713071 A G 0.050193 4.3017e-05
3:67721411 A G 0.032299 -2.5428e-05
3:67729032 C A 0.056393 -2.1281e-05
3:67730333 A G 0.814469 -3.3220e-05
3:67737700 A G 0.989896 -2.2853e-05
3:67742163 T C 0.044208 4.4933e-05
3:67747557 A G 0.045098 1.5716e-05
3:67751266 C T 0.044377 5.2116e-05
3:67755257 G A 0.257131 3.3529e-05
3:67765382 G A 0.024162 -1.6183e-05
3:67776404 T G 0.034091 1.6707e-05
3:67777012 G A 0.075978 -3.1749e-06
3:67777112 G A 0.101831 9.2278e-06
3:67777861 C A 0.072074 -1.5239e-05
3:67779308 T C 0.022718 9.5479e-07
3:67780897 A G 1.747958 -1.1910e-05
3:67783545 C T 1.916222 2.1391e-06
3:67800795 C A 0.076020 -4.7804e-06
3:67802866 C T 0.407147 -5.3002e-05
3:67803166 C T 0.020218 1.1920e-05
3:67803626 T G 1.312326 -3.3325e-05
3:67816222 T G 0.871137 3.2172e-05
3:67816428 G C 0.048353 -9.8622e-06
3:67819018 T G 0.026687 -1.0476e-05
3:67825101 A C 0.037983 3.5878e-06
3:67839060 T G 0.048681 1.9761e-05
3:67840973 G C 0.027028 -2.7816e-05
3:67846073 C T 1.916868 6.1422e-05
3:67847758 A G 0.061775 -6.5246e-05
3:67851315 T C 0.051687 -2.9779e-06
3:67854846 A G 0.393410 -2.1911e-05
3:67859042 T C 1.423470 1.1346e-05
3:67877008 T G 0.025405 -4.9654e-05
3:67880532 G T 0.236913 -2.1559e-05
3:67882967 C T 0.140291 -3.8092e-05
3:67883602 C T 0.380732 -2.1366e-05
3:67884869 T C 0.057734 -2.2468e-05
3:67885405 T C 0.059360 -3.9973e-05
3:67890083 T C 0.028693 3.7315e-05
3:67891359 C G 0.102997 4.7548e-07
3:67894662 T G 1.836105 2.8158e-05
3:67903553 C T 0.112422 -2.2859e-05
3:67904713 T C 1.894303 2.1035e-05
3:67905314 G A 1.793212 1.7765e-05
3:67911224 G A 0.068367 1.6387e-05
3:67911504 T C 0.235877 3.5375e-05
3:67918948 C T 0.041832 3.0766e-05
3:67921231 A G 0.068575 2.0843e-05
3:67921824 C G 0.037629 3.8104e-05
3:67925077 A G 0.046227 -3.1191e-05
3:67925886 T C 0.242285 -3.5024e-06
3:67925920 T C 0.075433 1.5352e-05
3:67944111 T C 0.092289 -1.8442e-05
3:67970468 T G 1.181072 4.1443e-05
3:67973814 C T 0.248572 5.4159e-06
3:67987930 T C 1.637428 -2.3181e-05
3:68017160 A C 0.085414 2.2766e-05
3:68022881 T C 1.752772 -9.2560e-07
3:68028075 A G 0.176605 -2.9075e-05
3:68030358 C T 1.786765 1.9807e-05
3:68032454 T C 1.630537 -2.2843e-05
3:68035337 G A 0.135422 2.1448e-05
3:68037165 A G 0.133202 -6.0630e-05
3:68039219 G A 0.167913 -5.6881e-05
3:68047050 T C 1.687245 2.8243e-05
3:68056210 G T 0.032987 8.1724e-07
3:68063730 A G 0.069941 -1.2686e-05
3:68064172 G A 0.039658 -1.0847e-05
3:68065679 A G 1.380141 6.4831e-05
3:68066369 G T 0.048373 4.8330e-05
3:68072553 G C 0.108894 -1.4894e-05
3:68073696 A G 1.452494 5.5632e-05
3:68083605 C T 0.025850 1.6277e-05
3:68084925 T C 0.026285 -3.6561e-05
3:68087128 C A 1.289625 4.4376e-05
3:68087905 G C 0.042423 -2.0568e-05
3:68088053 A G 0.030897 -5.1215e-06
3:68094041 C T 0.279553 6.9051e-06
3:68097410 T G 0.039800 -1.0965e-05
3:68104716 A G 0.056542 7.5276e-06
3:68141232 G A 0.363422 1.2063e-05
3:68152946 T C 1.876886 4.1682e-05
3:68165629 T G 0.070168 1.1735e-05
3:68166168 A G 0.029407 1.0804e-05
3:68175083 G A 1.176148 3.9951e-05
3:68177506 G A 0.197427 1.5339e-05
3:68179913 T C 0.039755 -1.8461e-05
3:68179942 A G 0.067127 2.7606e-05
3:68192810 C T 0.046032 2.5677e-05
3:68194293 A G 1.964435 -1.1979e-05
3:68194755 T C 0.083924 -2.2242e-05
3:68199125 A G 0.181133 -2.8941e-07
3:68210542 G A 0.100481 2.8952e-05
3:68223386 T C 0.542257 1.1565e-06
3:68226533 G A 1.914252 3.5407e-05
3:68226637 C T 0.064017 -9.4062e-06
3:68249669 A G 0.116785 1.0203e-05
3:68258080 G A 0.205214 1.5915e-06
3:68259135 A G 0.568328 -1.7682e-05
3:68260202 A G 0.247179 4.4387e-05
3:68263576 G A 0.096593 2.1238e-05
3:68272894 G A 0.791043 4.7030e-07
3:68277625 T C 0.064693 1.3865e-05
3:68283295 A G 1.317783 5.8682e-06
3:68284871 G A 0.058574 -2.0190e-07
3:68288626 G A 0.598495 -8.6117e-06
3:68289344 T C 0.034990 2.9264e-05
3:68290958 C T 0.051995 3.4478e-05
3:68297212 C A 0.114182 -7.3358e-06
3:68301519 T C 0.094772 1.2743e-06
3:68303849 T G 0.055023 -2.7543e-06
3:68304094 C T 0.623650 3.4889e-05
3:68306003 T G 0.152609 7.2612e-05
3:68306214 T C 0.063027 -1.5661e-06
3:68308222 T C 0.526249 -7.5720e-05
3:68312116 G C 0.304848 -9.1470e-05
3:68312413 C A 0.231720 5.3282e-06
3:68313606 G T 0.075628 -1.1433e-05
3:68320679 A G 0.130739 2.2461e-06
3:68321174 A G 0.755320 3.5453e-05
3:68321224 A G 0.038070 3.7448e-06
3:68322450 T C 1.273763 6.6772e-06
3:68323423 G A 0.689566 6.0474e-06
3:68328377 C T 0.071152 2.6098e-05
3:68328441 C A 0.254323 -1.1528e-06
3:68328674 C T 0.439569 5.5091e-07
3:68329070 C T 0.044805 -8.8741e-08
3:68329124 C T 0.031017 -3.7490e-05
3:68330052 T C 1.356009 6.4631e-06
3:68332557 A G 0.251652 6.9207e-06
3:68333298 A G 0.602588 -1.8016e-05
3:68336071 A C 0.044429 -2.7542e-05
3:68336478 T C 0.102166 2.6425e-05
3:68337818 A C 0.777489 7.5947e-05
3:68342506 G A 0.205286 -2.5168e-05
3:68344674 G C 1.131810 4.1030e-05
3:68346621 T C 0.064251 -2.4351e-06
3:68353956 A C 1.547295 1.2206e-05
3:68359621 A G 0.048525 -3.3593e-05
3:68374018 T G 0.371855 1.6461e-05
3:68376852 T C 0.234634 -2.3272e-05
3:68394263 T C 1.102854 -3.8467e-05
3:68397633 G A 0.083707 -1.7790e-05
3:68397858 A G 0.069026 2.7478e-06
3:68407029 G A 0.942825 -3.1914e-05
3:68412580 A G 0.163421 -8.3784e-06
3:68416501 C A 0.053871 -1.9989e-05
3:68423737 A G 0.088046 -5.0400e-06
3:68427563 G A 0.032783 -6.5501e-06
3:68433670 A G 0.074537 3.0822e-07
3:68435204 C T 0.074544 1.0863e-06
3:68465791 G T 0.349501 -5.4054e-05
3:68465899 G C 0.034185 -1.0177e-05
3:68467924 C T 0.022364 1.0886e-05
3:68471476 G A 0.067062 2.9117e-05
3:68472665 A G 0.070077 1.7306e-05
3:68474544 T C 0.068935 3.5949e-06
3:68485037 C G 1.942520 6.5637e-06
3:68486381 T C 0.126818 7.9555e-06
3:68492075 A G 0.504025 -3.4821e-05
3:68493063 G A 0.840104 4.7877e-05
3:68493759 C A 0.357930 2.4788e-05
3:68508409 A C 0.085232 4.7009e-05
3:68516584 G A 0.087582 1.7330e-05
3:68517575 A G 0.027878 5.1221e-06
3:68522376 T C 0.032484 -2.3532e-06
3:68524270 T C 0.049645 2.3216e-05
3:68531928 A G 0.021750 2.2795e-05
3:68535874 A C 0.048889 1.1448e-05
3:68537795 C T 0.519342 -1.0551e-04
3:68541109 G A 0.105746 1.7009e-05
3:68545254 C T 1.820376 1.8523e-05
3:68546259 A T 0.041543 -8.5076e-06
3:68547065 G A 0.055776 -5.3116e-05
3:68547222 T C 0.529410 1.6380e-05
3:68550635 C A 0.465325 1.0672e-06
3:68553116 A G 0.044857 -1.8904e-05
3:68554434 T C 1.523909 -4.1477e-05
3:68581012 A C 0.540988 2.7143e-05
3:68585699 T C 0.052342 -1.5919e-05
3:68588552 C T 0.663853 2.5599e-05
3:68595146 G T 0.672081 2.3535e-05
3:68599259 A G 0.159610 2.6041e-05
3:68600188 A G 0.059366 8.7285e-06
3:68603790 A G 0.083710 -2.1963e-05
3:68604028 A C 0.047490 -1.3635e-05
3:68604623 C T 0.144144 -1.5666e-06
3:68612054 A G 0.600241 -2.1846e-05
3:68642837 A G 0.073979 5.2606e-05
3:68643997 T C 0.030929 -2.7578e-05
3:68646899 G A 0.648782 8.7047e-06
3:68668739 A G 0.677926 -1.4003e-05
3:68683534 A G 0.030485 -1.7466e-05
3:68702095 G A 0.796331 2.0896e-05
3:68707035 G A 0.053864 4.5583e-06
3:68709599 T G 0.685600 1.0716e-05
3:68712263 C A 1.962504 2.1548e-06
3:68720792 A C 0.027547 -1.6806e-05
3:68728708 T C 1.644167 -9.3642e-06
3:68748264 T C 0.837637 2.6498e-06
3:68752770 A G 0.065043 3.6425e-05
3:68756820 A G 0.021588 -3.3208e-05
3:68766552 G A 1.313878 1.1046e-05
3:68774944 A G 0.159136 2.8018e-05
3:68780076 G A 0.069055 1.3720e-05
3:68785278 G A 0.171146 2.8855e-05
3:68787911 A C 0.332934 -2.0216e-06
3:68814067 A G 0.034659 -2.4926e-05
3:68817790 C G 0.075647 4.8750e-06
3:68836406 A G 0.126097 3.3087e-06
3:68852747 C T 0.039271 -2.1272e-05
3:68866423 C T 0.363909 1.3939e-05
3:68871463 G A 0.799573 2.8678e-05
3:68871989 G C 0.035516 -2.6436e-05
3:68885226 G A 0.915115 2.7511e-05
3:68886089 C T 0.048369 1.5295e-05
3:68899476 C G 0.134062 -1.7039e-05
3:68904164 G A 0.029868 3.2118e-05
3:68905287 C G 0.024217 1.4469e-05
3:68907118 A G 0.750857 2.8813e-05
3:68925972 G A 0.151664 4.8880e-06
3:68934283 C T 0.122063 -1.9157e-05
3:68937274 A G 0.122647 1.4565e-06
3:68940053 C G 0.066663 -2.9242e-06
3:68940290 G A 0.045779 -5.3900e-06
3:68945717 G A 0.287447 6.1139e-06
3:68947353 T C 0.805065 2.0886e-06
3:68955591 C T 0.828929 4.1786e-07
3:68961569 A G 0.046149 1.7770e-05
3:68964260 C T 0.436122 -8.4290e-06
3:68965300 G A 0.044744 -5.7074e-05
3:68970862 A G 0.059412 -1.4589e-05
3:69001402 G A 0.234069 2.1557e-05
3:69004258 G A 0.073086 8.5019e-06
3:69009200 T C 0.073193 -1.1447e-05
3:69016794 T C 0.048697 4.0473e-06
3:69025629 C T 0.328033 2.7188e-05
3:69028275 A C 0.657922 -1.9236e-05
3:69031963 C T 0.020517 1.0683e-06
3:69035256 A G 0.619885 -6.7439e-06
3:69040601 C T 1.098323 -3.0376e-06
3:69040791 A G 1.637944 -1.0336e-05
3:69044129 T C 0.539797 -1.0828e-05
3:69060303 C T 0.046334 1.0638e-05
3:69060854 T C 0.512347 -1.6069e-07
3:69082708 G C 0.285581 3.0528e-06
3:69106211 A G 0.357323 -1.3123e-05
3:69106304 T C 0.715555 -2.7510e-05
3:69114005 G A 1.052998 1.9424e-05
3:69120140 A G 0.417786 1.2467e-05
3:69130339 C T 0.090818 5.2155e-06
3:69132667 G A 0.104756 7.0173e-06
3:69137679 G A 0.052261 7.9881e-06
3:69152546 A C 0.042053 -1.2572e-05
3:69153225 G A 0.051274 -7.5345e-06
3:69157381 T C 0.031072 -7.7085e-06
3:69161684 G A 1.856109 1.5745e-05
3:69165055 G A 0.052975 3.5085e-06
3:69165081 C T 0.038697 5.3932e-05
3:69167851 T G 0.042063 -5.2876e-05
3:69168628 T C 0.039927 -1.5281e-05
3:69169485 C T 0.062060 2.2136e-06
3:69171290 T C 0.079091 3.1973e-05
3:69181255 G A 0.034643 9.2231e-06
3:69181552 T C 0.307766 7.8760e-06
3:69185601 T C 0.300593 -5.1195e-06
3:69187535 T C 0.252168 1.5609e-06
3:69194380 A G 0.085213 2.8558e-05
3:69195553 A C 0.073648 3.4384e-05
3:69217757 C A 1.075241 -3.0112e-05
3:69220079 T C 0.029092 -1.9500e-05
3:69224770 A G 0.180737 3.5360e-05
3:69227379 G A 0.219957 -1.9577e-05
3:69227497 G A 0.037366 -1.2224e-05
3:69230592 G T 0.032637 1.1349e-05
3:69246688 C T 0.044504 1.0378e-05
3:69247310 T C 1.896708 6.7129e-06
3:69250321 C A 0.048541 -1.4524e-05
3:69252899 T C 0.188212 -1.9895e-06
3:69257716 C G 0.085940 1.4772e-05
3:69258871 G A 1.586037 1.5008e-05
3:69262069 C T 0.062644 8.6945e-06
3:69262348 C T 0.034808 1.3682e-05
3:69263132 C T 0.069182 1.7955e-05
3:69271032 A G 0.217441 -4.8186e-06
3:69274314 C T 1.239720 9.6820e-06
3:69277309 A G 1.470794 2.4617e-05
3:69281855 T C 0.079497 -1.1896e-05
3:69285021 T C 0.114805 -9.2714e-06
3:69286048 A G 1.706775 8.7282e-06
3:69290814 A G 0.040810 -7.8451e-06
3:69292393 T C 0.078124 -1.3447e-05
3:69293371 A G 0.069782 -1.2535e-05
3:69297931 C T 0.426586 3.1235e-05
3:69299233 G C 0.425817 3.0846e-05
3:69304150 A C 0.469859 -1.3664e-05
3:69306467 C T 0.059470 -1.4737e-05
3:69307885 G A 0.473404 -1.3017e-05
3:69319552 C T 0.023432 2.8780e-06
3:69322062 C T 0.032176 1.1791e-06
3:69323185 G A 0.507524 2.4232e-05
3:69334517 C T 0.338374 -6.2984e-06
3:69340179 A G 0.070525 8.0251e-06
3:69340308 A G 0.059425 -2.0346e-05
3:69341552 A G 0.032562 -1.7540e-05
3:69341874 G A 0.028774 2.0262e-05
3:69343376 C T 1.664583 -6.8613e-05
3:69347922 C T 0.857375 1.1906e-05
3:69359093 A G 0.061573 -7.0842e-06
3:69362176 C T 0.362692 -7.4344e-06
3:69365265 T C 0.061826 2.2071e-05
3:69367029 T C 0.076894 -9.0397e-05
3:69367724 A G 0.046805 1.2706e-05
3:69369296 A C 0.676222 -7.4670e-06
3:69371649 C T 0.036068 -5.4027e-05
3:69382821 C T 0.204464 -4.2766e-05
3:69389842 A G 1.240766 -8.0658e-06
3:69400627 G A 0.057389 -4.4736e-06
3:69401238 A G 1.289989 -1.9140e-05
3:69402086 G A 0.781420 7.4862e-06
3:69403918 C T 0.510403 -2.7761e-05
3:69414157 A G 0.293965 -2.9098e-05
3:69422342 C T 1.609095 -7.3426e-06
3:69426004 G A 1.344460 2.6621e-05
3:69433755 T G 0.041005 -1.3476e-05
3:69434145 C A 0.291125 2.4000e-06
3:69434867 G T 0.120290 1.7602e-05
3:69436756 T C 0.068824 -1.1941e-05
3:69441379 A G 1.065449 -4.8553e-05
3:69442637 A G 1.358787 -5.0027e-05
3:69474502 T C 0.624143 -1.3975e-05
3:69493804 C A 0.042303 1.4327e-05
3:69493951 C T 0.054238 -2.4251e-05
3:69507668 A G 0.078312 -4.6275e-05
3:69511213 C T 1.959245 1.7865e-05
3:69512024 G A 0.683363 1.7626e-05
3:69513028 G T 0.587543 -1.0884e-05
3:69513731 T C 0.521338 5.3364e-06
3:69520748 T G 0.164716 -8.6547e-07
3:69521765 G A 1.099644 -6.4390e-06
3:69522827 A G 0.832824 -1.8855e-05
3:69522891 A G 0.030576 -8.8019e-06
3:69523118 G A 0.266151 1.3469e-05
3:69523299 C T 0.021653 -1.1427e-05
3:69532062 T C 0.023130 -2.4715e-05
3:69536375 A C 0.340633 1.1513e-05
3:69540938 C G 0.091117 -1.5152e-05
3:69546846 T C 1.475968 2.1157e-05
3:69559644 A G 0.184347 -9.2449e-06
3:69565025 G A 1.016005 -1.8309e-05
3:69566911 C T 0.445830 -2.1531e-05
3:69572253 A G 0.617054 -2.0176e-05
3:69573773 T C 0.035811 2.4561e-05
3:69580163 G A 0.398234 7.9126e-06
3:69588295 T C 0.339491 -3.8105e-05
3:69596136 G T 0.273753 -8.0943e-06
3:69597700 T C 1.364909 -3.2099e-05
3:69600026 T C 0.128080 -3.1843e-05
3:69600295 G A 0.209281 -3.5677e-05
3:69603877 T C 0.085959 8.2770e-06
3:69613052 G A 0.773146 9.9743e-06
3:69614326 T G 0.106781 2.6670e-06
3:69619272 C T 0.115136 -2.5600e-05
3:69622609 A G 1.070055 3.8327e-05
3:69632417 C T 0.310041 2.9760e-05
3:69637726 A G 0.553348 8.9761e-06
3:69638365 A G 0.037200 -1.9069e-05
3:69639658 C T 1.384488 1.9503e-05
3:69642255 C A 0.453075 2.1374e-05
3:69642952 A G 0.403531 9.5171e-06
3:69652098 C T 0.083966 2.5042e-05
3:69656759 T C 0.045013 1.5357e-05
3:69664486 C T 0.079578 3.1469e-06
3:69688931 G A 0.254723 -2.0556e-06
3:69689895 T C 0.598358 1.4132e-05
3:69697556 C T 0.029787 1.1840e-05
3:69700225 A G 0.023178 4.4051e-05
3:69701806 C T 0.557195 -4.5144e-06
3:69707747 T G 0.193007 -7.7001e-06
3:69718557 A G 0.106187 -9.5219e-06
3:69722059 C A 1.518157 -1.9523e-05
3:69723520 C T 0.031611 -2.6895e-05
3:69726283 T C 0.076780 -3.8444e-05
3:69728152 C A 0.096852 2.1291e-05
3:69735401 T A 0.344476 -1.2872e-05
3:69735658 T C 0.335859 -1.5756e-05
3:69738461 A G 0.030702 -9.4491e-06
3:69741277 C G 0.412035 -4.6785e-05
3:69743296 T C 0.363036 4.6356e-06
3:69755567 A C 0.106385 -3.7863e-05
3:69759286 A G 0.332405 8.8701e-06
3:69760502 T C 0.083723 2.7109e-05
3:69761636 G A 0.025168 3.1621e-05
3:69761909 G A 0.035350 -1.3239e-05
3:69769329 G A 0.227477 -6.2729e-06
3:69777754 T C 0.028833 -2.5559e-05
3:69777763 T C 0.175554 1.2762e-05
3:69780498 C T 0.062395 -5.1895e-06
3:69780690 C T 0.032023 3.6506e-06
3:69783894 A G 0.958995 -1.7191e-05
3:69787714 G A 1.884445 -4.8723e-05
3:69788068 C T 0.037210 -1.3121e-05
3:69791738 A G 0.465383 -1.4166e-05
3:69796492 G A 0.458674 -1.7493e-05
3:69810826 A C 0.108252 1.9676e-05
3:69811127 C T 0.092350 -1.6217e-05
3:69836431 A G 1.187667 1.3509e-05
3:69844114 C T 0.043955 7.9825e-05
3:69845631 A C 0.050208 -1.0986e-05
3:69849947 T C 0.123436 -2.9038e-05
3:69850036 G A 0.042579 1.2705e-05
3:69856302 T G 0.069694 2.4959e-06
3:69860488 A G 0.431331 -2.7679e-05
3:69866544 T C 0.240931 -1.0148e-04
3:69867056 C T 0.048525 -7.6275e-06
3:69869321 G A 0.038161 1.6420e-05
3:69874832 G C 0.021754 -3.7414e-06
3:69875659 A G 1.297876 9.5453e-06
3:69879323 A G 0.864630 3.4199e-05
3:69901256 A G 0.059853 9.0958e-06
3:69909099 A G 0.074729 -1.6692e-05
3:69910730 A G 0.094249 1.4405e-05
3:69910818 G A 0.034214 -2.7954e-05
3:69912774 G A 0.069169 3.3290e-05
3:69941473 A G 0.639467 -3.5557e-05
3:69944306 A G 0.034422 1.3139e-05
3:69947126 C T 0.027947 -2.0311e-06
3:69948168 C T 0.057282 6.1448e-06
3:69951749 G T 0.032578 3.2663e-05
3:69966933 T C 0.398016 4.7723e-06
3:69980177 A G 0.058324 1.3232e-06
3:69980609 C T 0.403829 1.4199e-05
3:69992942 G T 0.032702 -1.0564e-05
3:69994529 A G 0.463978 -1.9029e-05
3:69994976 G T 0.031773 -2.8422e-05
3:69995109 T C 0.026996 -1.5163e-05
3:70004208 T C 0.140625 3.5363e-05
3:70005712 C T 0.061171 -1.6612e-05
3:70007368 C T 0.020595 2.1460e-05
3:70015647 C T 0.241103 -1.9719e-06
3:70016857 A G 0.020812 2.4593e-05
3:70016904 T C 0.538768 -2.9413e-06
3:70029694 A G 0.026080 -9.1196e-06
3:70036761 C T 0.060843 -1.2472e-05
3:70040957 A G 0.036658 2.0092e-05
3:70044593 T C 0.025548 5.7002e-06
3:70054122 G T 0.102724 1.2099e-05
3:70054531 A G 0.632426 1.0896e-05
3:70061515 A C 0.034114 -1.3597e-05
3:70062552 A G 0.707444 2.0324e-05
3:70069179 T C 1.946174 -1.7645e-05
3:70076253 A G 0.078319 1.8621e-05
3:70076289 A G 0.910165 -2.8906e-05
3:70082008 C T 0.064930 -1.5988e-05
3:70082412 G A 0.792491 3.2917e-05
3:70082964 T G 0.050161 4.1177e-06
3:70084171 A G 0.028433 -1.0739e-05
3:70084537 T C 0.154401 -2.9504e-04
3:70092409 C G 0.041459 -1.2006e-05
3:70112668 T C 0.076111 -1.3702e-05
3:70122626 T C 0.043984 -2.9268e-05
3:70132743 A G 0.102039 -7.1787e-06
3:70141710 C T 0.079971 -2.1364e-05
3:70143459 C T 0.161220 9.6792e-06
3:70157806 G A 0.219924 3.1377e-05
3:70161569 A G 0.045961 -1.4942e-05
3:70169870 G T 0.122452 -1.1582e-06
3:70170792 C T 0.286146 -7.8482e-06
3:70192884 G T 0.229639 -1.3659e-05
3:70221339 G A 0.065721 1.7925e-05
3:70221772 G A 1.248981 4.2842e-05
3:70224392 G A 0.061836 -2.4902e-06
3:70229761 G A 1.218389 5.7456e-05
3:70238350 T C 0.393326 -1.5534e-05
3:70239469 G C 0.265307 -2.3125e-05
3:70245178 T C 0.080084 -1.5228e-05
3:70248282 T G 1.846369 -4.9336e-07
3:70254737 T G 0.481375 -1.2546e-06
3:70267379 C T 0.073515 8.1626e-06
3:70272265 T C 0.063443 2.8589e-05
3:70284528 G C 0.072301 1.1527e-05
3:70285244 C A 0.086631 -1.9248e-05
3:70286279 G A 0.532429 -3.9084e-06
3:70287207 A G 1.920383 7.4962e-06
3:70301392 G A 0.030089 -6.4850e-05
3:70304113 C T 0.029365 9.4596e-06
3:70304960 A G 0.053692 2.3422e-05
3:70305941 G C 0.504606 1.6990e-05
3:70308163 T G 0.302534 1.2479e-05
3:70310549 T C 0.289028 -6.6130e-07
3:70312784 C T 1.019926 2.3132e-05
3:70313061 T C 0.031822 -1.4873e-05
3:70313558 C T 1.233196 2.0204e-05
3:70313745 C T 0.027093 1.9267e-05
3:70316415 A G 0.108287 -2.0785e-05
3:70317202 T C 0.168455 -4.6696e-05
3:70320864 G T 1.786048 9.6385e-07
3:70321518 G A 0.059454 6.1983e-06
3:70323379 C T 0.212835 -1.8996e-05
3:70324215 C A 1.398019 1.6749e-06
3:70326288 A G 1.820597 4.3308e-06
3:70327391 A T 0.038603 1.4704e-05
3:70327750 G A 1.427965 6.5631e-06
3:70331277 A G 0.034867 2.4492e-06
3:70331856 C T 0.811755 2.2339e-05
3:70332780 T G 0.040151 9.2798e-06
3:70346310 G A 0.650795 2.7005e-05
3:70351851 G C 0.075206 1.9495e-05
3:70351922 T C 0.045390 -3.4991e-05
3:70352157 C T 0.094191 2.3719e-05
3:70368592 G A 0.162807 2.5257e-05
3:70369962 C A 0.222135 2.5441e-05
3:70373502 T C 1.571590 -3.1938e-05
3:70382953 T C 0.253746 9.2224e-06
3:70383598 A G 0.026875 1.6066e-05
3:70393769 C A 0.156494 5.9280e-06
3:70394354 T G 0.068094 2.2018e-06
3:70399947 G A 0.027680 2.5346e-06
3:70404908 C T 0.084453 4.4437e-05
3:70412547 T C 0.611591 -1.2950e-05
3:70427153 G T 0.165959 2.1912e-05
3:70428640 A G 0.045416 -7.1194e-06
3:70430309 T C 1.062106 -7.5665e-07
3:70434759 G T 0.080341 -2.2924e-05
3:70434798 G A 0.035707 -3.6792e-07
3:70438588 C T 0.154774 6.6928e-06
3:70442904 G A 0.287778 2.1166e-05
3:70444208 T G 1.599222 4.1452e-05
3:70444705 A G 0.166686 3.4559e-06
3:70447137 C T 0.063644 -5.0987e-06
3:70447447 T C 0.049200 4.1627e-06
3:70449145 T G 0.484147 5.7147e-06
3:70451450 A G 1.283094 1.7393e-05
3:70452658 A G 0.099793 -2.1968e-05
3:70453579 G A 0.480428 -5.3189e-07
3:70460232 G A 0.037346 -1.1586e-05
3:70463330 G A 0.667303 2.6712e-05
3:70472800 G T 0.505492 -1.7109e-05
3:70474271 A G 0.043111 9.7575e-06
3:70476561 C T 0.034221 1.2529e-05
3:70479629 G A 0.388817 1.3632e-05
3:70505512 T C 0.062722 -7.4350e-07
3:70508856 A G 0.134322 -1.3832e-05
3:70524412 G A 1.362169 -9.0229e-06
3:70524962 A G 0.195438 -2.1564e-05
3:70526276 A G 0.025678 -1.0372e-05
3:70534184 C G 1.482008 -1.0696e-05
3:70544034 A G 0.418715 4.0771e-05
3:70546121 T G 0.038664 2.4183e-05
3:70555491 T C 0.045838 1.3855e-05
3:70568146 A G 0.028797 1.7056e-05
3:70580336 G C 0.047506 -1.3700e-05
3:70588514 G A 0.147412 -4.4063e-05
3:70590105 C T 0.026359 3.3740e-06
3:70592215 A G 0.469791 -7.1649e-06
3:70595467 C T 0.084346 -4.2367e-06
3:70595849 G A 0.573778 6.5028e-06
3:70597979 A G 1.438414 -1.1944e-05
3:70599188 A G 0.915891 1.2857e-05
3:70603959 A G 0.246816 6.6640e-05
3:70604729 G A 0.040287 -1.0836e-05
3:70606921 G A 0.414872 4.0068e-05
3:70607364 A G 0.031345 -4.6492e-06
3:70610169 G A 0.044293 -1.4062e-05
3:70615363 C A 0.460307 -4.4521e-05
3:70621371 G A 0.165313 -1.9163e-05
3:70624977 T C 0.487883 1.1197e-05
3:70626137 T C 0.048119 8.2356e-06
3:70626360 T C 0.310690 5.1883e-05
3:70626905 C T 0.248007 5.6234e-05
3:70631640 C T 0.163891 -2.0148e-05
3:70638055 G T 0.171441 1.2738e-05
3:70638885 G A 0.423681 -6.3693e-05
3:70639463 A G 1.578633 -6.7034e-05
3:70643597 T C 0.479727 -1.2989e-05
3:70656082 C A 0.678167 -4.1657e-07
3:70666199 G A 0.559304 -1.5601e-05
3:70668601 A G 1.120469 -3.4031e-07
3:70684583 T C 1.141187 -2.5314e-06
3:70687550 C A 0.033422 -5.3971e-06
3:70695579 C T 0.601192 1.5457e-05
3:70702374 G A 0.170068 -2.4462e-05
3:70715123 C T 0.034503 1.6073e-05
3:70724106 A G 0.032007 1.4189e-05
3:70724170 G C 0.110666 7.6053e-05
3:70741534 T C 0.056221 -3.1010e-05
3:70744064 T C 0.024493 -7.7372e-06
3:70757489 T C 0.029875 -3.4358e-06
3:70771759 T C 0.287110 1.5071e-05
3:70776255 C T 0.035597 1.1296e-05
3:70780170 A C 0.024474 -2.0532e-05
3:70782197 G A 0.279384 4.8277e-05
3:70782806 T C 0.022399 4.2333e-05
3:70783491 T C 0.266729 1.5640e-05
3:70784519 T C 0.028482 3.6407e-06
3:70785932 G T 0.052310 -1.6176e-05
3:70792865 G A 0.043627 -6.2529e-06
3:70826231 A G 0.805484 1.8156e-05
3:70828701 T C 0.080032 2.8433e-05
3:70857372 A G 0.073761 8.2452e-06
3:70866845 C T 0.060366 6.3288e-06
3:70874456 A G 0.111543 -1.0667e-05
3:70876266 T C 0.023656 1.7770e-05
3:70881429 T C 0.047688 3.2641e-06
3:70883177 G A 0.426764 2.1346e-04
3:70884086 T C 1.520017 -1.5332e-04
3:70884793 A G 0.037609 2.3860e-05
3:70886431 C A 0.033442 -8.7770e-06
3:70889671 T C 0.036399 4.0691e-07
3:70890288 C G 0.559697 -4.1168e-07
3:70913142 G A 0.171821 4.1586e-05
3:70914521 T C 0.030861 2.2892e-05
3:70922851 C A 0.051106 1.4456e-05
3:70927234 T C 0.600984 -1.9024e-05
3:70927287 C A 0.048785 9.6098e-06
3:70930798 T C 0.023221 -2.6955e-05
3:70931324 T C 0.138804 -5.4837e-05
3:70950691 G A 0.596291 3.2317e-05
3:70955186 A G 0.620037 1.4386e-05
3:70975674 C T 0.067455 7.7198e-06
3:70976498 A C 0.051709 -1.9432e-05
3:70982111 C T 0.092487 5.0629e-06
3:70982936 T G 0.024577 3.6339e-05
3:70988233 A G 0.089510 -6.0362e-06
3:70994006 C T 0.846722 -8.2560e-06
3:71012580 G A 0.172798 -1.0770e-05
3:71012857 C G 0.047772 -9.2453e-06
3:71018113 T C 0.098089 7.8563e-06
3:71018517 G C 0.621634 9.2741e-06
3:71019750 C T 0.995696 -5.5882e-06
3:71020490 A G 0.499929 7.0563e-06
3:71020900 G T 0.209116 -1.9035e-05
3:71023804 A G 0.051949 -3.1828e-05
3:71024696 T C 0.217032 -5.6642e-06
3:71028822 C T 0.064517 5.8884e-05
3:71039394 C T 0.092078 -5.1866e-06
3:71047352 G A 0.120044 -4.0483e-06
3:71047396 C A 0.332665 -1.0576e-05
3:71047520 C T 0.106882 -6.6507e-05
3:71047711 T C 0.398383 1.0134e-05
3:71052376 T C 0.108641 5.2077e-06
3:71055582 C A 0.063310 -1.4382e-05
3:71059992 A C 0.030650 -1.2361e-06
3:71060640 T C 0.996443 2.1697e-05
3:71069781 G A 0.156968 2.0653e-05
3:71072600 T C 0.040670 -9.5172e-06
3:71092731 C T 0.051047 -2.7739e-06
3:71101580 G A 0.025334 5.0123e-05
3:71116697 T G 0.319678 1.0489e-05
3:71118199 G A 0.039998 4.4577e-06
3:71126266 C G 1.451478 2.2908e-05
3:71130287 T C 0.035665 -5.9020e-06
3:71135293 G A 0.049872 3.7174e-05
3:71139799 C A 0.418484 6.3498e-07
3:71145830 C A 1.598121 3.0259e-06
3:71155119 C T 0.083843 -1.3198e-05
3:71156219 A G 0.056114 -8.6543e-06
3:71156779 C T 1.972612 4.5051e-06
3:71164421 T C 0.576352 1.5936e-05
3:71168686 C A 0.199722 -3.3774e-05
3:71170319 G A 0.061064 -2.3554e-06
3:71174872 G T 0.700975 1.8449e-05
3:71176594 G T 0.845583 -1.7212e-05
3:71177701 A G 0.416852 -3.4315e-06
3:71185505 T G 1.976299 2.2213e-05
3:71189594 C G 0.444136 -9.4515e-06
3:71192476 C A 0.026116 -2.5579e-05
3:71195778 A C 0.997825 2.4625e-05
3:71199965 G A 0.816624 1.3758e-05
3:71206887 T C 0.440446 9.3555e-06
3:71208815 C T 0.623004 -3.5054e-06
3:71209630 G A 0.050940 2.1089e-05
3:71211110 G A 1.136893 1.0591e-05
3:71224718 C G 0.236971 -1.3321e-05
3:71224833 C A 0.121491 1.3415e-05
3:71230514 A G 0.792335 -4.9550e-05
3:71233545 A G 0.361614 -3.9655e-05
3:71243585 T C 0.030654 -1.7879e-05
3:71244456 T C 0.072703 -9.6846e-06
3:71246228 G T 0.387977 -3.6110e-05
3:71246918 T C 0.281514 -3.0257e-05
3:71247304 G A 0.251402 -4.3641e-05
3:71250901 C A 0.136883 -2.1218e-05
3:71251876 G A 0.371543 -5.0227e-05
3:71252191 T C 0.069237 -1.7601e-05
3:71252356 G A 0.023214 2.1381e-06
3:71261097 C T 0.026285 -8.5443e-06
3:71261316 C G 0.092775 2.0685e-05
3:71264033 A G 0.983041 -2.8735e-05
3:71267832 A G 1.625286 -2.0761e-05
3:71269560 A G 0.067650 -2.5090e-05
3:71271030 T G 0.024762 -1.0287e-05
3:71277434 A G 0.033124 3.0648e-05
3:71278293 A G 0.138464 -6.0668e-06
3:71279122 C T 0.621420 -2.9201e-06
3:71279698 G C 0.076280 7.9530e-05
3:71282847 G A 0.278622 -1.8298e-05
3:71283035 G A 0.053157 3.9149e-05
3:71287528 G A 0.130200 -5.0523e-05
3:71291620 G A 0.166796 1.3055e-05
3:71292039 G A 1.511305 -2.2340e-05
3:71299504 C G 0.056967 2.0108e-05
3:71300567 G A 0.639106 1.8502e-05
3:71302616 C T 0.481995 1.8310e-05
3:71310697 C T 0.037561 5.3143e-06
3:71319746 C T 0.127006 1.2887e-05
3:71326733 G A 0.286613 2.6519e-05
3:71327991 G C 0.167653 2.6547e-05
3:71330775 G T 0.865269 2.8406e-06
3:71331646 T C 0.516434 -1.6660e-05
3:71335191 C T 0.051067 -8.4800e-06
3:71339181 G T 0.206454 9.9016e-06
3:71348099 A G 0.412275 -3.4762e-05
3:71348583 T C 0.039732 3.9747e-05
3:71349375 T C 0.087053 8.4805e-06
3:71350027 T C 0.631693 -2.7077e-05
3:71352123 C T 0.247124 -3.3769e-05
3:71352440 C T 0.138921 1.5837e-06
3:71358223 A G 0.076988 8.6871e-07
3:71364618 C A 0.363617 1.8232e-06
3:71368545 T C 0.125201 -3.4604e-05
3:71370457 A G 0.432597 9.3996e-06
3:71371734 C A 1.451653 -3.2834e-05
3:71379806 C T 1.346336 -3.1186e-05
3:71386049 T C 0.908909 -6.0005e-05
3:71388558 G A 1.005080 -6.5130e-05
3:71389229 G T 0.086212 2.6394e-05
3:71392348 T C 0.062576 -1.3897e-05
3:71394020 T C 0.964708 -5.5795e-05
3:71397385 C T 0.999990 -7.1149e-05
3:71399202 T C 0.075229 -1.9170e-06
3:71402254 G A 0.617986 9.7270e-05
3:71408092 C T 0.042423 -1.5975e-05
3:71417200 T C 0.334755 3.8669e-05
3:71421814 T G 0.673444 -2.9032e-05
3:71422212 T G 0.105317 -3.6067e-05
3:71432595 G A 0.336751 1.7369e-05
3:71432608 G A 1.484560 -5.9219e-05
3:71434538 A G 0.362961 -7.7138e-05
3:71434645 A G 0.043874 -1.4418e-06
3:71437594 G A 0.314439 2.4553e-05
3:71438034 T C 0.062950 -3.4959e-05
3:71443590 C G 0.128551 -3.3609e-05
3:71453197 C T 0.374438 2.7545e-05
3:71460150 C T 1.470878 2.0280e-05
3:71464903 C T 0.095703 4.0777e-05
3:71465154 C T 0.026804 -1.2409e-05
3:71472634 A G 0.096005 -7.3183e-06
3:71475514 C T 0.064803 -5.9684e-05
3:71477581 A G 0.023373 -1.1928e-05
3:71477708 C T 0.957710 -4.3389e-06
3:71478304 G A 1.876133 -1.2478e-05
3:71483042 A G 0.072596 -1.0061e-05
3:71483099 T C 0.101026 -2.3543e-06
3:71486751 G A 0.083389 -7.6889e-06
3:71487582 C T 1.866395 6.9710e-06
3:71493077 T C 1.497942 3.5791e-06
3:71496008 C T 0.892362 -1.0815e-06
3:71513875 T C 0.110270 1.1111e-05
3:71540635 T C 0.086186 -2.3166e-05
3:71542279 A C 0.863890 -6.5643e-06
3:71562127 G C 0.174119 5.3868e-06
3:71568746 T C 0.045912 -1.2573e-05
3:71569077 C T 0.303621 1.8458e-05
3:71582990 C G 0.053248 -5.9166e-06
3:71600077 G A 0.103720 1.1916e-06
3:71604897 T C 0.332457 -2.3353e-05
3:71609538 C G 0.437891 4.7610e-05
3:71614526 C T 0.239990 2.8254e-05
3:71615018 G A 1.387529 -5.5014e-07
3:71620237 T C 0.120053 5.9129e-06
3:71627682 C T 1.272925 -2.8859e-05
3:71632743 C T 0.046905 1.3787e-05
3:71636350 A G 0.264554 2.2368e-06
3:71640105 G A 0.217331 -1.7290e-05
3:71642954 A C 0.198742 1.1943e-05
3:71645538 T C 0.093338 4.0462e-05
3:71657226 G T 1.013178 -2.9444e-05
3:71660196 G A 0.185077 -1.5797e-05
3:71664018 C T 0.151294 4.2136e-06
3:71667958 G A 0.082259 -1.0346e-05
3:71674397 T C 0.080737 3.0684e-06
3:71676226 T C 0.084528 -3.9234e-05
3:71678103 T C 1.168780 -2.5092e-05
3:71679148 T C 0.833379 -2.2511e-05
3:71682905 G A 0.853480 -1.6998e-05
3:71684311 G A 0.404654 -2.1428e-05
3:71687692 A C 0.034870 5.5593e-06
3:71688642 A G 0.065796 -2.9133e-06
3:71690697 A G 0.535993 -3.1042e-06
3:71695021 A G 0.081288 -5.1673e-05
3:71695066 C T 0.078507 -1.0405e-05
3:71700336 A C 1.113695 -3.3130e-06
3:71702825 T C 0.023698 -1.8755e-05
3:71703975 C T 0.361332 -7.6048e-06
3:71707851 T C 0.034448 -9.4305e-06
3:71707893 T C 0.028268 -1.5836e-06
3:71708412 A G 1.559256 -5.1037e-05
3:71708437 C T 0.743807 2.2800e-05
3:71709253 C T 0.847157 1.8962e-05
3:71709388 C T 0.036895 -2.6248e-05
3:71711639 A T 0.056805 3.5807e-05
3:71711979 G A 0.296639 -2.1413e-05
3:71713050 T C 0.065472 1.1563e-05
3:71718619 T C 0.028015 -3.3104e-05
3:71718663 A G 0.045185 -6.3162e-06
3:71719630 A G 0.238669 5.0409e-05
3:71724344 G C 0.044958 2.9526e-05
3:71731892 T C 0.048694 1.9715e-05
3:71733420 T C 0.295091 1.3362e-05
3:71735599 G C 0.814170 -4.0988e-06
3:71735653 G A 0.020432 -5.8576e-06
3:71736735 G A 1.975299 -1.9924e-05
3:71737955 C T 0.028122 -9.2944e-06
3:71739564 C A 0.231707 1.1557e-05
3:71740436 C T 0.203166 3.6850e-05
3:71741068 C T 0.121744 -2.0698e-05
3:71742139 C T 0.069704 -1.1502e-06
3:71743806 G A 0.607969 3.5772e-05
3:71745012 G A 0.084570 2.0517e-05
3:71747975 T C 0.322879 5.4703e-05
3:71751046 A T 1.317198 4.0825e-05
3:71753198 A G 0.586748 1.0340e-05
3:71753538 G T 0.030491 -1.7108e-05
3:71755488 A G 0.263103 -3.7768e-05
3:71757587 T C 0.529021 4.2034e-06
3:71760395 C T 0.259539 -3.5038e-05
3:71764104 G A 0.531137 -5.0924e-06
3:71765111 G T 0.036639 -4.9735e-06
3:71767087 T C 0.088199 -1.2183e-05
3:71769256 C T 0.185275 4.2869e-05
3:71781658 A G 0.035584 -2.1723e-05
3:71784826 G T 0.304306 -3.1718e-05
3:71787541 T C 1.167563 9.6108e-06
3:71795743 T C 0.351880 -8.8092e-06
3:71796494 T C 0.175421 3.2038e-05
3:71798682 C G 0.048441 8.0013e-06
3:71805047 G T 0.094441 -3.6119e-05
3:71826986 A C 1.758634 -2.9244e-05
3:71829242 A G 1.653661 -4.6314e-05
3:71830341 C T 0.111890 4.6424e-05
3:71831287 G T 0.297360 -1.9654e-05
3:71836717 A G 0.071136 1.8004e-05
3:71836790 G T 0.232408 -2.7667e-05
3:71836902 G A 1.581240 5.3645e-06
3:71837036 T C 0.069149 1.4276e-05
3:71841203 C T 1.046785 -1.2672e-05
3:71843661 C T 0.366220 2.0006e-05
3:71844850 T C 0.287775 -1.5042e-05
3:71845627 G A 0.909130 7.5674e-06
3:71846526 A C 0.095284 -2.4010e-05
3:71847123 G A 0.659182 1.8645e-05
3:71847452 C T 0.430724 1.0657e-05
3:71851377 T C 0.050343 2.0473e-05
3:71858990 G A 0.147980 -1.6316e-05
3:71867529 T C 0.035233 -9.7602e-06
3:71868169 A G 0.122553 1.7497e-05
3:71868363 A C 0.142122 1.5251e-05
3:71868973 C A 0.505008 9.0065e-05
3:71869056 C A 0.025541 5.7555e-05
3:71871180 C T 0.120615 -1.3693e-06
3:71871268 G T 1.357998 7.7417e-06
3:71874684 T C 0.053004 8.2970e-05
3:71874749 A C 0.130648 6.8594e-05
3:71875247 A G 0.100789 -1.6202e-05
3:71875931 A G 0.516787 1.0453e-05
3:71876766 A G 0.185359 7.3620e-06
3:71877456 A G 0.621796 -2.8995e-05
3:71879031 C A 1.738227 -2.8463e-05
3:71880648 T C 1.647247 -1.1847e-05
3:71881594 T C 0.049119 3.5820e-06
3:71883756 G A 0.051956 1.5193e-05
3:71884577 T C 0.209314 3.9976e-06
3:71893500 A G 0.545331 -1.2611e-05
3:71894414 C T 0.023350 -2.5140e-05
3:71897255 C T 1.789989 -4.9809e-05
3:71899694 T C 0.062807 -1.6181e-05
3:71903403 C T 1.056987 -1.9319e-05
3:71922502 C T 0.180510 3.8773e-05
3:71923911 C T 0.027047 1.8010e-05
3:71935481 A G 0.164219 3.1559e-06
3:71937853 T C 1.528524 -2.7470e-05
3:71940289 T C 0.034945 -3.5428e-06
3:71952217 C A 1.874675 -4.4761e-06
3:71953088 T G 0.293121 -4.1188e-05
3:71954400 A C 0.224540 -2.6925e-05
3:71955461 T C 0.454890 1.0642e-05
3:71956558 T C 0.028119 3.3034e-05
3:71962197 A G 0.877824 -2.6835e-06
3:71971643 G A 0.634676 1.3434e-06
3:71973969 T C 0.049350 -2.0642e-06
3:71975432 C A 0.539833 2.8033e-05
3:71978847 T C 0.096583 -1.8535e-05
3:71981056 T C 1.388756 -2.4232e-05
3:71982068 A G 0.113393 1.6517e-05
3:71982509 T C 0.340412 -1.8049e-06
3:71987900 G A 0.224128 3.8128e-05
3:71989437 A G 0.033997 1.2642e-05
3:71990086 T C 0.031932 1.8957e-07
3:71997483 T C 0.526028 -2.3438e-06
3:71999269 C T 0.242171 -5.3577e-07
3:72001664 C A 0.071781 -5.3512e-06
3:72002651 A G 0.057672 1.7218e-05
3:72003089 T C 1.906627 2.0258e-05
3:72005951 A G 1.106635 -1.8484e-05
3:72010285 T C 0.025963 -3.0582e-06
3:72010415 A G 1.074683 -3.1857e-05
3:72011533 G A 0.195314 1.9996e-05
3:72012511 A G 0.129606 4.3898e-05
3:72013720 G T 0.219213 -4.3396e-06
3:72015276 A C 0.222180 -9.7772e-06
3:72015312 A G 0.193269 4.1524e-06
3:72015922 C T 0.162609 7.3549e-07
3:72026868 G A 0.192163 2.0361e-05
3:72027217 A G 0.064563 -2.3871e-05
3:72027719 G T 0.721885 4.4482e-05
3:72032347 T C 0.366879 4.1774e-05
3:72035087 C A 0.075943 -1.5781e-05
3:72037324 T C 0.965753 -1.4531e-05
3:72046255 A G 0.024519 -4.9243e-06
3:72046482 G A 1.563410 3.9828e-05
3:72047893 A G 0.664573 1.6693e-05
3:72049232 C T 1.735371 4.0167e-05
3:72055109 T C 0.058194 3.3513e-05
3:72056144 A G 0.033698 -2.6880e-05
3:72057211 T C 0.097316 3.7099e-05
3:72058927 C T 0.915745 -1.0301e-06
3:72062228 T C 0.032127 -2.0405e-05
3:72067953 T C 0.042507 -2.0542e-05
3:72068708 T C 0.242986 2.2978e-05
3:72071554 G A 1.283711 -2.0178e-05
3:72080210 C A 0.245225 -1.7560e-06
3:72085901 T G 0.187018 -3.0860e-05
3:72086152 T G 1.275895 -1.8488e-05
3:72087145 C T 0.297324 1.4781e-05
3:72087513 C T 0.151957 2.1495e-05
3:72088676 A G 0.035954 8.4732e-06
3:72090385 C T 0.026609 -2.5431e-05
3:72093268 T C 0.190553 -2.0572e-05
3:72106276 G A 0.570318 1.3080e-05
3:72107690 C T 0.073476 -2.1170e-05
3:72109408 A G 0.904793 1.4400e-05
3:72110328 G A 0.371352 6.9231e-06
3:72110452 A G 0.872640 2.2453e-05
3:72110578 T C 1.678417 2.7490e-05
3:72110692 T C 0.135270 3.0562e-05
3:72111169 A G 0.658150 -2.0973e-05
3:72114276 A G 0.351484 -2.5237e-06
3:72118475 A C 0.305147 -1.2328e-05
3:72119314 A C 0.032127 1.2728e-05
3:72126831 G T 1.680302 3.2450e-05
3:72140532 A G 0.340315 1.4321e-06
3:72140709 T C 0.663148 2.3394e-05
3:72146050 C T 0.029040 3.6363e-05
3:72147792 G C 0.051797 2.3125e-05
3:72148690 T C 0.123121 1.9093e-05
3:72153525 G T 0.201964 2.3805e-05
3:72158443 G A 0.732291 3.4612e-06
3:72165838 A G 0.603769 -2.9987e-06
3:72170887 C T 0.376733 -1.9643e-05
3:72175160 T C 0.023464 2.4762e-05
3:72181219 G A 1.533331 7.8393e-05
3:72181753 A G 0.030618 7.8679e-06
3:72181956 C T 0.897273 -6.9806e-06
3:72184083 T C 0.098391 -5.4373e-06
3:72185521 C A 0.203711 1.2462e-04
3:72186903 A G 0.042361 -1.1678e-07
3:72188039 A G 0.231126 1.4758e-05
3:72192273 C T 0.240373 1.2240e-04
3:72195690 A G 1.893222 4.0983e-05
3:72196750 C T 0.029566 -3.1394e-05
3:72197172 C T 0.034575 2.3234e-05
3:72199039 C A 1.955961 6.5313e-06
3:72204460 T C 0.073187 -4.1644e-06
3:72204873 G A 0.037947 -2.0864e-05
3:72206868 G A 1.677151 -2.7630e-05
3:72208267 A G 0.057286 1.4901e-05
3:72209383 A G 0.311268 1.2431e-05
3:72209757 C T 0.928767 -5.9320e-07
3:72211126 G T 1.088277 2.2744e-05
3:72211887 C T 0.509624 8.8938e-06
3:72213859 A G 0.161084 6.6415e-05
3:72216233 C A 0.076180 4.7104e-05
3:72216891 C T 0.101322 9.0680e-06
3:72219479 C G 0.102393 -6.0984e-05
3:72219673 G A 0.042764 1.3590e-05
3:72219675 T C 1.163012 -2.8399e-07
3:72222082 C T 0.387217 -4.1839e-05
3:72223370 T C 0.026833 6.9501e-06
3:72224564 T G 0.101984 -3.4553e-05
3:72225738 G A 0.205136 1.1552e-05
3:72227397 G A 0.053624 1.1077e-05
3:72227574 A G 0.057552 2.3510e-05
3:72227587 C T 0.186213 -3.1390e-06
3:72231202 G A 0.287434 1.7248e-05
3:72234889 C G 0.042209 -2.9080e-05
3:72239282 A G 0.135572 -8.4085e-06
3:72251412 A G 0.081279 -1.0337e-05
3:72252314 G A 1.108161 1.4663e-05
3:72252682 C G 0.039927 -3.3565e-05
3:72253281 A G 0.513334 3.4091e-05
3:72254059 G A 0.048944 7.7408e-06
3:72259486 C T 0.162691 1.0240e-06
3:72262466 G A 0.069879 2.4268e-06
3:72262678 C T 0.109725 4.3260e-06
3:72262754 C T 0.055384 2.3956e-06
3:72263582 C T 0.907140 1.2418e-06
3:72263880 G A 1.096625 1.0291e-05
3:72264780 T C 0.065572 -3.1256e-05
3:72272951 T G 0.104311 -6.0010e-05
3:72279807 C T 0.101448 4.3927e-05
3:72281321 C G 0.208249 -5.1352e-05
3:72281539 C T 0.403622 1.6136e-05
3:72284201 T C 0.037645 -4.1563e-05
3:72284276 G A 0.166024 1.1897e-05
3:72286089 C T 1.019524 1.0408e-05
3:72289657 T C 0.120793 -3.4160e-05
3:72290125 T A 1.405316 -8.0088e-06
3:72290654 T C 0.088124 -2.6871e-05
3:72291958 G A 1.429137 2.1845e-06
3:72294934 G C 0.104389 -9.9930e-06
3:72297122 A G 0.517362 -8.9940e-06
3:72300127 G T 0.434493 2.2795e-05
3:72300561 C T 1.353568 -2.3125e-07
3:72303569 T G 1.022140 -7.9843e-06
3:72308785 C T 1.210005 2.4260e-05
3:72309310 C T 0.120920 2.0443e-05
3:72310470 T C 0.559824 -1.4721e-05
3:72310475 C T 0.099871 4.5862e-06
3:72310741 T C 0.047194 1.6094e-05
3:72314540 T G 0.594233 -3.0686e-05
3:72315376 A G 0.112176 5.8704e-05
3:72315956 C T 1.520283 2.2814e-05
3:72323287 G A 0.319587 -8.1149e-07
3:72325366 A G 0.037054 3.8455e-05
3:72327951 T C 0.593256 1.4634e-05
3:72328621 T C 0.038940 -3.6934e-05
3:72329337 T C 0.649292 -6.9183e-07
3:72331753 G A 0.158189 1.6730e-05
3:72331778 T C 0.442091 1.3985e-05
3:72332333 C T 0.644468 1.4190e-05
3:72332730 T C 0.154784 -3.0593e-05
3:72334700 A G 0.601578 -1.3176e-05
3:72335491 G A 0.173918 3.2732e-05
3:72338557 A G 0.036688 -4.0242e-05
3:72338897 G A 0.075300 5.8156e-06
3:72346160 T C 0.126613 -2.2514e-05
3:72357006 C T 0.633037 -1.7433e-06
3:72358923 C T 0.480437 -2.5295e-05
3:72359527 A G 0.419565 2.6977e-05
3:72364412 T G 1.402947 2.4550e-05
3:72365041 A G 0.058772 1.1683e-05
3:72371023 C A 0.834086 5.6988e-05
3:72375578 T G 0.051807 -6.4007e-06
3:72376571 T C 0.155699 1.9398e-05
3:72380861 G A 0.447690 -3.1134e-06
3:72383495 A G 1.530047 9.6637e-06
3:72384218 A G 0.052524 1.1670e-05
3:72385521 C T 0.157302 1.9627e-05
3:72385884 T C 0.745612 -4.0933e-06
3:72387007 C A 0.252717 -1.5539e-05
3:72389671 T C 0.048817 -2.2232e-06
3:72389824 A G 0.478759 2.2041e-05
3:72392310 T C 0.986887 7.2176e-05
3:72395073 G C 0.064297 -1.1080e-05
3:72400381 A G 0.511844 1.0346e-05
3:72404232 C A 0.645958 3.1575e-05
3:72404542 A C 0.079620 3.6936e-06
3:72411231 T C 0.027226 1.4106e-05
3:72435938 A C 0.331090 -2.9631e-06
3:72437413 T C 0.440624 8.9865e-06
3:72447183 A C 0.037379 -1.5430e-05
3:72451672 A G 0.028031 -3.8465e-06
3:72451765 C T 0.284445 7.0861e-06
3:72453408 G A 0.051566 3.8536e-05
3:72460587 C T 0.102834 7.0350e-06
3:72467771 G C 0.021685 -2.8994e-05
3:72475237 C T 0.025723 7.8051e-06
3:72477819 C A 0.689293 -3.3256e-06
3:72478611 C T 0.431253 -4.7951e-06
3:72494049 C T 0.047610 2.1683e-05
3:72494218 A G 0.083012 1.8651e-05
3:72497650 C T 0.025691 2.8112e-07
3:72499736 T G 0.039398 -6.6392e-06
3:72504654 G A 0.791401 -2.5659e-05
3:72504969 T C 0.269222 2.0881e-05
3:72508124 G C 0.078750 5.3531e-05
3:72512111 G A 0.096271 3.2101e-05
3:72513116 G A 1.874688 1.1735e-05
3:72515547 G A 0.082817 3.1814e-05
3:72515927 A G 1.055114 -3.0032e-05
3:72516056 G T 0.318487 2.8100e-05
3:72516365 A G 1.035629 -3.7186e-05
3:72524824 A G 0.092016 4.7478e-05
3:72526078 C A 1.556176 -6.7895e-05
3:72530482 C T 1.522766 2.1166e-05
3:72532486 A G 0.199057 1.1671e-06
3:72536781 T G 0.128622 -8.6913e-06
3:72543267 G A 0.038330 -3.0292e-06
3:72544196 T C 1.594067 2.2689e-05
3:72550115 A G 1.286827 -9.6867e-06
3:72553023 T C 0.091824 1.1438e-05
3:72553461 G A 1.059171 -3.2512e-06
3:72558617 T C 0.070765 1.5202e-05
3:72560102 C T 0.185535 4.0807e-06
3:72562418 G A 0.042705 -9.6314e-06
3:72564889 A G 1.899152 1.4110e-05
3:72566039 A G 0.412032 1.8135e-05
3:72566220 C T 0.027813 -1.5022e-05
3:72566855 A G 0.097271 4.4050e-05
3:72568369 C A 0.151466 4.6559e-05
3:72570827 A G 0.039862 -3.4516e-05
3:72572657 A C 0.034876 -2.3611e-05
3:72574793 G A 1.946804 -8.6422e-07
3:72577395 C T 0.177728 2.1181e-05
3:72582045 G A 0.122588 8.6244e-06
3:72582351 C T 0.040401 2.1294e-05
3:72590986 T C 0.175525 1.3621e-05
3:72591306 C G 1.689585 -3.2410e-05
3:72595435 C A 1.836446 -2.3679e-05
3:72615150 A G 0.030550 4.6167e-05
3:72618866 G A 0.041839 1.7232e-05
3:72622294 C G 0.105139 1.5676e-05
3:72622464 A G 0.130369 2.0569e-05
3:72626331 C T 0.060772 7.2187e-06
3:72627023 A G 0.094178 -3.5963e-05
3:72627455 C T 0.023792 3.8553e-05
3:72629854 G A 0.269378 -6.7617e-06
3:72631973 C G 0.083616 1.4000e-05
3:72635104 C T 0.343473 3.8575e-06
3:72635437 A G 0.080519 3.3879e-05
3:72636580 T C 0.042660 2.4352e-05
3:72638233 C T 0.074888 2.1263e-05
3:72638400 T C 0.187482 -1.8101e-05
3:72639794 A G 0.877873 -4.5650e-06
3:72641010 G A 0.106473 -1.6629e-05
3:72642635 T C 0.390775 3.0086e-06
3:72648980 G A 0.234891 -1.5919e-05
3:72649530 C T 0.034568 2.9009e-05
3:72651902 T C 0.325709 2.0264e-05
3:72666520 G A 0.033156 -3.0014e-06
3:72667611 A G 1.915975 2.0733e-05
3:72668174 A G 0.324427 1.2483e-05
3:72668668 T C 0.100436 1.1066e-05
3:72669355 G A 0.324531 -5.7529e-05
3:72674925 G A 0.546555 2.5123e-05
3:72683651 C T 0.618570 2.3744e-05
3:72683770 T C 0.031767 3.0269e-05
3:72683806 A G 0.047347 -4.4785e-06
3:72690486 G C 0.305199 -8.2272e-06
3:72690645 T C 0.483820 2.6939e-05
3:72694913 G A 1.125620 8.3408e-06
3:72701660 C T 0.620936 1.0429e-05
3:72704836 A C 0.798067 4.8983e-05
3:72707588 G A 0.231642 1.0009e-04
3:72708844 C G 0.409782 9.6696e-06
3:72710691 A C 0.262896 -6.4829e-06
3:72716908 G A 0.047227 -1.9906e-05
3:72717361 A G 0.083382 -1.1283e-05
3:72725611 T C 0.030485 -8.8261e-06
3:72732702 T G 0.450303 2.9529e-06
3:72733907 G T 0.260364 -2.9069e-05
3:72738579 G A 0.029320 -1.5603e-05
3:72747253 T C 0.489139 -4.9498e-07
3:72749322 C T 0.051239 1.1208e-05
3:72751662 T C 0.077971 -1.3255e-05
3:72753986 T C 0.028245 2.8914e-05
3:72766296 C A 0.072755 -9.3743e-06
3:72769389 G T 0.060755 -1.7522e-05
3:72778470 G C 0.046714 -5.9088e-06
3:72788500 T C 0.041222 -1.1723e-06
3:72789954 C T 1.228029 -1.2205e-05
3:72790220 C A 0.507780 -1.7884e-05
3:72792993 T C 0.040099 -8.4531e-06
3:72797278 A G 0.181643 1.8244e-06
3:72799703 T C 0.493073 -1.8423e-05
3:72806305 A C 0.052943 -4.8255e-05
3:72809471 T C 0.069451 -3.9486e-05
3:72811198 G A 0.089140 2.8232e-05
3:72817621 G T 0.091182 -1.8928e-05
3:72840061 T C 0.093889 5.1631e-05
3:72846887 T G 0.039271 -1.3381e-05
3:72855056 C T 0.027226 -5.9151e-06
3:72891547 C A 0.039313 -1.7722e-05
3:72898844 A G 0.720297 9.4291e-06
3:72916249 G C 0.055990 -3.1079e-06
3:72934401 T G 0.034179 3.0625e-05
3:72946560 A C 0.698674 -3.4256e-05
3:72952501 T C 0.057191 -1.1739e-05
3:72958877 T C 0.176969 -2.3882e-05
3:72965050 T G 0.211180 -5.4603e-05
3:72966097 C T 0.066014 1.3094e-05
3:72971686 A G 0.811453 -3.8648e-05
3:72978517 G A 0.046853 -1.7794e-05
3:72983602 A G 1.271280 1.9830e-05
3:72991966 G A 0.114487 4.4176e-05
3:72994594 G A 1.582837 -2.4409e-05
3:72995584 T G 1.453896 -3.1177e-05
3:73007644 G A 0.155358 -5.5808e-05
3:73008718 G T 1.265509 -9.3261e-06
3:73011532 G A 0.126704 7.5835e-06
3:73024958 C T 1.383267 3.2902e-07
3:73027115 T G 0.120141 2.5854e-07
3:73035006 G A 0.142485 -5.1968e-07
3:73048942 A G 0.020553 -1.2273e-05
3:73052749 C T 0.182902 4.4446e-05
3:73057450 G A 0.261010 4.6628e-06
3:73061084 C T 0.060223 -7.9699e-06
3:73061174 G T 0.821019 1.1967e-05
3:73090224 G A 1.006190 4.0343e-05
3:73090988 C T 0.066455 -9.4909e-06
3:73091349 C T 0.048145 1.3415e-05
3:73094955 T C 0.917618 1.4250e-05
3:73102349 A G 0.088163 1.3766e-05
3:73111724 G T 0.026733 5.1298e-05
3:73111973 G A 1.025658 3.9017e-05
3:73111998 T C 1.024607 3.8393e-05
3:73114003 C T 0.204042 3.7560e-05
3:73114209 G C 0.024360 3.7128e-05
3:73117981 C T 0.035879 -2.6538e-05
3:73131797 T C 0.040015 -1.0242e-05
3:73133415 G T 0.027057 1.4478e-05
3:73137573 A G 0.327218 -4.3448e-06
3:73145577 A G 0.121011 -8.9991e-06
3:73151050 C T 0.699407 -3.0384e-06
3:73156677 T G 0.226325 8.6450e-05
3:73157679 C T 0.680783 1.2355e-05
3:73159263 T C 0.069292 1.9910e-05
3:73161334 T G 0.029443 1.2437e-05
3:73162459 A C 0.067870 5.4603e-05
3:73181813 C T 0.350867 7.5786e-06
3:73185589 C T 0.252902 -9.4099e-06
3:73189228 T C 0.343084 1.8789e-05
3:73189240 A G 0.046175 2.2521e-05
3:73189408 C T 0.125308 -9.9608e-06
3:73195688 G A 0.223319 2.2434e-05
3:73209733 G A 0.690816 -1.7516e-05
3:73209880 G A 0.063384 -2.3365e-05
3:73217331 A G 0.065644 -5.1281e-05
3:73219193 T C 0.042582 5.1353e-06
3:73219295 T C 0.306546 -1.5320e-05
3:73225575 T C 0.975942 1.0427e-05
3:73226821 G A 0.067195 -9.5832e-06
3:73238641 T G 0.654706 5.1065e-06
3:73238693 G A 0.315569 -5.6869e-06
3:73238935 C T 0.265252 -1.3221e-05
3:73239123 T C 0.039865 -8.3889e-06
3:73241472 C A 0.036116 2.2638e-06
3:73241653 G A 0.949239 4.1902e-05
3:73241961 C T 0.577053 6.2348e-06
3:73242081 A C 1.577186 1.4775e-05
3:73247618 G A 0.027210 1.4537e-05
3:73249490 G A 0.083856 -2.4158e-05
3:73255662 T C 0.041388 -1.9664e-06
3:73256068 C A 0.872403 -3.5897e-05
3:73256681 G T 0.035672 2.3149e-05
3:73259691 A G 0.150908 -8.6471e-06
3:73262182 T C 0.202199 1.6013e-05
3:73274289 A C 0.850020 -3.1030e-05
3:73276923 G A 0.053507 1.6800e-05
3:73277924 T C 0.620203 4.0953e-05
3:73283396 A C 1.579675 -5.4595e-06
3:73287381 G A 0.118998 -3.9887e-06
3:73296581 T C 0.105622 -2.2820e-07
3:73297035 C T 1.838660 -8.0735e-06
3:73306813 A C 1.084340 7.1217e-06
3:73308295 C A 0.059587 1.9772e-05
3:73309708 A G 0.375425 -1.2534e-04
3:73309903 A G 0.082866 -3.5986e-05
3:73310337 G A 0.066922 -5.7614e-05
3:73312533 A C 0.851851 4.9778e-05
3:73314679 C T 0.243638 -4.1950e-05
3:73322538 T C 0.077192 1.4478e-05
3:73324515 A G 0.080250 1.3885e-05
3:73325221 A G 0.036516 -2.7464e-05
3:73327025 T C 0.822414 8.5161e-06
3:73327073 T G 0.071755 3.2894e-06
3:73327360 T C 0.115717 1.2796e-05
3:73333325 A G 0.037976 -4.8806e-05
3:73334035 A G 0.980807 -9.8373e-06
3:73336315 T C 0.967688 1.5681e-05
3:73346975 A G 0.026824 1.6291e-05
3:73347207 T C 0.418127 2.5381e-05
3:73354642 T C 1.938271 -1.3997e-05
3:73363151 A C 0.529235 3.3070e-05
3:73370143 G A 0.802589 1.8412e-05
3:73376072 A G 0.068821 2.3307e-05
3:73378516 G T 0.433535 -1.4219e-06
3:73394681 A G 0.075660 -1.4934e-05
3:73395469 C A 1.401492 -2.1734e-05
3:73395536 T C 0.035305 1.1681e-05
3:73398221 A G 1.157890 -5.9021e-05
3:73399945 G T 0.094632 2.0202e-05
3:73400656 T C 0.596713 1.0025e-04
3:73400718 T C 0.040829 -5.4620e-05
3:73403700 G A 0.065949 -1.0371e-05
3:73411535 T G 0.024006 4.7804e-06
3:73411670 T C 0.260731 2.4522e-05
3:73413820 A G 0.862825 7.0181e-05
3:73425846 C A 0.091406 -2.5601e-05
3:73426372 C G 1.387016 -7.5976e-05
3:73430794 T C 0.851591 -1.2958e-05
3:73433369 A G 0.650658 1.2874e-05
3:73434086 G A 0.710797 -7.1909e-05
3:73435210 T C 0.436194 -3.0281e-05
3:73437112 G A 1.374981 2.8764e-06
3:73444051 T C 0.733816 4.1302e-06
3:73445880 A G 1.265982 -5.5490e-06
3:73458862 C T 1.390187 -1.9252e-05
3:73461195 C T 0.101721 -2.0929e-05
3:73464099 G T 0.068656 -3.9073e-05
3:73467009 G T 0.441991 -1.6635e-05
3:73468527 G T 1.234410 -1.7329e-05
3:73470404 A G 0.079591 -1.0935e-05
3:73471758 C T 0.121407 2.6916e-05
3:73473342 G A 0.107206 -1.7753e-05
3:73473731 A G 0.897133 -2.0070e-05
3:73476107 G A 0.913989 8.1426e-06
3:73476554 G A 0.044513 -2.4393e-05
3:73476665 C T 0.244693 -1.1947e-05
3:73478014 A G 0.122364 3.3710e-05
3:73479416 G A 0.747137 1.2794e-05
3:73488521 G A 0.116178 4.7415e-06
3:73495627 C T 1.743719 -3.5865e-06
3:73499083 A G 1.603970 -8.4340e-06
3:73509913 C T 1.118245 -2.1463e-05
3:73520059 G A 0.399451 9.3332e-06
3:73521254 A G 0.058590 1.3443e-05
3:73522813 C T 0.081318 -3.5714e-05
3:73526484 G A 1.713715 -6.8177e-05
3:73527288 C T 0.347381 -3.3552e-05
3:73528482 T C 0.950917 -3.5840e-05
3:73530892 A G 1.066572 -9.4200e-06
3:73531302 C T 0.150847 1.9272e-05
3:73532972 A G 0.063453 -1.4587e-05
3:73535052 A C 0.052183 -1.4591e-05
3:73536507 G A 0.152982 -1.0524e-05
3:73537732 T C 0.041118 2.8402e-05
3:73537757 C T 1.202987 2.2927e-05
3:73539192 C T 1.193562 2.4343e-05
3:73542703 C G 0.047977 1.8097e-05
3:73546996 A G 0.100319 5.3073e-05
3:73551228 C T 0.795779 -8.8976e-06
3:73552175 T G 0.055627 -9.8602e-06
3:73565183 T G 1.258933 1.3913e-05
3:73568053 A G 0.113812 -2.2771e-05
3:73568325 A G 0.036837 9.6721e-06
3:73568816 T C 0.101043 1.4208e-05
3:73571259 T C 0.040180 -1.9931e-05
3:73587126 T C 0.045945 5.0400e-06
3:73587445 T C 1.001785 7.3737e-06
3:73594445 T C 1.257238 3.2572e-06
3:73596821 A C 0.065166 1.6796e-05
3:73597405 A G 0.075355 1.8160e-05
3:73609227 C G 0.984767 4.8992e-05
3:73611279 C T 0.036873 1.3479e-06
3:73611710 G T 0.483797 -3.3279e-05
3:73613416 C T 0.119274 -3.0122e-05
3:73619561 C G 0.233550 -4.0179e-05
3:73620180 G A 1.707236 -9.3850e-06
3:73623292 T C 0.138198 3.0338e-05
3:73628079 A G 0.022260 1.3558e-05
3:73629487 C T 1.136607 1.0362e-05
3:73634447 T G 1.723271 -9.9129e-07
3:73636346 A G 0.052514 1.0978e-05
3:73640701 A G 1.225377 3.4374e-05
3:73648232 T C 0.108427 -1.5627e-05
3:73652978 G A 0.237124 -3.4921e-05
3:73664135 C T 0.081217 2.5559e-05
3:73669414 T C 1.310275 2.1021e-05
3:73669603 C T 1.210979 6.6298e-06
3:73674328 G C 0.081834 -1.5461e-05
3:73680244 A C 0.044734 -2.6445e-05
3:73685674 G A 0.074450 -2.6471e-06
3:73686086 A G 0.110212 5.6294e-06
3:73691149 A G 0.155770 6.5351e-06
3:73700163 G T 0.416809 -4.3698e-05
3:73707690 A G 0.045568 -2.3013e-05
3:73711863 T C 0.881894 -3.2933e-05
3:73715891 T G 1.619566 1.1086e-05
3:73717699 A G 0.594729 -2.1439e-05
3:73722788 C T 0.188716 -5.1738e-05
3:73724435 G A 0.020069 1.7244e-05
3:73727946 C T 0.169737 3.5590e-05
3:73727980 G C 0.765914 -2.1222e-06
3:73732137 A G 0.443503 -2.0564e-05
3:73734853 A G 0.031725 4.5918e-06
3:73742401 C T 0.078263 1.3677e-05
3:73743553 A C 0.117840 1.0782e-05
3:73751292 T C 0.085810 2.5462e-05
3:73762567 G C 0.068977 -7.3007e-06
3:73782487 A G 0.372358 1.7214e-05
3:73784162 T C 0.170993 3.2251e-05
3:73784723 A G 0.059087 6.1041e-06
3:73793966 C T 0.216315 -4.1921e-05
3:73804155 G A 0.067851 -2.6625e-06
3:73808757 A G 0.093889 -2.4464e-05
3:73812978 A C 0.083268 -7.8344e-06
3:73817526 C T 0.348228 2.7817e-06
3:73822399 A C 0.187067 -1.9963e-05
3:73823402 C T 0.172688 -4.8992e-05
3:73826661 A G 0.554088 9.4642e-06
3:73828384 T C 0.020121 5.1648e-06
3:73831738 C T 0.082564 -2.6439e-05
3:73837141 C T 0.440637 1.4035e-05
3:73840705 T C 0.057049 2.5805e-05
3:73844422 G T 1.702390 -1.8088e-05
3:73845572 A G 0.053069 2.0222e-05
3:73848257 T G 0.551502 5.5281e-06
3:73849900 C A 0.821671 -3.4945e-07
3:73851200 T G 0.327179 -2.1664e-08
3:73861048 C A 0.398717 2.6547e-05
3:73861164 A G 0.166449 -4.2631e-05
3:73868319 T C 1.596946 2.3997e-06
3:73868891 G A 0.519611 -7.2327e-06
3:73869793 A G 1.080432 1.1868e-05
3:73872075 C A 0.319302 -1.6069e-06
3:73873107 T C 1.927008 1.2571e-05
3:73874407 T G 0.055929 -3.1050e-06
3:73874922 A G 0.113993 -9.8166e-06
3:73881411 A G 0.562852 5.2096e-05
3:73884303 A C 0.112672 6.3413e-05
3:73891363 G A 1.502256 9.3857e-06
3:73897704 C T 0.653862 -4.2140e-05
3:73914932 A G 0.420704 -3.5654e-05
3:73918844 T C 0.211891 1.0352e-07
3:73919008 G T 0.745972 3.7192e-06
3:73923607 G T 0.147085 5.2117e-06
3:73924149 C T 0.071648 3.1585e-05
3:73927206 G A 0.363490 -2.2848e-05
3:73935157 C A 0.167089 -1.0237e-05
3:73936764 T C 1.014853 -2.2689e-05
3:73947096 C T 0.186521 -3.8200e-06
3:73951246 G A 0.036321 2.6704e-05
3:73954634 C A 1.133666 2.1662e-05
3:73962735 T G 1.624464 -3.9296e-05
3:73963279 G A 0.122202 -2.7801e-05
3:73964127 A G 1.236406 -4.5712e-06
3:73967816 G A 0.037288 1.5627e-05
3:73972534 C T 0.238653 9.0066e-06
3:73974339 G A 1.042504 2.8757e-05
3:73981423 T G 1.093029 -1.2880e-05
3:73981813 A C 0.099608 2.2202e-05
3:73995968 G A 0.049005 2.0675e-05
3:73996272 G A 0.101815 -6.4379e-06
3:73996892 G A 1.275266 -4.8131e-05
3:73997165 A G 0.152122 -1.5157e-05
3:73999604 T C 0.042559 -1.1544e-05
3:73999802 G A 0.688608 -2.3047e-05
3:74004859 G A 0.079283 -1.0982e-05
3:74012534 A G 0.076754 -8.9016e-06
3:74037607 T C 0.226851 -2.6843e-05
3:74051692 T C 0.021692 -3.5818e-05
3:74053034 T C 0.162038 -1.3134e-05
3:74053768 G A 0.066974 9.9685e-07
3:74054165 T C 0.706853 -2.6367e-05
3:74054783 T G 1.188982 -2.1669e-05
3:74055266 G A 1.921870 2.8063e-05
3:74055377 T C 0.214786 6.2608e-06
3:74055676 C T 0.160373 2.3153e-06
3:74059162 C T 0.074255 -3.6505e-05
3:74066014 T C 1.398276 1.6621e-05
3:74067335 G A 0.347141 -1.7222e-05
3:74071288 A G 0.318221 1.0674e-06
3:74079488 C T 0.225027 4.1291e-06
3:74081095 G T 0.063953 3.9918e-06
3:74083313 C T 0.239299 -1.7169e-05
3:74084825 T G 0.587696 2.3960e-05
3:74088238 G A 0.040956 -1.8059e-05
3:74095821 T C 0.313998 3.1360e-05
3:74096473 T G 0.965870 -5.1610e-05
3:74097116 G A 0.266242 -4.1479e-05
3:74101865 T G 0.345197 1.3071e-05
3:74108669 T G 0.100806 6.0895e-06
3:74109475 C T 1.132709 -7.7879e-06
3:74110248 A G 0.208048 -3.0484e-05
3:74112675 G A 0.652869 -3.2892e-05
3:74121954 T G 0.979431 -4.7631e-06
3:74129400 G A 0.054267 -2.4319e-05
3:74130603 T G 0.039859 -1.2785e-07
3:74132683 A G 0.065442 3.1916e-05
3:74135422 A G 0.034065 3.3653e-06
3:74139812 A G 0.023373 -2.7827e-05
3:74145427 C T 0.058542 2.1047e-06
3:74152665 C G 1.455107 1.5135e-05
3:74154327 T C 0.143608 -1.3595e-05
3:74164171 T C 0.068737 -2.2513e-05
3:74165882 A G 0.044594 -2.5037e-05
3:74175307 A C 0.196918 -9.7085e-06
3:74204548 A G 0.054131 2.1434e-05
3:74218430 G A 0.056309 -1.7392e-05
3:74226790 T G 1.260724 4.6542e-06
3:74227943 T G 0.065056 -4.5460e-05
3:74236117 C T 0.101731 -7.0439e-06
3:74236149 G A 0.084953 2.8971e-05
3:74239070 T C 0.057844 3.3951e-06
3:74242744 C A 1.021237 1.0432e-05
3:74247599 C T 0.082681 8.0983e-06
3:74250397 G T 0.149314 -2.3139e-06
3:74251461 A G 0.149931 -2.1092e-05
3:74277232 T C 0.911580 6.3028e-06
3:74278188 C T 1.119644 1.1292e-05
3:74278312 T G 0.143550 -5.4392e-06
3:74282215 C T 0.201816 1.2161e-06
3:74285795 C T 0.024181 -1.1335e-05
3:74286087 A C 0.095460 2.6809e-05
3:74302161 C T 0.034373 -2.2828e-05
3:74313983 A G 1.252019 5.3163e-06
3:74315066 A C 0.101919 1.8860e-05
3:74315219 G T 0.593217 2.4506e-06
3:74316624 T G 0.063599 -3.5156e-05
3:74327008 T C 0.671422 -3.0133e-05
3:74329839 A G 0.520007 -1.6126e-05
3:74333681 G T 0.269686 -4.7937e-05
3:74334458 A G 0.021896 9.9784e-06
3:74344134 G A 0.598615 3.6838e-05
3:74344356 G T 0.323200 1.4226e-05
3:74344603 A G 0.082129 5.1528e-06
3:74345848 C T 0.833129 1.1234e-05
3:74346290 C G 0.787506 8.7904e-06
3:74349062 C T 0.112273 -2.4374e-05
3:74359882 G C 0.108878 -3.8054e-05
3:74361803 A C 0.476526 -3.1986e-06
3:74361850 G A 0.033607 -1.7725e-06
3:74372906 T G 0.444935 -3.9995e-06
3:74383222 T C 1.219710 9.8915e-06
3:74392917 T C 0.639807 -6.7268e-07
3:74398369 G A 0.587027 3.5656e-05
3:74398624 A G 0.035464 -5.2510e-06
3:74400688 T G 0.081016 1.7980e-07
3:74400789 A G 0.786155 3.9781e-06
3:74401129 T G 1.221661 -2.2580e-05
3:74401618 T C 0.100854 1.6907e-05
3:74402086 C A 0.088088 2.1309e-05
3:74404107 C G 0.079909 -3.3533e-06
3:74405313 T C 0.035766 2.0277e-06
3:74405726 A G 0.492171 3.7451e-05
3:74409126 C T 0.077072 -3.8133e-06
3:74410724 A G 0.050661 -1.2929e-06
3:74413676 C T 1.059512 1.3237e-05
3:74415619 G A 0.042718 -2.7174e-05
3:74440447 T G 0.327004 2.0606e-05
3:74449590 G A 0.913846 6.9319e-06
3:74452446 G A 1.500639 3.7737e-06
3:74462510 C G 0.051144 -1.2147e-05
3:74462544 C T 0.100056 -7.6362e-05
3:74471826 A G 1.429721 1.8734e-05
3:74476431 C T 1.027203 1.2831e-05
3:74476846 A G 0.052294 1.6439e-06
3:74476874 G A 0.070947 -3.0583e-05
3:74486718 C T 0.914969 -3.6668e-05
3:74508715 G A 0.255067 1.5190e-06
3:74511065 T C 0.092438 -1.7389e-05
3:74514976 G A 0.134247 -2.1764e-05
3:74515213 C G 1.110079 2.9169e-07
3:74522679 A G 0.199758 2.3082e-05
3:74523272 T C 1.343574 1.4305e-05
3:74527165 T C 1.518560 -2.5650e-05
3:74527207 C A 0.309347 -1.6506e-04
3:74527776 T C 0.031757 -1.5407e-05
3:74528506 G A 0.271903 -1.5068e-05
3:74530348 C T 1.001603 -7.4740e-05
3:74535089 T C 0.033734 4.4602e-05
3:74538638 T C 1.027878 -1.9247e-05
3:74540582 C T 0.279320 4.5982e-05
3:74543312 C A 1.899649 -9.9431e-05
3:74549264 G A 1.875532 -4.7018e-05
3:74550090 A G 0.045646 -1.5566e-05
3:74551534 T C 0.405546 -2.6390e-05
3:74562838 A G 1.889606 -3.6783e-05
3:74564816 A C 0.354194 1.2767e-05
3:74575826 G T 0.020322 -2.6359e-06
3:74586804 A G 0.042864 2.8743e-05
3:74610530 A C 0.060918 1.6241e-05
3:74613367 G A 0.028560 2.5874e-05
3:74619174 T C 1.575047 -2.3821e-05
3:74620076 T G 0.482933 -2.5821e-05
3:74627703 C T 0.745222 -1.8472e-05
3:74630415 G A 1.829318 -3.7642e-05
3:74632277 G A 0.045364 -1.0430e-05
3:74632427 C G 0.151713 -6.3862e-05
3:74670994 G C 0.077212 6.6886e-05
3:74676210 T C 0.249039 1.1953e-05
3:74677555 A C 0.078984 1.0215e-05
3:74678254 T G 1.112345 2.3739e-05
3:74682595 T C 0.023045 3.8677e-05
3:74691449 A G 0.279160 5.6691e-06
3:74710248 C T 0.246647 -8.7956e-06
3:74715870 A G 1.156312 -1.4350e-05
3:74735859 T C 0.044964 -7.7650e-06
3:74743990 C T 0.434197 -1.7642e-05
3:74744999 C G 1.587037 -3.5969e-05
3:74769766 G A 0.095190 6.3127e-06
3:74772441 T G 0.056046 1.5531e-05
3:74775497 T C 0.966305 1.1881e-05
3:74785580 C A 0.892440 5.2192e-07
3:74792288 A G 0.084732 2.8501e-05
3:74804128 G A 0.062826 2.8101e-05
3:74811075 G A 1.947969 2.5716e-05
3:74820457 G T 0.022737 -2.1711e-05
3:74823996 T C 0.995469 1.9083e-05
3:74827320 G A 0.086167 -1.5904e-05
3:74831300 A C 0.102812 3.6336e-05
3:74837028 G C 0.422688 -8.6885e-06
3:74838641 C T 0.043208 1.6837e-05
3:74851237 A G 0.047964 1.1494e-06
3:74852215 C A 0.068480 -2.9638e-05
3:74862782 A G 0.077062 -4.1966e-05
3:74865631 T C 1.256897 2.9688e-06
3:74866261 A G 1.695727 -2.0457e-05
3:74867417 G T 0.237367 -3.1956e-05
3:74881366 T C 1.916128 1.1349e-06
3:74882776 C T 0.211998 1.6100e-05
3:74885751 T C 0.158964 -5.9337e-05
3:74899935 G T 0.135971 -1.4282e-05
3:74904603 T C 0.020257 5.6441e-06
3:74911260 C T 1.672097 1.1688e-05
3:74915930 T C 0.029251 3.2747e-05
3:74918586 C T 0.167365 3.5695e-05
3:74933124 A G 0.052677 2.1598e-07
3:74939690 T C 0.041381 -6.3600e-05
3:74946238 C T 0.026687 2.5359e-05
3:74954453 T C 0.052839 4.7166e-05
3:74956423 G A 0.466373 6.7823e-05
3:74961223 A C 0.020540 4.3660e-06
3:74965601 G A 1.920481 3.9545e-06
3:74974574 G A 0.044685 -9.1530e-06
3:74978890 G A 0.034253 -4.7922e-05
3:74989797 A T 0.030929 2.3215e-05
3:74995074 G A 1.510088 -6.8719e-05
3:75010265 A G 0.221433 -1.4080e-05
3:75016331 T C 0.064332 8.2767e-05
3:75030302 T C 0.028125 -1.1037e-04
3:75031434 T C 0.079383 -9.6623e-06
3:75037747 T C 0.461699 6.0846e-05
3:75043166 G A 0.118859 3.4063e-05
3:75050057 G A 1.970976 -1.1589e-05
3:75064460 T C 1.971651 -1.3021e-05
3:75066074 A G 0.068717 -1.4948e-05
3:75073052 A G 0.371498 -1.6915e-05
3:75076096 C T 0.136695 1.0162e-05
3:75086236 A C 0.029148 -3.0177e-07
3:75102306 G A 0.080133 -1.8776e-07
3:75102377 C G 0.027544 1.6939e-05
3:75103428 A G 0.540482 -1.0181e-05
3:75110876 T C 0.027674 1.9054e-05
3:75111317 A G 0.034477 -4.3596e-05
3:75121039 G A 0.031017 -4.1725e-05
3:75125758 A G 0.028339 -1.1555e-04
3:75139687 C T 0.505330 6.1027e-05
3:75149245 A G 0.046892 4.9419e-05
3:75156243 G C 0.029472 2.4852e-05
3:75166520 A G 0.494427 6.4829e-05
3:75177489 T C 0.029605 -4.4798e-06
3:75180378 A C 0.067390 -3.6406e-06
3:75193008 A G 0.059447 6.2678e-05
3:75216270 A G 0.824073 -2.2137e-05
3:75222943 C A 0.029573 5.5694e-06
3:75234473 A G 0.497166 7.0366e-05
3:75236006 C T 0.027307 -1.2652e-05
3:75239432 G A 0.044880 -1.0816e-06
3:75239712 G A 0.042468 8.2202e-06
3:75249409 G A 0.678757 1.5601e-05
3:75255525 G A 0.061083 6.0057e-05
3:75265131 A G 0.051833 -1.3049e-05
3:75266491 G A 0.076618 -1.7818e-06
3:75277620 G A 1.701141 2.1499e-05
3:75301350 A G 0.697577 1.5738e-05
3:75303408 T C 0.040388 -4.7768e-06
3:75328704 A G 0.023708 -1.7180e-05
3:75329061 G C 0.245842 -3.1205e-05
3:75331277 G C 0.132021 1.4156e-05
3:75358613 G T 0.134874 3.2049e-05
3:75370659 A G 0.198654 -8.0206e-06
3:75373177 G A 0.235124 1.8896e-06
3:75377265 A C 0.218334 3.3614e-06
3:75377941 G A 0.021851 1.1407e-05
3:75378919 C T 0.038129 4.4993e-05
3:75382434 T C 0.720070 2.9758e-05
3:75383517 A G 0.037058 3.5974e-05
3:75386193 T C 0.073411 -3.0256e-06
3:75387339 G A 0.095989 -1.6658e-05
3:75391450 A G 0.081629 -2.1248e-05
3:75391759 G A 1.646786 -3.3622e-05
3:75393969 T C 1.213601 -4.9530e-05
3:75394346 G C 0.057510 6.3304e-06
3:75399015 T C 0.107099 -1.2366e-05
3:75405356 A G 0.138736 2.0064e-05
3:75407145 G T 0.499864 4.8960e-05
3:75421699 A G 0.778167 -1.9376e-05
3:75452676 A G 0.108664 -3.5340e-05
3:75452997 T G 0.026882 2.7477e-05
3:75759142 A C 0.715533 -1.8337e-05
3:75787809 C T 0.937813 4.1505e-06
3:75805420 T C 0.049538 -4.1806e-05
3:75812037 C T 0.416056 2.7349e-05
3:75815879 G A 0.067747 1.8684e-05
3:75826186 A G 0.415125 3.2033e-05
3:75836858 G A 0.329838 2.0422e-05
3:75851468 A G 1.339283 3.3407e-05
3:75861696 T C 0.415816 2.8151e-05
3:75887744 G C 0.877081 7.5427e-09
3:75901301 G A 1.119271 5.4852e-05
3:75902359 A C 1.425593 4.0889e-05
3:75908409 A G 0.058198 3.1457e-05
3:75918869 A G 1.422480 4.1896e-05
3:75925586 T C 0.056516 4.3067e-06
3:75930359 G A 1.115110 4.4982e-05
3:75936499 T C 0.020942 2.9143e-06
3:75937022 G A 0.075647 -1.8654e-05
3:75961218 A G 1.670880 1.7483e-05
3:75971624 A G 0.533468 -3.7763e-05
3:75977724 G C 0.233544 -8.5572e-06
3:75981817 C A 1.131969 2.1076e-05
3:76002227 G A 0.987679 -2.9032e-05
3:76007908 G A 0.068782 -9.0680e-06
3:76026514 T C 1.656085 -5.7768e-05
3:76027965 A T 0.034201 -4.7076e-05
3:76028745 G T 0.087722 -6.2130e-06
3:76029264 C T 0.021783 1.9829e-06
3:76060966 G A 0.696067 -9.7049e-06
3:76065558 T C 0.027184 4.3507e-05
3:76074846 G A 0.022769 1.9551e-05
3:76076453 T C 0.150210 -7.8986e-06
3:76084525 G A 0.846771 -1.7186e-05
3:76087468 A G 0.020543 3.4832e-07
3:76091010 A G 0.276892 -1.0558e-04
3:76092747 T C 1.103837 -3.8778e-05
3:76093656 G A 0.026288 1.0100e-05
3:76094302 C T 0.046714 -7.4672e-06
3:76098273 G A 0.051687 1.5223e-05
3:76101960 A G 0.034227 -1.9104e-05
3:76118276 T C 1.104675 -1.3113e-05
3:76122823 A C 1.117207 -2.5912e-05
3:76131656 G A 0.030524 1.5739e-05
3:76140495 G A 0.386140 -6.8433e-06
3:76143239 A G 1.103733 -2.4035e-05
3:76151867 T A 0.136354 1.0319e-04
3:76153856 A C 0.256845 -1.3400e-04
3:76156489 C T 0.310729 -1.2936e-04
3:76158608 T C 0.039534 -5.5916e-07
3:76158656 G A 0.031598 1.2455e-05
3:76158700 A G 0.143589 -2.6717e-05
3:76158788 A C 0.274814 2.1642e-06
3:76158880 A G 0.053816 2.3436e-05
3:76167750 A G 0.564615 8.2827e-06
3:76169642 G A 1.344960 -1.6597e-06
3:76172232 G T 1.896046 -3.8623e-05
3:76176441 A G 0.926346 -1.5378e-06
3:76181421 T C 0.051148 -4.7703e-06
3:76183336 A G 0.250717 4.3692e-05
3:76187789 A G 0.031053 9.9122e-06
3:76189689 C G 0.680302 -6.2842e-05
3:76194352 C T 0.938537 -2.5349e-05
3:76205107 T C 0.682023 -4.4789e-05
3:76208356 A G 0.071275 -1.8783e-05
3:76210743 C T 0.060765 1.9671e-05
3:76214198 C T 0.072629 -7.5019e-06
3:76216551 T C 0.215010 5.3955e-05
3:76218187 G T 0.094038 -4.6669e-06
3:76236383 G A 0.087874 2.4515e-05
3:76251314 G A 0.042326 -6.8693e-05
3:76255874 C A 0.812576 -7.9544e-05
3:76257985 T C 0.801982 8.3128e-06
3:76270061 T C 0.178657 9.0754e-05
3:76282833 T C 1.885322 2.2554e-06
3:76285201 A G 1.815306 -4.3660e-06
3:76292893 T C 0.096881 7.8386e-06
3:76311299 T C 1.770734 -8.2017e-06
3:76324887 T C 0.069373 -8.5644e-06
3:76329124 A G 0.792907 1.2819e-05
3:76341456 T C 1.883738 -9.1996e-07
3:76352971 C T 0.050051 1.8229e-05
3:76362418 T C 0.034179 1.7223e-05
3:76364186 A G 0.066033 -1.3136e-05
3:76380001 A G 0.215640 9.8298e-06
3:76382235 A G 0.078338 7.6293e-06
3:76383737 T C 0.041848 -4.7341e-05
3:76405833 T C 0.036486 5.8043e-06
3:76411788 G A 0.954416 -3.3429e-05
3:76411818 A G 0.051599 -1.6787e-05
3:76413209 G T 0.039622 1.0324e-05
3:76415569 G A 0.035087 1.2682e-05
3:76418290 C G 0.061544 -3.3292e-05
3:76425123 C T 0.061515 1.2316e-05
3:76435073 G C 0.082593 3.7677e-04
3:76451421 T C 0.151626 -2.3088e-05
3:76453596 C T 0.325884 6.8709e-06
3:76453847 G A 0.061499 -2.4935e-05
3:76455794 T C 0.072142 -2.0488e-05
3:76464683 A G 0.068127 -1.4164e-05
3:76474140 A G 1.185252 -7.9036e-06
3:76475697 T G 0.030858 -9.4977e-06
3:76475802 C A 1.202403 -8.0935e-06
3:76484183 C T 1.042251 -1.9567e-05
3:76492781 G A 0.091204 -1.1543e-06
3:76492939 C A 1.961638 -9.7079e-06
3:76493877 C A 0.676440 -2.6922e-06
3:76498806 A G 0.043186 -6.9855e-06
3:76500657 C T 0.816763 4.2319e-05
3:76517954 G A 1.166313 1.0290e-05
3:76531716 G A 0.059421 -2.2408e-05
3:76533661 T G 0.211664 -4.7367e-05
3:76534878 A C 0.149266 -1.4836e-07
3:76541348 A G 0.326835 -2.3968e-05
3:76551066 C G 0.026499 5.4878e-06
3:76551767 C T 0.040083 -3.1949e-05
3:76555524 T C 0.025119 -2.9387e-05
3:76565704 G T 0.818730 -1.7173e-05
3:76567426 G T 0.059321 1.9993e-05
3:76588033 G A 0.187982 -4.5936e-05
3:76592621 G A 0.101367 2.9300e-05
3:76604694 A G 0.085885 5.8325e-05
3:76610928 T C 0.047986 1.6407e-05
3:76618915 C T 0.852351 3.1874e-05
3:76629983 T C 0.098345 2.5639e-05
3:76642574 G A 0.062300 -1.2221e-06
3:76645853 C T 0.121384 4.6058e-05
3:76648029 T C 0.839027 5.6662e-06
3:76653247 A G 0.208152 2.1048e-05
3:76656900 G A 0.245001 7.9721e-06
3:76668861 A G 0.019988 6.4817e-06
3:76672037 A C 0.806364 -1.0418e-05
3:76676585 G A 0.766116 -9.9859e-06
3:76684833 G A 0.034503 -2.2455e-05
3:76696228 A G 0.062521 7.9922e-07
3:76700305 A G 0.020319 -1.5895e-05
3:76712001 C T 0.220784 1.3354e-05
3:76718625 A C 0.112416 2.1720e-05
3:76718872 C T 1.629755 -1.5433e-08
3:76728688 T C 0.072236 -2.9066e-06
3:76742830 T C 0.764337 -3.8981e-05
3:76752447 A G 0.135805 3.9866e-05
3:76758237 T A 0.079010 -5.6693e-05
3:76758307 C T 0.045679 -1.9283e-05
3:76758752 A G 1.066978 1.3728e-05
3:76759892 A G 0.133020 -1.4589e-05
3:76782437 C A 0.494797 2.4930e-05
3:76789586 A C 0.151022 9.9164e-06
3:76789788 C T 0.146046 8.4867e-06
3:76792292 T C 0.063105 -2.8177e-05
3:76806938 G C 0.102218 1.4832e-05
3:76809262 A G 0.201124 -9.7299e-06
3:76813342 C T 1.702669 3.9964e-05
3:76834429 G A 0.218327 -1.8097e-05
3:76843819 G A 0.850014 1.1813e-05
3:76857965 C A 0.275752 -5.4757e-05
3:76860381 A G 0.103013 -9.5009e-06
3:76863912 C A 0.701449 4.6457e-05
3:76864053 G A 0.440861 5.9427e-07
3:76879395 C T 0.215179 -1.8478e-05
3:76890318 T C 0.113192 5.8529e-06
3:76891355 A G 1.644170 -1.8262e-05
3:76917552 A G 1.748374 -2.9008e-05
3:76920758 A C 0.311031 -6.9505e-07
3:76923715 A G 0.093116 -9.9024e-06
3:76926453 C A 0.405884 -1.3818e-05
3:76926750 A C 0.117710 2.1949e-05
3:76928990 G A 0.335479 9.8824e-06
3:76931759 C T 1.296617 -3.1867e-05
3:76932739 G A 0.065140 2.0387e-06
3:76935251 G A 0.143508 1.9073e-06
3:76935781 G A 0.029732 -1.5989e-06
3:76938742 G A 0.677638 -3.2193e-05
3:76940720 C T 0.024516 -2.4502e-05
3:76941716 G T 0.063686 -2.4282e-06
3:76942348 A G 0.115204 1.6078e-05
3:76943512 T C 0.028765 2.3425e-05
3:76943591 C T 0.042520 -8.2129e-07
3:76951831 T C 0.062401 -5.6685e-06
3:76954121 G A 0.975257 1.3434e-05
3:76961685 C T 0.532458 -1.3939e-05
3:76964039 A C 0.280543 1.6686e-05
3:76978762 G A 0.045562 3.2540e-06
3:76979838 A G 0.848852 6.4041e-06
3:76984549 G A 0.088913 -3.7544e-05
3:76991841 T C 0.047457 -1.5511e-05
3:76991842 A G 0.392080 4.0925e-05
3:76996924 C G 0.034201 -1.8404e-05
3:76999182 G A 0.074609 -7.4412e-06
3:77008129 G A 1.524116 5.1787e-05
3:77008471 T C 0.132469 3.5980e-05
3:77014041 T C 0.448359 3.7615e-05
3:77014583 T C 0.037502 -2.5278e-05
3:77020134 G A 0.063281 -1.6392e-05
3:77023719 A G 0.102536 7.4400e-05
3:77032832 G T 0.038872 -3.6954e-05
3:77038415 G A 0.083577 1.1501e-05
3:77041398 G T 0.925531 -1.4643e-05
3:77042793 G C 0.046746 -6.8611e-06
3:77047389 G C 0.029164 1.7666e-05
3:77048575 G A 1.940199 1.4242e-05
3:77050439 A G 0.583028 5.3931e-07
3:77050481 A G 0.037161 2.8628e-06
3:77064203 C T 0.356340 -4.6507e-05
3:77068544 C A 0.040634 2.0252e-05
3:77069014 G T 0.061664 8.5875e-05
3:77069799 A G 0.254463 -1.7137e-06
3:77070793 C A 0.045211 3.7091e-05
3:77081899 C T 0.217990 3.3375e-05
3:77102870 G A 0.472547 7.7127e-06
3:77103671 A G 1.371511 -2.2507e-05
3:77104596 G T 1.835375 -3.7794e-05
3:77105499 G A 1.720482 -2.4974e-05
3:77107239 G T 0.060126 -3.2245e-05
3:77114928 T C 0.321275 2.9591e-05
3:77115134 A G 0.036347 -2.1398e-05
3:77117925 A G 0.181042 2.8200e-05
3:77120300 C T 0.529079 1.5338e-05
3:77123420 T C 0.548210 -2.4029e-06
3:77123632 A G 0.150291 -1.5811e-05
3:77143687 A G 0.205675 1.1002e-05
3:77149742 C T 0.090425 3.5935e-05
3:77150107 C T 0.103308 1.4377e-05
3:77150510 A G 0.564657 2.0011e-06
3:77150682 T C 0.470768 1.2352e-05
3:77155087 G A 0.191698 9.5985e-05
3:77155625 T C 0.070869 1.0472e-05
3:77155824 G A 0.550862 -2.1695e-06
3:77157681 T C 0.068831 5.9589e-05
3:77158187 C T 0.156916 -4.1602e-06
3:77159286 G A 0.155004 -9.7480e-06
3:77160983 T C 0.295951 5.9531e-05
3:77166635 T C 0.059389 3.1717e-05
3:77169971 G A 0.185054 4.6285e-05
3:77174750 T C 0.044315 -1.9160e-06
3:77179891 G T 0.021883 -1.3506e-06
3:77180639 C A 1.141197 3.1205e-05
3:77189827 G T 0.146877 1.4877e-05
3:77193837 A G 0.054468 -2.2018e-05
3:77195300 A G 0.126529 6.2161e-05
3:77199628 T C 0.036090 9.3069e-06
3:77207087 G T 0.991986 3.0997e-05
3:77212409 G A 0.020952 1.2968e-05
3:77217707 A G 0.607326 -3.1075e-05
3:77237866 T C 0.025739 1.8763e-06
3:77246729 C T 0.998536 3.7943e-05
3:77246855 T G 0.052602 -5.2771e-05
3:77246944 G T 0.519540 1.9565e-05
3:77248126 C A 0.904800 7.7004e-06
3:77252355 C T 0.053933 -4.8561e-07
3:77253192 G T 1.080854 3.0873e-05
3:77254053 T C 0.022370 3.1522e-05
3:77256723 C T 0.027469 -2.4676e-05
3:77271906 A G 0.066552 1.6809e-05
3:77291151 T C 0.023912 3.7345e-05
3:77295269 G T 0.074995 -1.1795e-05
3:77295675 G A 1.264424 -1.2183e-05
3:77297301 A C 0.021770 3.5233e-05
3:77297325 G A 1.883394 2.3155e-05
3:77312067 T G 0.233024 -9.9605e-06
3:77312267 T C 1.183584 4.0713e-06
3:77320482 T G 0.546578 5.7008e-06
3:77322648 G A 0.219577 3.3386e-05
3:77323280 C T 0.326024 9.2552e-05
3:77332230 G A 0.038382 2.5186e-07
3:77346578 A G 0.040346 1.4937e-05
3:77351449 T G 0.229600 1.9600e-05
3:77353608 T C 0.107930 -2.6147e-05
3:77354009 T C 0.836537 -3.2503e-05
3:77358376 T G 0.185570 3.6772e-06
3:77376849 C T 0.233414 2.4048e-05
3:77383456 T C 1.388220 -4.8362e-05
3:77399960 T C 0.031072 -2.8530e-06
3:77401676 T C 0.743502 -3.6337e-05
3:77412342 C T 0.881102 1.6503e-05
3:77414751 T G 0.256553 2.8569e-06
3:77416662 C T 0.059330 -4.4956e-05
3:77419337 T C 0.044354 -8.6798e-06
3:77420959 A G 0.027047 -6.4014e-06
3:77439175 A G 1.644329 -4.4314e-05
3:77443281 A G 0.607956 -4.8906e-05
3:77443988 G C 1.363484 2.2916e-05
3:77448904 C T 0.217970 4.6406e-05
3:77450248 C T 0.089870 -1.6342e-06
3:77460660 G A 0.048561 -4.1266e-06
3:77465424 G A 0.280657 -2.0162e-05
3:77470462 G A 0.032711 -3.3123e-06
3:77471462 A G 1.265499 5.5300e-05
3:77472107 G A 0.032458 7.6711e-06
3:77499799 A G 0.157104 -1.2042e-05
3:77509454 A C 0.726841 9.5993e-05
3:77511957 A G 0.597287 1.5168e-05
3:77521306 C T 0.742229 1.9975e-06
3:77525588 C A 0.086044 3.3744e-05
3:77525616 C A 0.323862 -2.9154e-05
3:77532353 C T 1.067851 -2.0836e-05
3:77537789 T C 0.067439 5.4635e-05
3:77538471 A G 0.074216 2.7295e-05
3:77543807 T C 0.061197 -1.6898e-05
3:77553337 C T 0.119167 3.1003e-05
3:77553932 G T 1.337352 9.5598e-06
3:77555835 T C 0.206305 -1.8318e-05
3:77556568 G A 0.262574 4.8214e-05
3:77558385 A G 0.836138 4.9982e-06
3:77562478 G A 0.048340 -2.4790e-05
3:77566573 G A 1.405748 7.1157e-05
3:77567965 T C 0.110608 9.5185e-06
3:77588489 C T 0.816968 2.1735e-05
3:77594401 G A 0.032062 1.6575e-07
3:77595880 G A 1.094103 5.2560e-05
3:77612123 G A 0.073057 -1.0199e-06
3:77625959 T C 0.042696 -4.0531e-06
3:77626108 A G 0.075212 3.2456e-05
3:77637064 C T 0.022273 -4.8943e-06
3:77665583 C T 0.227393 -6.6754e-07
3:77667946 C T 0.034075 -1.2090e-05
3:77673550 G A 1.003856 2.8688e-05
3:77676851 C G 0.113114 1.4145e-05
3:77677440 T C 0.071837 -1.2354e-05
3:77683049 A G 0.073580 1.8112e-05
3:77687265 T C 0.073914 2.1246e-05
3:77694204 G A 0.753703 -3.3317e-05
3:77696422 T C 1.122825 6.4940e-06
3:77696945 G A 0.059506 -3.4838e-05
3:77698357 G A 0.069357 1.8033e-06
3:77699342 A C 0.106713 7.1177e-05
3:77709064 T G 0.526340 3.5395e-05
3:77712248 T C 0.064904 -3.4916e-05
3:77719800 G A 0.085063 1.9917e-05
3:77720483 G C 0.086774 2.1206e-06
3:77720924 G A 0.863335 -1.6127e-05
3:77722867 C T 0.051394 -1.9915e-05
3:77727993 C T 1.794887 -4.1099e-06
3:77728260 G A 0.073859 -3.7100e-05
3:77729383 C T 0.035681 -5.1978e-05
3:77740954 C T 0.472294 -1.9554e-05
3:77742551 A C 1.484560 1.3892e-05
3:77744838 A G 0.452890 -5.1167e-06
3:77746082 C T 0.580354 -2.9949e-05
3:77746914 T C 0.026265 1.4336e-05
3:77749428 C T 0.473086 3.2381e-06
3:77750396 T C 0.539541 7.1549e-06
3:77750959 A G 0.087589 1.4540e-05
3:77755170 C A 0.090844 -1.3010e-05
3:77755498 T C 1.706506 -9.4282e-06
3:77756847 A C 0.412548 -1.6602e-05
3:77758031 T C 1.399301 5.4750e-06
3:77760141 A G 0.049129 1.2131e-05
3:77761303 G C 0.178215 -1.6672e-05
3:77763119 C T 0.072580 6.1967e-06
3:77764390 G A 1.915213 -1.6134e-05
3:77764439 G C 1.172285 2.1525e-05
3:77767098 A C 0.104707 -2.0368e-05
3:77777119 T G 0.041319 -2.0932e-05
3:77778813 A C 0.277200 -3.2795e-05
3:77790068 C T 1.062937 4.6590e-05
3:77795621 T G 0.124685 1.5445e-05
3:77819279 T C 0.044945 1.0687e-05
3:77822606 C T 0.104684 -2.0190e-05
3:77826554 T C 1.655368 -3.3077e-06
3:77842558 T C 0.087835 -9.8762e-06
3:77853311 C T 0.029810 3.8879e-06
3:77855217 A G 0.103211 1.2375e-05
3:77862560 T C 0.094486 -1.4877e-05
3:77874145 C T 0.120939 -4.1224e-05
3:77875112 T C 0.090958 3.8631e-06
3:77885564 C G 1.068935 3.5093e-05
3:77897614 G A 0.028420 -1.1457e-05
3:77903203 T C 0.494229 -3.4822e-05
3:77904394 G A 0.115503 -3.4926e-05
3:77910688 T C 0.024866 1.1121e-05
3:77918634 T G 1.665239 -7.6354e-07
3:77926394 C T 0.082726 -5.3741e-07
3:77933619 C T 0.426261 1.1874e-05
3:77959159 G A 0.112874 -3.4921e-06
3:77962084 A G 0.179705 1.3368e-05
3:77968334 A C 0.053903 5.5071e-07
3:77975287 C T 1.939663 2.3467e-05
3:77981632 G T 0.087705 -4.5396e-05
3:77985142 G T 0.520640 2.6283e-06
3:77995064 T C 1.103389 -1.3870e-05
3:78000683 T C 0.023039 -1.4261e-05
3:78010712 T C 0.042128 -1.5876e-05
3:78012818 A G 0.020514 -2.8227e-06
3:78044689 A G 0.706198 2.9851e-05
3:78062958 C T 0.031647 -1.1712e-05
3:78068758 A G 0.113890 -1.0182e-06
3:78073261 C T 0.090591 1.1630e-05
3:78080907 C G 0.140161 -1.7442e-05
3:78092994 A G 0.024529 3.4655e-06
3:78094108 A G 0.126834 8.9656e-06
3:78099791 C G 0.054484 2.9397e-06
3:78107128 A C 1.336907 3.2097e-05
3:78108914 G A 0.060174 2.1468e-05
3:78112031 G A 0.037058 2.7796e-05
3:78122488 C T 0.656212 7.7100e-06
3:78125753 T C 0.096265 -4.2635e-05
3:78132473 T C 0.059428 -2.8870e-06
3:78137372 C T 0.095372 2.2426e-05
3:78144436 T C 0.021822 1.7748e-05
3:78166383 G A 0.045026 -1.3600e-05
3:78168582 C G 0.024574 1.6137e-05
3:78173371 T G 0.043134 3.2833e-05
3:78175032 A G 0.061570 -4.3312e-05
3:78185657 T C 0.043179 1.4697e-06
3:78185797 T C 0.089591 -5.5160e-05
3:78187217 C T 0.658477 -6.6492e-06
3:78190700 C G 0.119508 4.0072e-05
3:78190973 G C 0.098141 -7.5884e-06
3:78218372 A G 0.104529 3.8190e-05
3:78228753 A G 0.578637 -3.8819e-05
3:78231381 A G 0.182961 2.1087e-05
3:78240914 T C 0.407186 1.2343e-05
3:78243906 C T 0.030456 -2.9096e-05
3:78260138 G A 0.810083 -5.6821e-06
3:78260896 A G 0.094256 1.7862e-05
3:78262281 A G 0.046117 1.4664e-06
3:78273390 A G 0.066345 -1.7031e-05
3:78275515 T C 0.038002 1.0641e-06
3:78276135 G T 0.938784 -8.6042e-06
3:78277273 C G 0.748663 -8.4589e-06
3:78279461 C T 0.812414 -5.2678e-06
3:78280867 A G 0.054932 2.2979e-05
3:78291062 T C 0.185119 -2.2495e-07
3:78304283 A G 0.555121 2.5539e-05
3:78307578 A G 0.352717 3.2807e-05
3:78317310 C T 1.880015 -1.1462e-04
3:78323372 A C 0.081389 1.1487e-05
3:78325219 A G 0.235735 -2.8650e-05
3:78326286 C T 1.081944 -5.1314e-05
3:78329901 A G 0.147539 -1.8277e-05
3:78334637 T C 0.090101 -2.8708e-05
3:78344895 G A 0.552842 -2.7111e-06
3:78366271 A C 0.082885 2.2799e-05
3:78368350 G A 0.234170 -8.3685e-06
3:78371577 C A 0.456337 5.7737e-05
3:78385636 A G 0.026230 -1.8071e-06
3:78387550 T C 0.152762 -5.5645e-06
3:78399760 A G 0.600049 -8.4684e-05
3:78405989 G A 0.058402 -1.1210e-06
3:78406226 A G 0.042686 2.1664e-05
3:78410038 A G 0.444389 8.7629e-06
3:78420636 A G 1.898412 -2.8180e-05
3:78426234 A G 0.219269 1.3757e-05
3:78427851 C T 0.033789 5.0334e-05
3:78428086 G A 0.668380 -8.7860e-05
3:78429993 A G 0.022919 1.7750e-05
3:78449024 T C 0.089439 9.7045e-06
3:78450879 T C 0.021679 -3.7735e-05
3:78461592 G A 0.437943 -1.5630e-05
3:78471190 A C 1.499757 -5.6479e-05
3:78471627 C T 0.020338 -5.5448e-05
3:78472919 C G 0.134851 1.5835e-05
3:78474222 C T 0.126902 7.9348e-06
3:78485890 C T 0.306604 4.8826e-06
3:78498997 T G 0.524116 2.6099e-05
3:78504161 C T 0.028534 2.5245e-07
3:78505090 G A 1.355217 1.3308e-04
3:78552414 T C 1.915440 -1.9759e-05
3:78552995 A G 1.295740 1.1154e-04
3:78554086 G A 0.055585 1.4481e-05
3:78555938 A G 0.051674 5.6397e-06
3:78558745 T C 0.297386 1.3132e-05
3:78563283 T G 1.332502 3.0956e-04
3:78565992 A G 0.048918 -6.7642e-06
3:78568264 C A 0.146166 5.1249e-05
3:78583264 C T 0.072648 3.6007e-05
3:78596025 C T 0.336956 9.4257e-06
3:78597610 G A 0.026035 -6.6835e-06
3:78604287 A G 1.760189 -4.3458e-05
3:78608901 G A 0.502830 1.2487e-05
3:78608998 G A 0.027641 3.2763e-06
3:78618566 C A 0.118820 4.6418e-06
3:78622624 C T 1.970651 -1.3319e-05
3:78626807 T C 0.952176 -4.9692e-05
3:78627824 A G 0.876996 9.9191e-05
3:78628608 A C 0.040057 2.0194e-05
3:78629055 T C 0.142268 -4.8308e-05
3:78643717 T C 0.123750 2.9868e-05
3:78650560 G A 0.523779 -6.8945e-05
3:78655923 G T 0.027440 1.0778e-05
3:78657749 A G 0.052738 -1.9218e-05
3:78657998 T C 0.905008 -6.0009e-05
3:78658127 A C 0.045062 3.4954e-06
3:78659692 A G 1.841415 7.7436e-06
3:78661232 C T 1.368096 -1.2223e-05
3:78663058 A C 0.068773 1.6068e-05
3:78663634 C T 0.818136 1.3538e-05
3:78663949 A G 0.102828 -1.7480e-05
3:78666765 C T 1.338118 -2.1729e-05
3:78670573 C A 0.465854 8.5186e-06
3:78675814 A G 0.042761 -3.9851e-06
3:78676116 C T 1.021348 -6.7452e-06
3:78678920 G A 0.070165 3.3412e-06
3:78686926 A C 0.098462 -1.7406e-05
3:78688811 T C 0.069094 -7.7426e-06
3:78688958 A G 0.102026 -1.8705e-05
3:78692276 G A 0.406222 2.8073e-05
3:78693840 C T 1.861393 9.0913e-06
3:78695185 G A 0.337319 -3.5224e-06
3:78700407 T G 1.947564 -8.1813e-06
3:78700901 T G 0.493713 -2.8498e-05
3:78702439 T C 1.294276 2.9370e-05
3:78712373 T C 0.495995 1.4562e-05
3:78714118 T C 0.969428 1.4741e-05
3:78717343 T C 0.501918 -4.3515e-05
3:78722982 G A 0.503093 -4.8791e-05
3:78733721 C T 0.396530 2.8894e-05
3:78735032 A G 0.032922 1.6327e-05
3:78765735 C A 0.044111 -5.9135e-07
3:78770988 A G 0.544598 -3.0787e-05
3:78775567 T C 0.963202 3.9340e-06
3:78779852 C A 0.067130 -2.4900e-07
3:78789362 C T 1.503142 -2.5913e-05
3:78793128 A G 0.157793 3.3635e-05
3:78793752 C G 0.045042 1.4556e-05
3:78794155 C T 0.035707 1.6934e-05
3:78795775 C T 0.035357 2.0394e-05
3:78803850 T G 0.541274 5.4737e-05
3:78813703 T C 0.029904 5.5791e-05
3:78834486 G A 0.478607 2.6503e-05
3:78835068 G T 0.133994 2.1643e-05
3:78840953 A G 1.427196 6.4261e-06
3:78853171 A G 0.056773 9.8794e-06
3:78883730 C T 1.968814 3.8445e-06
3:78889612 C T 0.667033 -1.5797e-05
3:78896235 A G 0.136195 -1.9313e-05
3:78897997 T G 0.046409 -5.6787e-05
3:78898240 G A 0.051359 1.0241e-05
3:78898841 C T 0.056653 -6.5213e-06
3:78902286 G A 0.177319 1.4432e-05
3:78903358 C T 0.032971 3.2769e-05
3:78908085 A G 0.028158 2.0508e-07
3:78908171 C T 0.825384 -3.1388e-05
3:78909737 A G 0.058759 -3.5162e-05
3:78918008 C T 1.533468 -2.0021e-04
3:78919423 A G 0.094898 -1.3024e-06
3:78937776 C T 0.722953 -1.9793e-05
3:78952189 G T 0.024162 -8.0072e-06
3:78959600 A G 0.713446 -2.3010e-05
3:78976196 G A 0.087852 1.1616e-05
3:78977507 T C 0.321002 -2.3310e-05
3:78979741 G C 0.862533 -3.6389e-05
3:78987603 A G 0.028242 1.1051e-06
3:79000698 T C 0.091610 2.1501e-05
3:79012107 T C 0.182178 1.8960e-06
3:79025569 C T 0.335810 1.9077e-05
3:79031274 T C 0.021426 1.7122e-05
3:79035931 A G 1.978964 1.2908e-05
3:79045887 C T 0.096375 -2.1948e-05
3:79046223 A G 0.039145 9.0079e-05
3:79046369 T C 0.141875 -3.6992e-05
3:79055785 G A 0.290842 3.7167e-05
3:79064388 A C 0.020299 -9.7932e-06
3:79075298 G A 0.042303 -3.1118e-05
3:79080497 T C 0.071999 3.0340e-05
3:79080845 A G 0.036249 3.3781e-05
3:79113590 G A 0.034169 -9.1114e-06
3:79120700 C T 0.051774 2.0787e-05
3:79130440 A C 0.037343 4.1735e-05
3:79132836 T C 0.271098 4.4800e-05
3:79134634 A G 0.033546 -6.4380e-05
3:79134817 C T 0.140651 3.5676e-06
3:79148237 A C 0.200595 5.6534e-05
3:79159597 A C 0.035961 -2.6330e-05
3:79172433 C A 0.043832 1.5285e-05
3:79173831 G A 0.045039 9.4318e-06
3:79177030 G A 1.407085 3.4081e-06
3:79197923 A G 1.330643 6.8036e-06
3:79203167 T C 0.124448 1.9219e-05
3:79227227 A G 0.033364 6.5142e-06
3:79236285 T C 0.139684 -9.4346e-06
3:79238823 G A 0.037327 9.2127e-05
3:79265926 T C 0.164771 4.6341e-05
3:79269562 C G 0.030595 -2.2751e-06
3:79275286 C T 0.049548 6.5110e-07
3:79275588 G A 0.030803 4.5993e-06
3:79293241 T C 0.238325 -9.4392e-06
3:79297382 T C 0.039447 3.6705e-05
3:79302700 C T 0.069457 8.1181e-07
3:79307668 T C 0.024409 1.0954e-06
3:79307728 T C 0.039758 1.0072e-04
3:79308972 C G 0.105928 4.9375e-05
3:79310206 T G 0.042997 7.3784e-07
3:79310895 A G 0.095025 -2.6384e-05
3:79315415 C T 0.055572 3.6736e-05
3:79335644 C T 0.127444 9.7874e-07
3:79340238 T C 0.048756 -3.8175e-05
3:79364255 C T 0.049113 4.9095e-06
3:79373033 T C 0.025171 3.2026e-05
3:79373890 G T 0.412814 -8.5134e-05
3:79380050 C T 0.233686 -7.2466e-05
3:79390314 G A 0.048061 -2.9995e-05
3:79393357 T C 0.217577 -9.5546e-06
3:79402333 G A 0.112666 2.2879e-05
3:79406815 C T 1.963893 8.6693e-06
3:79414063 G A 0.022756 -2.2290e-05
3:79417704 T C 0.110787 1.4922e-05
3:79419101 C G 1.115983 -1.9606e-05
3:79420495 G A 0.047866 -1.2183e-05
3:79442368 T C 0.055082 3.3890e-05
3:79461797 T C 0.255115 -9.7438e-07
3:79489117 A G 0.146322 4.0498e-05
3:79489727 T C 0.091178 -2.9595e-05
3:79490636 G A 0.062151 -1.3585e-05
3:79505811 C A 0.064719 -2.6357e-06
3:79518304 T C 0.023922 1.8027e-05
3:79525342 T C 1.229561 -2.0751e-05
3:79526644 G A 0.055689 3.1676e-05
3:79527377 C T 0.138337 6.1930e-05
3:79531888 G A 0.047600 -1.7973e-05
3:79535011 T C 0.037937 2.9519e-05
3:79535727 G A 0.737393 3.6777e-06
3:79544083 A G 0.034266 -5.0610e-06
3:79552832 C A 0.098202 -5.7402e-06
3:79559251 A G 0.174642 -2.9864e-05
3:79571762 A G 1.347284 -1.7994e-05
3:79580066 A G 0.304111 -1.0077e-05
3:79580895 A G 0.074083 -1.6120e-05
3:79581972 A C 0.068487 4.2680e-05
3:79601060 G A 0.030543 1.1831e-05
3:79612556 T G 1.062765 -3.3809e-05
3:79616786 T C 0.394481 -1.6017e-05
3:79630583 G A 0.097781 -2.1217e-05
3:79637519 C G 0.058422 -1.9664e-05
3:79648736 T C 0.178618 -2.1235e-05
3:79651529 A G 0.064641 1.8268e-05
3:79652408 G A 0.070538 6.7567e-06
3:79654284 A G 1.667186 -2.8181e-05
3:79666138 A C 1.230126 -3.7996e-05
3:79670296 A G 0.042592 1.6770e-05
3:79696496 T C 0.060697 2.4201e-05
3:79696997 T C 0.483943 1.4148e-05
3:79704470 A G 0.026613 1.7479e-05
3:79712822 T C 1.163538 2.3365e-06
3:79750882 T G 1.869911 -2.6474e-05
3:79753906 G T 0.068419 1.4259e-05
3:79756338 C T 0.105259 -4.0173e-05
3:79756484 G A 0.491821 6.3375e-08
3:79766106 G A 0.661425 -1.0850e-05
3:79784416 A G 1.766096 -7.2813e-05
3:79787972 A G 0.162820 -3.7067e-06
3:79791414 C T 0.819321 4.9483e-06
3:79795913 A C 0.206003 -5.1100e-05
3:79798237 T C 0.079964 5.5684e-06
3:79813292 T G 0.569100 -1.9884e-05
3:79829860 A G 0.251233 1.3218e-04
3:79843344 T C 0.042627 -2.5494e-06
3:79849516 C T 0.027057 1.6892e-05
3:79851614 T C 1.046935 2.7330e-05
3:79856456 C A 0.796052 -2.2898e-05
3:79860798 A C 0.039794 2.4458e-05
3:79871754 T C 0.024243 4.7949e-06
3:79878360 C T 0.036730 1.0367e-06
3:79892470 A G 0.210453 3.9898e-06
3:79892886 T C 0.042783 -2.4736e-05
3:79897037 C T 0.594781 2.2761e-05
3:79897447 T G 0.658438 -4.0977e-05
3:79901627 A G 0.028956 -1.3665e-05
3:79915270 G A 0.155274 -1.1499e-05
3:79923392 C T 0.050382 1.5210e-05
3:79923942 T G 0.042196 4.2371e-05
3:79925143 G A 0.031501 1.9853e-05
3:79928718 A G 0.133121 -1.4201e-05
3:79949641 T C 0.101013 -6.9080e-05
3:79955568 A G 1.540768 -2.8115e-05
3:79955749 G A 0.082931 -2.1046e-05
3:79959839 T C 0.286269 -2.0970e-05
3:79959946 T C 0.026440 -8.2899e-06
3:79967874 C A 1.545568 -2.5805e-05
3:79997287 A C 0.114279 -4.0697e-05
3:80018451 G A 0.087150 5.6800e-06
3:80026701 A G 0.029160 3.7743e-07
3:80032643 T G 0.045166 -5.0430e-06
3:80037724 A G 0.029310 1.1263e-05
3:80043563 C A 0.074787 -1.6044e-05
3:80044717 C T 0.287778 -1.3733e-05
3:80048541 G A 1.546620 -1.4474e-05
3:80054620 T C 0.021887 -4.3974e-05
3:80055071 T C 0.092149 2.5938e-05
3:80065597 A G 0.147549 1.9793e-05
3:80074897 A G 0.064647 -6.1522e-06
3:80084680 C T 1.590890 -1.8822e-06
3:80090349 A G 0.021838 1.2417e-05
3:80101634 T C 0.062985 2.4660e-07
3:80101914 G A 0.285363 -5.6556e-06
3:80117338 C G 0.083894 1.0770e-05
3:80118232 A C 0.594535 1.6307e-06
3:80122427 T C 0.110131 -5.2064e-05
3:80176908 A C 0.742983 -1.1187e-05
3:80185929 G A 0.161412 -4.0341e-05
3:80190900 A G 0.092065 4.0440e-05
3:80204124 G A 0.071194 4.0151e-05
3:80231457 A C 0.041868 3.8334e-05
3:80236745 T C 0.041566 -1.7763e-05
3:80242957 T C 0.083772 -2.4582e-05
3:80258260 T C 0.038963 -1.4935e-05
3:80262713 G A 0.782724 1.6319e-05
3:80281731 G A 0.024844 -1.7516e-05
3:80293067 C T 0.030066 -1.0286e-05
3:80293383 G A 0.069925 -1.6383e-05
3:80297143 G A 0.065803 1.5993e-05
3:80303443 G A 0.041121 6.7352e-06
3:80309201 A C 0.051953 1.3016e-05
3:80310975 C T 0.202098 -2.4835e-05
3:80316748 T C 0.546347 1.3273e-05
3:80319153 C T 0.446223 -7.7602e-06
3:80344634 A G 0.026720 -1.1338e-06
3:80345903 C T 0.376256 2.0455e-05
3:80346072 T C 0.053443 -1.6039e-05
3:80353731 A G 0.158117 -2.9104e-05
3:80356812 G A 0.955419 -1.3733e-05
3:80374261 C G 0.025567 -4.0756e-06
3:80381180 A G 1.431055 -5.5678e-06
3:80387560 A G 0.048061 -8.4726e-06
3:80387716 T C 0.053809 -3.0119e-05
3:80392376 G A 0.097138 3.1262e-05
3:80401106 T C 0.266388 5.4399e-05
3:80415216 A G 0.047159 -3.4698e-06
3:80415502 C T 0.090581 -2.0851e-05
3:80417042 A G 0.060616 -1.6156e-05
3:80419795 C T 0.756550 8.6527e-06
3:80422133 A G 0.046672 2.1484e-05
3:80450140 G T 0.700511 -4.9412e-05
3:80450555 C T 0.075001 7.6897e-07
3:80454668 T C 0.561320 2.1745e-05
3:80461247 C T 1.910756 2.9252e-06
3:80469990 A G 0.065676 -5.4729e-06
3:80471418 C T 0.035444 1.8514e-06
3:80472420 C A 1.376999 -2.8541e-05
3:80494468 G T 0.069347 8.9894e-06
3:80511325 C T 0.033591 -5.5424e-06
3:80514191 C T 0.595122 1.7249e-05
3:80529170 C T 0.131641 -5.6270e-07
3:80536202 A G 0.115165 -1.1567e-05
3:80546383 C T 1.365396 2.9729e-05
3:80571362 A G 0.055293 2.2031e-05
3:80571717 A C 0.045721 1.9334e-05
3:80593803 T C 0.076027 -1.5525e-05
3:80635204 G T 0.068107 2.4348e-06
3:80668272 T C 0.129573 1.7542e-05
3:80677274 C T 0.119083 6.1729e-06
3:80686428 G A 0.041735 -1.3136e-05
3:80690363 A G 0.049593 -2.3266e-05
3:80698764 A G 0.191403 -6.6532e-06
3:80707325 C T 0.650269 4.4165e-06
3:80709804 G T 0.108248 3.4428e-07
3:80712150 A C 0.040583 -1.5560e-05
3:80738030 T C 0.057120 1.0966e-06
3:80745277 A G 0.039752 3.7484e-05
3:80772841 T C 0.328422 1.2440e-05
3:80775874 A G 0.034166 -1.9799e-05
3:80783485 C G 0.059470 1.1438e-05
3:80803809 C A 0.024964 -1.2882e-05
3:80807564 C T 0.043809 -5.4612e-06
3:80809794 G A 0.099605 3.6135e-05
3:80818910 T C 0.043919 7.1012e-07
3:80831249 C T 0.069360 8.1648e-06
3:80835167 G A 0.073375 1.0926e-06
3:80837070 A G 0.058039 -2.2336e-05
3:80845720 T C 0.037642 6.2869e-05
3:80865764 C G 0.628265 -4.0733e-05
3:80870214 T C 0.076345 -4.2184e-07
3:80876966 T G 0.491395 3.6975e-05
3:80883870 G A 0.114130 -1.0218e-05
3:80890492 C T 0.058558 -8.5449e-07
3:80903465 G T 0.072745 3.0275e-05
3:80910210 C T 0.057539 -2.5859e-06
3:80930676 A G 0.044581 1.7348e-05
3:80937640 G A 0.100845 4.6701e-06
3:80938949 A G 0.028132 2.5944e-05
3:80938958 A G 0.021562 1.1153e-05
3:80940139 G A 1.302371 -4.9714e-05
3:80950211 C T 0.039232 9.9574e-06
3:80960557 G T 0.053861 1.5769e-05
3:80963734 T C 0.074836 7.3723e-06
3:80974733 T C 0.104318 -6.6623e-06
3:80985757 A G 0.072220 2.9001e-05
3:80985800 A G 0.030485 -1.5485e-05
3:80991418 A C 0.118479 6.4491e-06
3:80997637 C T 1.342207 -9.1266e-06
3:81005080 T C 0.033445 -1.2943e-05
3:81013703 T C 0.037681 -3.1076e-05
3:81047281 T C 0.040634 -1.4130e-05
3:81062830 A G 0.081139 -2.2543e-05
3:81070688 T C 1.690634 -4.0439e-05
3:81077236 T A 0.063057 -4.3611e-06
3:81084174 T C 1.540495 4.0992e-06
3:81085877 T C 0.025639 -1.2952e-05
3:81090449 T G 0.190033 2.9833e-05
3:81126108 A G 1.603954 -1.0687e-05
3:81132276 G T 0.213205 2.5113e-05
3:81149237 T C 0.034818 -1.3510e-05
3:81152616 C T 1.402992 2.2994e-06
3:81155856 A C 1.951884 4.4603e-05
3:81157287 G A 0.667637 1.8386e-05
3:81163037 G A 0.367986 9.1867e-06
3:81163304 T C 0.212819 -8.9794e-06
3:81166146 A G 0.057779 -4.7984e-06
3:81171031 T C 0.027148 -1.8677e-05
3:81174118 C T 0.034565 -2.0918e-05
3:81176602 A G 0.036993 8.4309e-06
3:81184150 G A 0.393482 -2.1808e-05
3:81190212 T C 0.046704 2.8101e-05
3:81191942 C A 0.791167 3.3828e-05
3:81199947 T C 0.046513 2.6283e-05
3:81200998 C T 0.030592 3.1803e-05
3:81201523 A G 0.060272 3.4983e-05
3:81208570 C A 0.135643 -3.4733e-05
3:81217636 A G 1.578150 9.4951e-06
3:81220354 A G 0.448262 -2.7067e-05
3:81221576 A G 0.067737 1.0854e-05
3:81223303 C T 0.051700 2.7261e-05
3:81238464 A G 0.136549 2.3783e-05
3:81239869 C T 1.569574 1.4500e-05
3:81244694 C A 0.119891 8.8280e-06
3:81245621 T G 0.038953 -4.8917e-05
3:81246367 G A 0.626694 -2.5872e-05
3:81247345 C T 0.057519 2.5943e-05
3:81264437 T C 1.633702 6.9188e-06
3:81266913 A G 0.037015 6.7787e-06
3:81274681 T C 1.596485 2.1472e-06
3:81277117 A G 0.391700 1.5785e-05
3:81278620 C A 0.621900 2.9999e-05
3:81278943 T C 0.090695 2.4262e-06
3:81284419 C T 0.052469 -9.1808e-06
3:81290980 A G 0.027047 9.8594e-06
3:81291603 G A 0.090825 -1.3120e-05
3:81304978 C A 0.034493 -3.2472e-06
3:81335443 A G 0.100290 -4.1922e-06
3:81336180 T C 0.051566 -1.2552e-05
3:81340067 T G 0.034601 2.6884e-05
3:81344873 C T 0.069139 3.9265e-05
3:81346458 A G 0.036386 7.0018e-07
3:81369946 C T 0.130573 4.4768e-05
3:81375463 T C 0.027424 1.3324e-05
3:81385060 A C 0.075118 -2.5488e-05
3:81387047 G A 0.181474 3.1610e-05
3:81390329 C A 0.038249 -5.8767e-05
3:81391273 G A 0.045354 4.9120e-05
3:81396303 T C 0.054374 5.4215e-06
3:81398910 A G 0.393625 1.4041e-06
3:81399696 T C 0.040021 -1.6933e-05
3:81414458 C T 0.069694 1.3503e-05
3:81416945 C T 0.064482 6.7544e-06
3:81419502 A G 0.072323 -1.9700e-05
3:81419933 T C 0.101500 7.1029e-06
3:81420481 T C 0.394816 1.5097e-05
3:81425973 T C 0.038534 8.8398e-06
3:81428061 G A 0.568863 -2.4691e-05
3:81432439 C T 0.546662 3.3840e-06
3:81433234 G T 1.068805 4.1849e-05
3:81437140 C T 0.028579 4.4109e-05
3:81438657 C T 0.170607 -1.1789e-06
3:81440480 A G 0.031903 -7.0883e-06
3:81441511 T G 0.387922 4.0010e-06
3:81454990 T C 0.116830 -7.0699e-06
3:81455569 C T 0.183558 -2.3057e-05
3:81456288 A G 0.030861 1.2537e-05
3:81456652 A G 0.382329 -3.2105e-05
3:81463835 C T 0.041881 8.0242e-06
3:81466122 T G 0.295883 1.6282e-05
3:81467259 A C 0.170078 -3.2531e-05
3:81488842 T G 0.043163 -1.1113e-05
3:81490081 G A 0.028190 4.3924e-05
3:81490660 T C 0.056172 6.4661e-05
3:81494663 A G 0.042494 -1.7118e-05
3:81499726 A G 0.628840 8.6109e-07
3:81500701 A G 0.064521 1.7374e-06
3:81512914 C T 0.029690 1.1112e-05
3:81519291 G A 1.451160 -2.4565e-06
3:81521315 G A 0.050768 -1.9626e-05
3:81548296 T C 0.021685 -2.6556e-05
3:81548592 A C 0.074021 -2.8599e-05
3:81550520 C A 0.425635 1.2201e-05
3:81551871 T G 0.116119 1.6827e-06
3:81561765 G C 0.103480 4.0707e-05
3:81561964 C T 0.575563 6.7163e-06
3:81567793 C T 0.028476 4.6674e-06
3:81567907 A G 0.034575 -3.5981e-05
3:81573465 A C 0.025304 -3.4578e-06
3:81606853 C T 0.042170 5.1748e-07
3:81615311 C T 0.545325 7.7278e-06
3:81620370 G T 0.546675 9.3891e-06
3:81623502 C T 1.124085 6.2115e-06
3:81624468 C T 0.050495 -1.8022e-05
3:81627175 C T 0.053712 6.1836e-05
3:81634071 G T 0.491048 -1.6323e-05
3:81643167 C T 1.942766 -7.9627e-06
3:81655382 C T 0.028596 2.2412e-05
3:81674303 C A 0.516012 6.4717e-06
3:81676188 A G 0.417134 -1.3707e-06
3:81677425 C T 0.053981 -2.7699e-05
3:81685147 A G 0.076238 -6.8936e-06
3:81687388 T C 0.035035 -3.2636e-05
3:81689089 C T 0.048648 1.0101e-05
3:81698119 T C 0.059350 6.5038e-05
3:81698130 C T 0.616476 -2.9661e-06
3:81700976 G A 0.097174 2.7369e-05
3:81718019 C T 0.042725 -2.4107e-05
3:81721601 C T 0.032020 2.0896e-05
3:81723365 A G 1.052651 1.6246e-05
3:81728956 C T 0.100922 8.9443e-06
3:81736535 A C 0.049466 -2.1454e-05
3:81744885 A G 0.051901 8.6291e-05
3:81759051 G C 1.962563 1.1291e-05
3:81776242 T C 0.644972 -1.2654e-05
3:81784878 A G 1.869424 -1.6127e-05
3:81789795 C T 0.052933 7.6098e-05
3:81819040 A G 0.690423 1.2644e-05
3:81821483 G A 0.028888 -1.0460e-05
3:81831631 G A 0.071671 1.3245e-05
3:81844807 A C 0.893949 -5.9764e-06
3:81863512 A C 0.081198 1.3085e-05
3:81863639 G A 0.130888 1.4685e-05
3:81865372 G A 0.064352 -1.0933e-05
3:81871540 T C 0.051375 7.0071e-05
3:81884651 T C 0.118703 -1.7591e-05
3:81890928 T C 0.339108 2.9230e-06
3:81893008 C T 0.034607 1.3618e-05
3:81893118 A G 0.023798 1.5117e-05
3:81897989 T C 0.052151 8.4795e-05
3:81900733 G C 0.170419 3.5048e-06
3:81905441 A C 0.712037 9.4521e-06
3:81905625 A G 0.026515 -9.6666e-06
3:81921467 C T 1.102838 -6.4832e-07
3:81947741 T C 1.961797 8.2265e-06
3:81954784 T C 0.077822 -2.8485e-05
3:81960061 C A 0.085898 5.7797e-06
3:81961269 A T 0.034230 -4.7723e-05
3:81962838 T C 1.097790 4.3587e-06
3:81965477 T C 0.774821 -1.2552e-06
3:81973984 G C 0.034536 -3.0349e-06
3:81994615 C T 0.097196 1.1378e-05
3:81999639 A G 0.131816 2.7163e-05
3:82001712 T G 0.517148 -3.4181e-05
3:82001774 T C 0.077413 -2.6166e-05
3:82007857 T C 0.024415 6.1337e-06
3:82009031 T C 0.090438 3.9284e-06
3:82011016 T C 0.277671 -2.1102e-05
3:82018229 C T 0.296892 -2.0289e-05
3:82020398 T C 1.128863 1.1870e-05
3:82022800 A G 0.020968 9.0487e-06
3:82026780 G T 1.205139 -9.4038e-06
3:82036326 A C 0.076008 4.8826e-05
3:82039566 G C 0.029449 2.1619e-05
3:82046113 G A 0.141187 -2.3669e-05
3:82049826 C T 1.770663 -1.0751e-05
3:82069479 C T 0.091198 -1.6989e-05
3:82091883 G A 0.139149 7.5189e-05
3:82094406 T G 0.058908 -3.1125e-05
3:82097314 G A 0.812119 -2.9509e-05
3:82108417 G C 0.032072 4.1761e-06
3:82115632 A G 0.036983 -6.1408e-05
3:82123037 A G 0.770725 -3.1385e-05
3:82127705 G A 0.215309 3.0302e-05
3:82128014 C T 0.047006 -3.3231e-05
3:82148325 A G 0.172220 -1.4522e-05
3:82153236 A G 0.036201 2.1763e-05
3:82179545 A C 0.047652 -5.3789e-05
3:82196446 T C 0.044442 -1.3850e-05
3:82200397 T G 0.161477 5.9923e-05
3:82208357 A G 0.042592 5.6707e-05
3:82246420 T C 0.030404 -2.1824e-07
3:82247788 T C 0.075024 -1.5430e-05
3:82248170 A G 0.113552 -3.2814e-05
3:82249916 G T 0.022656 5.9007e-06
3:82263606 C G 0.022659 -1.1315e-05
3:82268450 A G 1.250662 -4.6439e-06
3:82282035 A G 0.047441 -4.6074e-06
3:82284007 C A 0.226568 -2.0135e-06
3:82285270 A G 0.078906 8.1510e-06
3:82292717 T G 0.023682 -2.7405e-05
3:82294434 C T 1.009974 6.1437e-06
3:82301081 G A 0.040167 -2.7320e-06
3:82326097 C T 0.155663 4.1118e-05
3:82326281 G A 0.125539 -1.2056e-06
3:82332171 T C 1.489461 -1.4622e-05
3:82335965 A G 0.502691 1.7530e-05
3:82341280 A C 0.057750 1.3431e-05
3:82363842 G A 0.053225 -4.2456e-06
3:82373805 G A 0.021130 1.1216e-05
3:82374038 C T 0.062265 1.2483e-05
3:82386023 A G 0.026333 2.3956e-06
3:82402101 G A 0.634173 6.2382e-07
3:82405745 C G 0.030566 1.0827e-05
3:82413464 A G 0.020835 9.0214e-06
3:82428322 A G 0.027577 9.8084e-06
3:82431859 A C 0.500792 1.0735e-05
3:82432532 C T 0.023523 -1.3762e-06
3:82447612 C G 0.395864 -2.1020e-05
3:82447782 A G 1.104175 -4.6517e-05
3:82448062 A G 0.084908 -1.3136e-05
3:82453932 G A 0.401768 -2.7976e-05
3:82456903 A G 0.232576 -2.4248e-06
3:82458251 T C 0.801716 3.7112e-05
3:82470650 C T 0.262918 -5.0478e-05
3:82477875 G A 0.120190 2.9620e-06
3:82479605 G A 1.134591 -2.0306e-05
3:82480866 A C 0.895241 2.0245e-05
3:82482253 T C 0.270296 1.6111e-05
3:82493206 G A 0.875175 7.6767e-06
3:82497513 T C 0.031816 1.8148e-05
3:82499607 C T 0.301430 -1.1862e-06
3:82502044 T G 0.293001 -5.6896e-05
3:82504148 G A 0.329954 2.9453e-05
3:82504989 A G 0.055734 4.7400e-06
3:82519328 G C 0.343042 6.4160e-06
3:82522606 G A 0.324479 3.9452e-05
3:82528042 T C 0.040213 1.4702e-05
3:82536757 G T 0.808766 2.6750e-05
3:82538915 A G 0.235858 4.1501e-06
3:82542044 T A 0.033604 1.6046e-05
3:82544495 C T 1.095921 4.1083e-06
3:82547403 A G 0.025077 1.7825e-05
3:82556809 T C 0.136789 -1.0671e-05
3:82566370 A G 0.221618 2.6489e-05
3:82569569 A G 0.158299 3.7131e-06
3:82574535 T C 0.102730 1.6506e-05
3:82582304 A G 0.340542 4.6286e-05
3:82583881 C T 0.158617 -8.3116e-07
3:82584508 A G 0.095726 -2.9708e-05
3:82588695 A C 0.074862 -2.8737e-06
3:82592985 C T 0.289398 -6.6336e-05
3:82594405 A C 1.929903 4.2384e-05
3:82599662 A C 0.101010 -2.1044e-05
3:82610954 A G 1.158088 -3.2922e-05
3:82618612 C A 1.340260 -2.6586e-05
3:82622125 G T 0.332278 -1.0141e-05
3:82631295 T C 0.033195 3.9878e-06
3:82648518 T C 0.535100 9.0928e-06
3:82658634 C T 0.107190 -3.1351e-05
3:82663988 C T 0.804170 1.3388e-07
3:82665045 A G 0.154582 3.4442e-05
3:82674710 G C 0.265931 -1.1457e-05
3:82697313 T C 1.139136 1.1017e-05
3:82697984 T C 0.447249 -8.1617e-06
3:82703900 A G 0.411100 -1.0665e-06
3:82718431 T C 0.051803 1.7631e-05
3:82720809 C T 0.080811 4.0547e-05
3:82738464 A G 0.518160 -4.4226e-05
3:82744653 C A 1.130067 -5.1811e-06
3:82757731 G C 0.051790 -9.2287e-06
3:82765927 G A 1.267719 -1.2959e-06
3:82773696 T C 0.154511 -2.1340e-05
3:82775843 T G 0.271818 -1.0537e-05
3:82777446 A G 0.144890 -4.3019e-05
3:82782352 A G 1.103918 2.4947e-05
3:82789667 G A 0.042059 6.2269e-06
3:82793539 A G 0.024616 -1.5640e-05
3:82803715 A G 1.830126 6.8520e-05
3:82822951 G A 0.020231 -2.1706e-05
3:82824124 T G 0.033172 -1.0016e-06
3:82832243 C A 1.701631 1.6271e-05
3:82848314 T C 0.057247 5.0301e-05
3:82852406 G A 0.197895 -2.3475e-05
3:82868418 T C 0.249234 3.3943e-05
3:82898923 T C 0.054140 1.9199e-06
3:82899726 G A 0.028635 3.0355e-05
3:82905733 C T 0.107447 -5.0093e-05
3:82923002 A G 0.141012 2.8700e-05
3:82925802 A G 0.230989 -3.7741e-05
3:82932295 G A 1.007371 -3.3962e-05
3:82939812 T G 0.053988 1.3137e-05
3:82964148 A G 0.955802 5.0482e-05
3:82974877 C A 0.052300 2.3076e-05
3:82977217 T G 0.185742 -2.5884e-05
3:82987800 T C 1.941426 3.5981e-05
3:83001661 C T 0.061174 -2.7944e-05
3:83014797 G C 0.070931 8.7363e-05
3:83022018 A G 0.868213 4.1259e-06
3:83029799 A G 0.125594 -1.7794e-05
3:83042523 T C 0.124987 -2.3855e-05
3:83049236 C A 0.038577 2.3518e-05
3:83049404 T C 0.560492 9.1013e-06
3:83049977 A G 0.032806 8.5474e-06
3:83053419 G A 0.094077 -6.4493e-06
3:83057602 A G 0.078919 1.6627e-05
3:83062261 A C 0.035370 -9.6526e-06
3:83064688 T C 0.098024 1.1752e-05
3:83077150 T G 0.024409 1.3045e-06
3:83089849 C A 0.048350 -4.4194e-06
3:83107976 G A 0.033471 3.5304e-06
3:83108451 A C 0.053907 -1.2158e-05
3:83112400 A G 0.198969 1.6935e-05
3:83113338 A G 0.051232 2.3257e-05
3:83139610 T C 0.239594 1.3008e-06
3:83178795 C T 0.901418 3.1631e-05
3:83190271 T C 0.046961 7.1189e-06
3:83222505 T C 0.116103 -1.1139e-05
3:83228209 G A 0.067017 -7.8307e-06
3:83228895 A G 0.357466 3.8680e-06
3:83229399 T C 0.044507 3.4500e-05
3:83230002 C T 0.035659 1.2105e-05
3:83283699 G C 0.062917 1.2297e-05
3:83290023 A G 0.030430 1.2095e-05
3:83292493 G A 0.044244 -9.0478e-07
3:83323886 C A 0.875023 1.6399e-05
3:83345924 A G 1.382407 2.2841e-05
3:83351972 A G 0.087348 -1.7306e-05
3:83354089 C A 0.084080 4.3046e-05
3:83354133 G A 0.042572 -9.5520e-05
3:83368921 G A 0.036123 -4.2321e-06
3:83373385 A G 0.228769 8.1793e-06
3:83384799 G A 0.181698 1.0330e-05
3:83400564 A G 0.323674 -9.0380e-06
3:83429272 T G 0.034065 3.5348e-06
3:83439722 G A 0.054381 1.7875e-05
3:83458648 A G 0.129788 1.7946e-05
3:83460659 A G 0.034117 3.4977e-05
3:83463065 T G 0.109443 -2.9178e-05
3:83471780 C G 0.066056 7.3132e-06
3:83473505 A G 0.072265 1.7673e-05
3:83506945 T C 0.072619 1.7272e-05
3:83507867 C A 0.347790 -2.8404e-06
3:83513659 A G 0.062235 1.3176e-05
3:83532973 T C 1.235335 2.7674e-06
3:83539972 G A 1.194000 6.5336e-06
3:83546741 A G 0.089069 -1.9880e-05
3:83557490 C T 0.083590 1.4574e-05
3:83561904 A G 0.054647 1.4854e-07
3:83562317 G A 1.723485 9.3593e-06
3:83572449 A G 0.027086 1.3494e-05
3:83576781 G A 0.094090 -5.4074e-06
3:83595697 A C 0.072252 -3.0974e-05
3:83613699 A C 0.031614 5.3846e-06
3:83620617 T C 0.168630 3.5643e-05
3:83623284 G A 0.064754 -3.5902e-05
3:83628791 A G 0.559545 7.6743e-06
3:83649988 G A 0.086186 8.5532e-06
3:83659990 G A 1.148711 -2.2358e-06
3:83670922 A G 0.031024 2.9321e-05
3:83682335 A G 0.040609 -2.6085e-05
3:83693025 G A 0.165589 -1.3427e-05
3:83702744 T C 0.075186 -1.0000e-05
3:83725630 A G 0.136373 5.1716e-05
3:83747694 C A 0.592139 -9.2975e-06
3:83759179 T C 0.075780 3.1339e-05
3:83763020 G A 0.335768 7.4315e-06
3:83766370 T G 0.140330 -1.8983e-05
3:83800021 C T 0.042501 -2.4085e-05
3:83811694 T C 0.152989 -1.7849e-05
3:83820407 C T 0.105866 3.5389e-05
3:83826280 T C 0.048759 2.2306e-05
3:83832189 T C 0.026677 -1.2042e-05
3:83837306 T C 0.984988 1.3272e-05
3:83842913 C G 0.044237 -1.3725e-05
3:83843079 C T 0.150629 -3.0135e-06
3:83855673 C G 0.070236 1.3251e-05
3:83859124 C T 1.726458 2.0446e-06
3:83870788 C T 0.140174 6.5359e-06
3:83883330 T C 0.640538 1.6673e-05
3:83887166 A G 0.096190 3.0057e-05
3:83897368 C A 0.025603 1.8133e-05
3:83899282 G A 0.092078 -8.6522e-06
3:83904985 A C 1.544844 1.0051e-05
3:83917603 G T 0.331756 4.3436e-05
3:83922435 T G 0.747520 -5.5172e-07
3:83927734 C T 0.237078 -2.0667e-05
3:83930650 A G 0.160889 4.9436e-05
3:83944827 A G 0.042926 6.0535e-06
3:83954938 A C 0.253872 4.7828e-05
3:83966303 C A 0.043072 -9.0487e-07
3:83968623 T G 0.306091 -8.7856e-06
3:83970288 C T 0.812206 -5.3915e-06
3:83982256 T C 0.040391 3.4392e-06
3:84027905 G C 0.037940 2.0016e-06
3:84033463 T A 0.042991 7.8262e-06
3:84065105 G A 0.442841 2.5549e-05
3:84071782 T C 0.182153 2.6188e-06
3:84072595 C T 1.402577 -1.7410e-05
3:84075391 G A 0.034769 -4.0287e-06
3:84078169 T G 0.078156 1.3732e-05
3:84095766 T C 0.122105 3.1095e-06
3:84116804 A G 0.032387 -1.2240e-06
3:84129031 T C 0.055663 -4.6058e-05
3:84147443 G C 0.196801 1.1631e-05
3:84159305 T C 0.130472 3.6413e-05
3:84171360 A G 0.038297 -5.6480e-05
3:84185239 C T 0.353324 5.3855e-06
3:84200533 C T 1.093340 -5.2462e-05
3:84208625 T C 0.212978 2.2532e-05
3:84210710 A G 0.055465 -2.1664e-06
3:84219642 T G 0.097294 -1.8085e-05
3:84223725 G A 0.190280 9.0992e-07
3:84227826 T G 0.287506 -5.2559e-05
3:84228854 T C 0.023428 1.5008e-05
3:84255220 G A 0.161139 -2.4778e-05
3:84304714 T C 0.046432 4.4728e-05
3:84308635 C T 0.049531 3.4679e-07
3:84336945 C T 0.319457 1.0090e-05
3:84339845 C T 0.039518 1.0631e-05
3:84344504 C T 1.081555 4.3501e-06
3:84373677 C T 0.116029 2.6850e-05
3:84375793 T C 0.024947 6.6321e-06
3:84388803 A G 0.266930 -1.2736e-06
3:84401023 A G 0.209674 1.5702e-05
3:84401332 G A 0.630794 4.5135e-05
3:84401519 A G 0.804449 4.0237e-05
3:84415603 G C 0.517232 4.2327e-06
3:84424761 A C 0.281351 -7.7931e-05
3:84431555 A G 0.040690 -3.2840e-06
3:84447781 T G 0.020397 1.2203e-05
3:84455590 C A 0.023646 -8.2624e-06
3:84462556 T C 0.028859 2.7022e-05
3:84480665 A G 0.362383 -6.9004e-06
3:84481068 T G 0.216383 -3.6024e-06
3:84481659 A G 0.037346 2.4498e-06
3:84482036 C T 0.039901 -2.8129e-05
3:84489822 G T 0.041537 -2.2194e-05
3:84495297 C A 0.155121 1.0167e-05
3:84495554 T C 1.454964 3.9059e-05
3:84503320 A G 0.039424 -3.6596e-05
3:84536960 T G 0.075086 -1.4288e-05
3:84539655 T C 0.340727 1.0729e-05
3:84546416 A G 0.044250 -4.4656e-05
3:84566845 T C 0.624821 -3.0692e-06
3:84572340 T C 0.112442 1.0653e-05
3:84582705 T G 0.061340 8.5501e-06
3:84583179 T C 0.827598 2.9517e-05
3:84595433 A G 0.026304 4.8832e-06
3:84603308 T A 0.108278 5.7536e-06
3:84603909 A G 0.404599 3.6308e-06
3:84610800 A G 0.042949 -3.3081e-05
3:84637309 T C 0.048898 2.4291e-05
3:84652227 G A 0.152781 2.6234e-05
3:84658159 T C 0.063368 5.8952e-07
3:84658692 A G 0.029605 -3.0584e-06
3:84659731 G A 0.037304 -1.3567e-06
3:84659883 A G 0.107271 8.4284e-06
3:84662453 G A 0.069448 -6.1085e-06
3:84666874 A G 0.043952 -2.7745e-05
3:84668779 G A 0.619807 -4.7383e-07
3:84688723 T C 0.827085 2.6028e-05
3:84707940 C T 0.188222 1.4728e-06
3:84710618 G A 0.111832 -3.1981e-05
3:84719605 C T 0.218704 -5.0706e-05
3:84728231 C T 0.125299 1.6003e-05
3:84745853 A C 0.637474 6.5821e-07
3:84755854 G A 1.291800 -3.5649e-05
3:84774861 C T 0.119826 9.1688e-06
3:84779079 T G 0.793715 6.3219e-05
3:84809650 T G 0.119437 -2.3803e-05
3:84832223 T C 0.576825 2.6391e-05
3:84835951 A G 0.946483 1.0107e-04
3:84856220 G A 1.489743 -3.5926e-05
3:84870750 T C 1.142381 -1.0420e-05
3:84870886 T C 0.524292 -1.8061e-05
3:84874662 C T 0.619732 4.1201e-06
3:84875192 C T 0.047645 4.8979e-05
3:84886594 C T 0.048697 1.6953e-05
3:84908642 G A 0.045789 8.6758e-06
3:84911212 G A 0.192422 -3.3207e-05
3:84911291 G A 1.487893 -2.9152e-05
3:84912189 A G 0.142174 -8.1796e-07
3:84929685 T C 0.189115 -4.4900e-06
3:84952678 T C 0.565173 1.2842e-05
3:84961960 G A 0.047383 4.3489e-05
3:84966018 A G 1.310083 -6.9120e-05
3:84975820 T C 0.091701 -1.7638e-05
3:84983083 C A 0.063122 3.8733e-05
3:84986304 G A 0.537944 -3.4859e-05
3:84992166 A G 0.290686 -3.0573e-06
3:85003523 G A 0.113974 4.0853e-06
3:85015779 A G 1.027856 -5.5691e-05
3:85017400 A G 0.130099 -6.8404e-06
3:85019056 C T 0.137766 -4.2472e-05
3:85020984 A C 0.112085 3.8063e-05
3:85022554 G A 0.179790 -2.4152e-05
3:85051839 A G 0.077462 -1.9456e-05
3:85053698 C T 0.072567 3.2406e-05
3:85053710 A G 0.040449 -8.2714e-06
3:85079082 G A 0.036879 1.0743e-05
3:85083919 G C 0.079351 -2.2028e-05
3:85090081 A G 0.095054 -5.9306e-06
3:85101168 G A 0.076186 -6.3094e-06
3:85102758 C T 0.035120 -4.3481e-05
3:85113612 G A 0.146640 -9.6975e-06
3:85132724 T C 0.026249 1.0160e-05
3:85135013 G A 0.090029 -3.1416e-05
3:85137468 G A 0.042446 2.5756e-05
3:85137753 G A 0.097936 -2.7388e-05
3:85151828 G T 1.199563 -9.8670e-06
3:85173079 G C 0.064913 1.8477e-06
3:85173828 G T 0.048197 1.1290e-05
3:85200179 G A 0.309973 1.4016e-05
3:85211843 G A 0.122429 -1.7088e-05
3:85225379 T G 0.133968 -4.1663e-05
3:85231931 G A 0.115873 1.9905e-05
3:85236371 A G 0.100426 -3.6636e-06
3:85249455 C A 0.050959 -3.2884e-06
3:85260355 C T 0.028745 -4.4728e-06
3:85267543 G A 0.077345 -1.3527e-05
3:85279626 C T 0.131576 -3.6406e-05
3:85296405 C T 0.201274 2.0628e-06
3:85301031 G A 1.237838 -4.3159e-06
3:85307872 A G 0.085709 -2.8745e-05
3:85327836 T C 0.039800 -5.4601e-05
3:85329836 G A 0.369167 -3.5114e-06
3:85336559 A G 0.232326 -6.3127e-05
3:85350817 C T 0.049044 2.3926e-05
3:85352069 C T 0.107716 -4.1857e-05
3:85362180 C A 0.121326 9.3090e-06
3:85372648 G A 0.032572 -3.2925e-05
3:85372814 T C 0.165479 -3.2226e-05
3:85387998 G A 1.763655 4.9658e-05
3:85391672 A G 0.631566 1.9535e-05
3:85397224 C T 0.977351 9.3010e-05
3:85402469 C T 0.746602 1.0463e-05
3:85407980 T G 0.471352 8.6410e-06
3:85412537 G A 0.618752 7.7992e-06
3:85413512 A C 1.923155 2.2249e-05
3:85433248 T C 0.528924 5.6997e-06
3:85439863 G A 0.029190 -2.6875e-06
3:85442454 A G 0.046623 2.0300e-05
3:85444684 T C 0.059908 4.6773e-06
3:85453144 G A 0.043864 3.0873e-05
3:85461788 T C 0.026350 1.4361e-05
3:85464424 A C 1.731304 2.6012e-05
3:85468913 G A 0.243768 -7.1423e-06
3:85472462 A G 1.240743 1.3995e-05
3:85474435 C T 0.052693 2.2252e-06
3:85491526 A G 0.284506 -5.3352e-06
3:85520339 A G 0.037139 -1.8773e-05
3:85521875 A G 1.751659 2.4791e-05
3:85533031 A G 0.021974 8.2910e-06
3:85536058 G A 0.042257 -7.3758e-06
3:85547445 T C 0.471846 7.3356e-06
3:85547852 T C 0.053085 -4.5849e-05
3:85552803 A G 0.083489 1.5868e-05
3:85558363 G C 0.157543 3.1849e-06
3:85589243 A G 0.054001 -2.0018e-05
3:85591302 T C 0.137100 -2.0077e-05
3:85592342 A C 1.256845 9.4222e-06
3:85603643 G T 1.299684 -4.2293e-06
3:85618843 C T 0.524685 1.1500e-05
3:85635652 T C 0.092574 -7.7445e-06
3:85636185 A G 0.040303 -2.6388e-05
3:85636711 G A 0.734599 1.2776e-06
3:85640838 T G 0.036483 2.4089e-05
3:85644855 C T 0.041605 6.0614e-06
3:85649418 G A 0.048093 -3.1547e-05
3:85658338 G T 0.052972 -5.0357e-05
3:85687128 C T 0.262707 1.0209e-05
3:85702403 T G 0.022325 1.1939e-05
3:85703795 A G 0.925560 1.1794e-05
3:85706033 G A 1.406390 -8.9546e-07
3:85723238 C A 0.051875 -7.7233e-06
3:85724064 G A 0.480548 1.7364e-05
3:85727802 A G 0.178261 1.8217e-05
3:85732917 G A 0.037934 -6.4527e-05
3:85752400 G A 0.069698 1.2188e-05
3:85763107 T C 0.845512 7.8883e-06
3:85769458 G T 0.044471 1.8893e-05
3:85798950 G A 0.030683 3.0266e-05
3:85816461 T C 0.060090 -9.2037e-07
3:85830581 G A 0.143268 -1.9204e-05
3:85861603 T C 0.020241 1.9723e-05
3:85867177 A G 0.124068 -1.0054e-07
3:85868786 C T 0.022166 4.3524e-05
3:85873741 A C 0.059019 -1.6388e-05
3:85874476 C T 0.474361 -2.7906e-05
3:85874496 C G 0.032987 2.5773e-05
3:85884150 G A 0.399321 -4.5452e-06
3:85885467 C T 0.038236 1.6961e-05
3:85896590 G A 0.114798 1.4842e-05
3:85907046 T C 0.025489 1.4694e-05
3:85918789 T G 0.037269 5.0937e-05
3:85949213 A G 0.137587 1.1173e-05
3:85959467 A G 1.148802 -3.4447e-06
3:85960953 A G 0.091776 -7.8518e-06
3:85964737 A G 0.314761 7.8484e-06
3:85970773 A C 0.024519 4.1248e-05
3:85985162 G A 0.040050 5.4493e-06
3:85987161 C T 0.778534 -1.1566e-05
3:86010600 A G 0.332642 1.3055e-06
3:86015648 T C 0.042806 3.0951e-05
3:86055628 T C 0.047525 -1.9895e-05
3:86063320 C T 0.171247 3.0000e-05
3:86063849 A G 0.027466 9.4117e-06
3:86081775 A G 0.325167 8.0973e-06
3:86095584 T C 0.024081 1.7671e-05
3:86149654 A G 0.051803 1.5562e-06
3:86158885 T C 0.392907 1.5849e-05
3:86163862 G C 1.305935 -6.8993e-06
3:86176047 G A 0.302459 -8.8099e-06
3:86176336 T C 0.054342 1.5998e-05
3:86177581 C T 1.711485 -2.5794e-05
3:86177752 G A 0.076066 -2.5575e-05
3:86179202 C G 0.257894 -2.0544e-05
3:86204789 A G 0.022309 2.5529e-05
3:86207105 C T 0.032348 2.1556e-05
3:86219871 C T 0.093415 8.6717e-06
3:86228221 G A 0.113315 1.5514e-05
3:86228676 A G 1.663989 3.7875e-06
3:86229733 T C 0.273724 4.5060e-06
3:86231562 A C 0.044065 -1.3674e-05
3:86233034 A G 0.096622 7.9142e-05
3:86241876 A G 0.594226 -5.9841e-06
3:86243021 G A 0.061236 8.2754e-06
3:86245962 T C 0.072424 -1.9000e-05
3:86254241 G A 1.229198 -5.8429e-05
3:86257272 T C 0.526931 2.2246e-05
3:86265034 T G 0.035672 -1.2793e-05
3:86268314 T C 0.044676 -1.3595e-05
3:86269158 G A 1.786197 -3.3762e-05
3:86291399 G A 0.292842 1.7841e-05
3:86306259 C A 1.192809 -2.0822e-05
3:86306972 G A 0.110793 1.4694e-05
3:86315425 T C 0.569071 2.0082e-05
3:86319598 T C 0.036136 1.3293e-05
3:86320780 T G 1.797620 5.6927e-06
3:86323272 A G 0.024918 3.1745e-05
3:86355821 T G 0.070418 -1.3641e-05
3:86355891 A G 0.035977 7.8262e-06
3:86357493 T C 0.036389 1.3472e-05
3:86364123 T C 1.153356 -1.9667e-05
3:86375594 G C 0.332067 2.6288e-06
3:86378386 A G 0.087296 8.3027e-06
3:86378796 G A 0.031241 -1.2333e-06
3:86394709 C T 0.028015 -6.7266e-06
3:86413067 G A 0.185483 -1.5643e-06
3:86413934 C T 0.280121 1.1794e-05
3:86415135 T C 0.024097 1.3882e-05
3:86416567 T C 0.026489 -5.7199e-06
3:86421805 A G 0.596855 2.9639e-05
3:86423029 C A 0.220570 -8.3743e-06
3:86447301 C T 0.035899 -1.8959e-05
3:86456731 T G 0.035711 -6.7369e-08
3:86458421 C T 0.088695 6.1346e-06
3:86459128 G T 0.319104 5.6753e-06
3:86476515 T C 0.033542 -2.0853e-05
3:86480028 C A 0.036928 1.5673e-05
3:86489768 A C 1.244842 -1.0744e-05
3:86492420 C T 1.193922 -6.6166e-06
3:86498658 A C 0.068026 1.1172e-05
3:86500502 A G 0.062933 -1.5728e-05
3:86503033 T G 0.069295 -1.2239e-04
3:86504385 A G 0.049921 6.5245e-06
3:86512653 T C 0.140995 -3.4622e-05
3:86513456 T C 0.065812 1.3407e-05
3:86532185 T C 0.453711 -4.0240e-05
3:86540035 C A 0.076076 -2.0495e-05
3:86542718 C G 0.070107 -3.4910e-05
3:86542834 A G 0.615324 5.8900e-06
3:86546333 C T 0.039245 -6.5858e-06
3:86561893 T C 0.279384 -2.3703e-05
3:86565628 T C 0.080350 -1.3502e-05
3:86566745 A G 0.096193 -1.0897e-05
3:86570685 G A 0.963241 -2.7853e-05
3:86576026 C G 0.046824 5.7190e-06
3:86593947 T G 0.633056 1.6518e-05
3:86597140 G T 0.033701 -1.1979e-04
3:86611137 G A 0.035571 2.8291e-05
3:86614715 T C 0.067890 -3.5973e-05
3:86618842 C T 0.041073 -7.6824e-07
3:86654878 G A 0.032562 -5.8876e-05
3:86659464 T C 0.180474 5.2792e-06
3:86666009 A C 1.655439 6.8498e-05
3:86669969 T C 0.049664 2.3072e-05
3:86684769 A C 0.620401 1.4673e-05
3:86684975 C G 0.298415 -4.4803e-06
3:86691640 G A 0.071551 6.0624e-06
3:86701944 C A 0.036301 2.3807e-05
3:86703243 T C 0.079435 -1.5920e-05
3:86716070 A G 0.026869 -3.0697e-06
3:86724011 T C 0.686164 -1.2118e-05
3:86763610 A G 0.105317 -9.6163e-07
3:86778385 C T 0.096511 -8.9254e-07
3:86784220 T G 0.759179 -1.5739e-06
3:86790149 C T 0.719509 8.4930e-07
3:86801926 T G 0.035944 8.7782e-06
3:86805828 A G 0.178199 -7.3794e-06
3:86809057 C A 0.028547 1.9464e-05
3:86812386 G T 0.039563 -3.5635e-06
3:86844802 A G 0.067464 -1.7546e-05
3:86854808 T C 0.034714 1.5617e-05
3:86889207 C T 0.048970 -1.6004e-05
3:86889617 A G 0.122627 1.0146e-05
3:86896832 G A 0.249640 -1.2499e-06
3:86906568 C A 0.185161 -2.3429e-05
3:86916394 A G 0.093214 2.4650e-06
3:86916882 G A 1.234475 -5.3205e-06
3:86928199 A C 1.270978 -3.1606e-06
3:86937265 C T 0.106820 4.8265e-06
3:86944049 A G 0.105730 -5.5310e-06
3:86959091 G A 0.276346 -2.5051e-05
3:86959960 A G 0.035535 1.2583e-05
3:86964922 G A 1.271270 3.6107e-06
3:86973666 G T 0.351779 -4.5514e-05
3:86974124 C A 0.031504 1.0664e-05
3:86974632 T G 0.034630 -6.6251e-06
3:86986970 C T 0.108336 -6.1543e-06
3:86988351 A G 0.031335 3.1457e-05
3:86993787 G A 0.099283 3.1345e-05
3:86995306 G A 1.265421 1.4642e-06
3:86997391 G T 0.065848 -3.8065e-06
3:87001049 A G 1.497040 -7.7638e-06
3:87001527 G A 0.090153 5.6060e-06
3:87006367 G A 0.090172 1.5561e-06
3:87015443 T C 0.043468 5.7297e-06
3:87018099 A T 0.023029 1.2273e-05
3:87020552 A C 0.044893 2.7538e-05
3:87021285 A G 0.063372 1.1943e-05
3:87037299 C T 1.450845 1.9981e-06
3:87037543 G A 0.179890 -3.9980e-05
3:87038795 T C 0.061093 -1.2446e-05
3:87044278 A G 0.126792 -1.4347e-05
3:87051183 C T 0.046727 3.2400e-06
3:87051596 A C 0.099663 -2.5601e-05
3:87064974 T C 0.027875 -2.2772e-06
3:87065071 G A 0.038100 5.2111e-06
3:87065836 C A 1.469132 -9.5082e-06
3:87085522 G A 0.054643 -1.0825e-05
3:87087944 C T 1.531322 -2.4055e-05
3:87093644 C T 0.024762 -1.0982e-05
3:87096861 G A 0.984147 -5.9370e-06
3:87103453 T C 1.694207 -2.1585e-06
3:87103605 G C 0.026262 -7.3040e-06
3:87110674 C T 1.808555 3.9131e-05
3:87120845 T C 0.053877 1.3394e-05
3:87122690 G A 0.055987 -1.0261e-05
3:87128172 G T 1.679887 -8.7857e-06
3:87134800 G A 0.138509 -3.8030e-05
3:87138431 A G 0.199794 -4.3019e-05
3:87152169 G A 0.251827 1.6513e-05
3:87154497 G A 0.041738 -1.2856e-05
3:87173324 A G 0.994592 -1.5627e-05
3:87177413 A G 0.090331 -7.8196e-06
3:87185751 G A 0.097644 1.3775e-05
3:87189927 C T 0.114509 4.9731e-05
3:87196208 A G 0.040466 5.8895e-06
3:87204024 T C 1.224962 -4.6110e-06
3:87211142 A G 1.360790 -1.5873e-05
3:87215077 T G 0.133017 -1.0213e-05
3:87236373 C G 0.122033 -1.6017e-05
3:87240325 T C 0.031994 1.6351e-05
3:87241497 T C 0.685483 -3.4821e-05
3:87251069 C T 0.070629 2.5153e-05
3:87260176 G A 0.051034 4.7759e-06
3:87261319 G A 0.045289 2.1007e-05
3:87266077 C T 0.150580 -5.4884e-05
3:87276522 A C 0.031881 -7.0306e-06
3:87276699 T C 0.147055 -4.8533e-05
3:87280397 T C 0.057133 1.1995e-05
3:87280696 A C 0.086644 7.2058e-05
3:87285584 C T 0.039047 3.9597e-06
3:87303203 C T 0.034364 -1.3970e-05
3:87318299 A G 0.032728 3.4980e-06
3:87325753 A G 0.098128 4.4114e-05
3:87327824 C T 0.042835 2.7918e-06
3:87327901 C A 1.872955 -6.4929e-05
3:87328365 A G 0.237439 2.7159e-05
3:87345033 A G 0.047249 2.3548e-06
3:87352350 T C 0.035156 6.8889e-06
3:87354991 T C 1.879453 -8.1080e-05
3:87356524 C T 0.870722 1.8320e-05
3:87360523 T C 0.110572 2.6684e-06
3:87367660 T C 0.128931 8.3372e-06
3:87380025 G T 0.564339 -3.8671e-06
3:87388376 T C 0.057854 7.2825e-06
3:87397841 C T 0.229000 -1.0104e-05
3:87403681 A G 1.567325 -1.1659e-05
3:87404425 G A 1.776778 -2.2288e-05
3:87411172 C A 0.060051 -4.6847e-05
3:87413938 T C 1.395413 5.2384e-05
3:87422515 A G 0.042845 3.9114e-05
3:87423728 A G 0.060080 3.5586e-07
3:87427186 T C 0.562216 -6.9663e-06
3:87427829 G T 0.108063 -3.7461e-06
3:87439269 T C 1.940686 5.5502e-05
3:87458840 A G 0.118745 -1.4205e-05
3:87470838 A G 0.066611 -8.2159e-06
3:87471221 T C 0.105395 -7.8877e-06
3:87473426 C A 1.639535 -4.9195e-05
3:87488369 T G 0.359199 -1.5184e-05
3:87489314 T C 0.076309 2.3498e-06
3:87489771 A G 0.061872 1.6247e-05
3:87489902 T C 0.046247 -3.6945e-05
3:87493858 C T 0.037733 2.3953e-06
3:87496872 T C 0.053754 2.9859e-06
3:87497931 T C 0.114315 -7.0883e-06
3:87521293 T C 1.280706 -2.6877e-05
3:87530357 T G 0.026479 1.1426e-06
3:87534424 G C 0.146864 -2.9628e-06
3:87535317 A G 1.809016 4.3229e-06
3:87541905 A C 0.169244 1.1818e-04
3:87559995 A G 0.047629 -5.1017e-05
3:87564872 G A 0.078737 2.0054e-05
3:87565245 C T 0.062226 1.7166e-05
3:87567548 A G 1.220158 -1.6957e-05
3:87581776 C G 0.118440 6.9814e-06
3:87582409 T C 0.424275 -3.6283e-05
3:87582728 G T 1.394128 3.6228e-05
3:87590636 A C 1.170932 4.3631e-05
3:87591038 T C 0.095236 4.9118e-06
3:87591666 C T 0.022886 4.0872e-06
3:87593728 G A 0.670750 -4.1109e-05
3:87596319 G A 1.356827 -1.9478e-05
3:87611243 C A 0.051670 7.7516e-06
3:87625928 C A 0.049518 9.0699e-06
3:87641652 A G 0.062979 -4.4745e-05
3:87648534 C T 0.036554 -3.8750e-05
3:87649547 C T 0.509432 4.6498e-05
3:87664602 T C 0.093610 -8.2095e-06
3:87677344 T C 0.160483 5.2516e-05
3:87680670 T C 0.243693 -4.1053e-05
3:87686989 A G 0.026849 1.3053e-05
3:87692373 G A 0.028628 -1.3075e-05
3:87703580 A G 0.050145 6.5329e-06
3:87704963 G A 0.582197 -4.6040e-07
3:87712501 C T 0.111897 -1.9204e-05
3:87716835 A C 0.182010 6.2263e-08
3:87718351 G A 0.719087 3.8777e-05
3:87721275 T G 0.106197 4.6123e-06
3:87766123 T C 0.045902 -5.2968e-06
3:87775873 T C 0.364643 8.1170e-06
3:87783976 G A 0.468045 2.3767e-05
3:87796751 C G 0.101393 3.8523e-05
3:87812006 T C 0.413765 -5.3452e-05
3:87816694 T C 0.180559 2.2721e-05
3:87840314 C T 0.454961 1.3986e-05
3:87840870 C T 1.947866 -8.3106e-06
3:87867846 T C 0.095862 -1.1192e-05
3:87881321 A C 0.216328 7.5541e-06
3:87891146 G C 0.102062 1.8073e-05
3:87907365 C T 0.217139 -3.6096e-05
3:87920980 A G 0.141901 2.5699e-05
3:87928198 G C 0.060096 1.4648e-05
3:87949733 C T 0.222034 1.5301e-06
3:87978852 C G 0.063560 -1.1374e-05
3:87979209 G T 1.877856 2.5719e-05
3:87983413 G A 0.745440 -7.6143e-06
3:87997315 G A 0.089069 4.9166e-06
3:88001643 T C 0.099504 3.1540e-05
3:88005139 T C 0.027583 1.7030e-05
3:88013368 G A 0.621202 -2.2547e-05
3:88015859 T C 0.048746 2.1242e-05
3:88016037 T C 0.120284 -2.8849e-05
3:88019493 C T 0.281900 2.7771e-05
3:88022363 C T 1.838241 -4.6074e-05
3:88023529 C T 0.028291 1.7042e-05
3:88026035 C T 0.046428 -1.5967e-05
3:88031527 G A 0.062492 4.7163e-06
3:88031836 A G 1.213981 -3.0830e-06
3:88033202 T C 0.084602 4.2131e-05
3:88044451 A G 0.050963 -2.6291e-07
3:88046767 A G 0.066358 -2.6451e-05
3:88050964 C T 0.065196 -2.2419e-05
3:88067937 C T 1.924090 -1.5288e-05
3:88072777 G A 1.913963 -1.2370e-05
3:88080774 T A 0.123130 2.4044e-05
3:88088822 A G 0.165346 2.7026e-05
3:88091543 C A 1.315368 1.4023e-06
3:88094764 G A 1.918059 -1.4174e-05
3:88096998 T C 0.124198 3.9096e-06
3:88098032 G C 0.031257 -1.9396e-05
3:88104411 C A 0.229490 8.2825e-06
3:88121425 A G 0.087735 -8.4125e-07
3:88124769 G T 0.063780 1.5476e-05
3:88128442 A G 0.050495 1.3330e-05
3:88128809 A G 0.065511 -2.7417e-05
3:88160190 C G 0.031066 3.1062e-05
3:88171228 C A 0.256784 -1.9015e-05
3:88225600 A G 0.077066 7.6684e-06
3:88245858 A G 1.688589 -1.2208e-05
3:88254280 C A 0.078147 8.1931e-06
3:88258983 G A 0.120677 -4.5220e-06
3:88264569 C T 1.769030 -4.5599e-06
3:88270639 A C 1.686220 -7.1817e-06
3:88274601 T C 0.064501 -1.9820e-05
3:88277712 C T 0.491772 4.6518e-05
3:88278490 A G 0.127188 4.3078e-05
3:88279236 A T 0.182497 -8.7943e-06
3:88287780 T C 0.040771 2.3133e-05
3:88287868 C T 0.111893 1.6204e-05
3:88292309 C T 0.074771 -2.4195e-05
3:88296807 C T 1.726854 1.1786e-06
3:88301893 C A 0.052790 2.1946e-05
3:88313265 G T 1.661834 9.0577e-06
3:88324396 T C 1.094927 -4.2074e-05
3:88329736 G T 0.025691 -1.0780e-05
3:88330566 G A 0.105486 -1.3313e-05
3:88332156 G T 0.044617 -2.2356e-05
3:88347211 G A 0.133955 3.1239e-05
3:88349956 T C 0.051836 1.7093e-05
3:88354316 T C 0.886614 -2.8899e-05
3:88354524 T G 0.049236 3.7475e-07
3:88358364 A G 0.061817 -6.2299e-07
3:88361631 T C 0.030933 -4.9640e-05
3:88365696 G T 0.486390 3.4869e-05
3:88365729 C T 0.221141 -9.5047e-06
3:88374390 T G 0.021903 -2.0497e-05
3:88374941 G T 0.376633 -2.2626e-05
3:88382725 A G 0.215763 1.2998e-05
3:88382904 C T 0.066507 -2.7079e-05
3:88382967 G A 1.119761 -1.5525e-05
3:88392577 T G 0.110420 2.2108e-05
3:88398852 G A 0.026970 3.1759e-05
3:88399733 A C 0.379421 4.7083e-05
3:88402151 C A 0.036042 3.0971e-05
3:88410879 G A 0.038002 -1.2678e-05
3:88418911 G T 0.222381 -2.6905e-06
3:88426964 T C 0.213196 3.8135e-06
3:88430140 A G 0.049203 -4.0418e-05
3:88432316 G C 0.056127 2.9952e-06
3:88433354 G A 0.062102 1.1204e-05
3:88436093 A G 0.063225 -3.7241e-05
3:88442694 G T 0.029199 5.0447e-06
3:88449404 T C 0.070944 5.0101e-06
3:88455705 C T 0.372952 2.3554e-05
3:88458338 G A 0.067237 6.8592e-06
3:88459954 A G 0.038216 2.4968e-05
3:88464173 C A 0.022033 -2.9726e-05
3:88466055 G A 0.949586 2.5529e-05
3:88479786 A G 0.315881 3.1073e-05
3:88483865 C T 0.145864 -4.2123e-05
3:88488383 A G 0.062589 -1.8047e-05
3:88490356 G T 0.245956 5.6836e-05
3:88490835 C G 0.246066 -3.8220e-06
3:88515285 T C 0.065397 7.4350e-06
3:88521785 T C 0.065696 -1.3340e-05
3:88524175 T C 0.540823 1.1442e-05
3:88525093 A G 0.040592 2.0625e-05
3:88535273 G T 1.472602 -1.5241e-05
3:88542423 T C 0.033292 -1.4256e-06
3:88547484 T C 0.371173 4.9765e-06
3:88562904 G A 0.158630 1.5823e-05
3:88580113 T G 0.087384 3.4267e-05
3:88597404 G A 0.320671 2.3633e-05
3:88614754 T C 0.110809 2.5178e-05
3:88615092 T C 0.027236 7.0396e-06
3:88619296 T C 0.060444 -4.6551e-06
3:88623037 G A 0.543981 1.0615e-05
3:88624775 G A 0.197431 -8.5314e-06
3:88625185 T C 0.022370 1.3385e-05
3:88625415 T C 0.036658 -1.0136e-05
3:88640845 T C 0.200410 1.4931e-05
3:88647357 G A 0.050914 -5.8934e-06
3:88659709 C A 0.470252 3.5360e-05
3:88667332 G A 0.065494 1.8197e-05
3:88674897 C A 0.021030 6.1946e-06
3:88675405 C T 0.332038 2.3818e-05
3:88684386 T C 0.036678 1.4996e-05
3:88692480 A G 0.029991 -5.1573e-05
3:88709905 T C 0.816374 -8.9736e-07
3:88710494 C T 0.139843 1.4475e-05
3:88732572 C T 0.021663 -1.1219e-05
3:88754891 G C 0.062677 3.4399e-06
3:88755488 G A 0.074475 3.9237e-05
3:88755698 C T 0.023016 3.1960e-05
3:88756095 A G 0.153833 1.8162e-05
3:88758184 A G 1.004161 1.4930e-06
3:88758243 T C 0.409380 1.8100e-05
3:88761581 A G 1.851818 -5.8315e-06
3:88761738 A G 0.050206 -3.9404e-05
3:88770445 G T 0.049742 1.3584e-05
3:88773006 T C 0.054874 3.5012e-06
3:88777721 A G 0.248728 1.6094e-05
3:88791125 T G 0.055390 5.2573e-05
3:88795383 C G 0.137240 -7.7855e-05
3:88795626 C T 1.311947 -1.8492e-05
3:88806057 G C 1.637133 -2.4630e-05
3:88808807 T C 0.038629 7.0173e-06
3:88815135 C T 0.552083 8.2455e-06
3:88815354 G C 0.086537 -2.0894e-05
3:88833306 G T 0.234982 2.5084e-05
3:88861764 C T 1.621585 -3.2958e-05
3:88871273 T C 0.942705 1.2082e-06
3:88889270 T C 0.072294 -2.0760e-05
3:88890860 G A 0.096485 3.6796e-05
3:88925519 T G 0.133712 2.2281e-05
3:88933154 T C 0.142699 -6.7679e-06
3:88934655 C T 1.301261 6.0741e-06
3:88950535 T C 0.035292 -2.9528e-05
3:88969330 G A 0.047574 4.5409e-06
3:88972500 G C 0.034954 -3.7382e-06
3:88973798 G T 0.084002 1.9133e-05
3:88978277 G A 1.611101 -2.8118e-05
3:88979119 T C 0.023630 2.0113e-05
3:88989354 C T 0.245654 7.1315e-06
3:88996797 C T 0.063758 1.0003e-05
3:88997832 T C 0.812865 -1.4922e-05
3:89012406 T C 0.025327 9.4755e-06
3:89013058 T G 1.673999 -1.5856e-05
3:89034908 G A 0.150528 1.7331e-05
3:89062317 T G 0.057678 4.0818e-06
3:89063354 A G 0.078065 1.8178e-05
3:89065754 A G 0.937690 -1.0871e-05
3:89076933 A G 0.104649 7.3532e-06
3:89080294 A G 0.129859 1.7711e-05
3:89107320 C T 0.774314 1.4633e-05
3:89107560 G T 0.048386 5.5431e-06
3:89108180 G A 0.036162 -2.4711e-05
3:89109620 G A 0.037356 -9.7208e-06
3:89111407 C T 0.111403 -1.9533e-06
3:89117266 G A 0.040670 2.5928e-05
3:89135125 T G 0.280832 -8.5167e-06
3:89171930 T C 0.033302 -2.2638e-05
3:89172791 T C 0.062372 5.6633e-06
3:89183016 C A 0.449975 3.0332e-05
3:89192869 A G 0.196843 -6.2648e-05
3:89195493 T C 0.079033 4.5610e-05
3:89213312 G A 0.263817 -3.0124e-05
3:89215555 T G 1.887139 -2.6585e-05
3:89227100 G A 0.043403 1.4725e-05
3:89263679 G A 0.199079 -4.8110e-05
3:89286083 T G 0.347732 -3.4390e-05
3:89299059 T C 0.572521 -2.2334e-05
3:89323057 T C 0.054072 3.2744e-05
3:89328382 C G 0.065179 6.1651e-06
3:89332453 G A 0.921347 -5.7596e-05
3:89336522 A C 0.114195 1.2114e-05
3:89364655 C A 0.038619 -2.6466e-05
3:89367901 C T 0.937382 -6.5307e-05
3:89421529 A G 0.055893 7.4217e-06
3:89426579 T A 0.039878 -1.1371e-05
3:89428776 T C 0.564443 -1.5757e-05
3:89443641 G A 0.020361 3.2337e-06
3:89461949 T C 0.030400 -9.0062e-06
3:89463290 T C 0.508410 -2.1687e-05
3:89466864 C T 0.133832 -4.1780e-05
3:89486346 T C 0.077929 1.3672e-05
3:89490810 T C 0.064336 4.8131e-06
3:89521664 A G 0.178722 9.0970e-06
3:89521693 C T 0.788749 -4.7688e-05
3:89525505 G A 0.809954 -7.4555e-05
3:89530956 A G 0.529323 -1.8243e-05
3:89532620 A G 0.031254 4.5310e-06
3:89534248 C T 0.551050 -8.5936e-06
3:89534377 C T 0.803319 -2.1748e-05
3:89534925 G A 0.042676 -6.3046e-06
3:89543067 T C 0.201806 1.0173e-05
3:89563810 G A 0.036973 -9.0070e-06
3:89571946 T C 0.029427 1.1894e-05
3:89573786 C T 0.245647 2.6714e-05
3:89577028 C T 0.058668 5.0495e-05
3:89584935 C G 0.181260 7.2704e-06
3:89624884 A G 0.041855 8.0209e-06
3:89635377 C T 0.072557 1.2255e-05
3:89639259 C A 0.105730 4.2116e-06
3:89646932 A G 0.039154 -5.5948e-05
3:89649101 T C 0.067542 1.9412e-05
3:89649621 C T 0.119599 1.7649e-05
3:89651139 G A 0.042371 -6.6249e-06
3:89678909 T G 0.062463 -6.1182e-05
3:89689122 A C 0.092889 -1.9914e-05
3:89703565 C A 0.062287 -5.4271e-06
3:89707750 A G 0.102445 1.2906e-08
3:89708622 A G 0.047629 -6.8907e-06
3:89721082 G C 0.064456 -6.9998e-06
3:89723742 G T 0.077027 -5.1277e-06
3:89727003 A C 0.026184 -4.5233e-05
3:89727068 T C 0.072041 1.5496e-05
3:89729256 G A 0.179838 1.0671e-05
3:89730658 T C 0.035110 1.5516e-06
3:89747810 T C 0.076196 -4.3657e-05
3:89751559 A G 0.024870 6.8965e-06
3:89763171 T C 0.063862 -1.5202e-05
3:89767245 A G 0.080571 -3.8851e-05
3:89770615 C A 0.046915 -2.5313e-05
3:89770695 G T 1.598407 3.2399e-06
3:89790574 C A 0.083512 -2.7243e-06
3:89791518 C T 0.056133 -1.0533e-05
3:89821429 T C 0.124520 -1.5741e-10
3:89823487 T C 0.864831 -1.9944e-05
3:89833691 A C 0.034610 -5.0144e-06
3:89839503 T C 0.080409 -2.6577e-06
3:89861361 G A 0.093230 -3.5471e-06
3:89877200 A G 0.042459 1.3044e-05
3:89880178 T C 0.063557 3.3612e-06
3:89911476 A G 0.030358 -7.4250e-06
3:89926795 T G 0.065936 2.2883e-05
3:89937757 G A 0.099780 -1.7474e-05
3:89955506 G A 0.169740 -8.2275e-06
3:89960940 A G 0.024990 4.3818e-06
3:89962587 T C 0.474033 1.3994e-05
3:89974444 A G 0.036684 -1.0319e-05
3:89975677 T C 0.041573 3.1817e-06
3:89983366 T C 0.050726 2.8443e-05
3:89984654 C T 0.080545 2.7154e-05
3:89987083 A G 0.027752 4.3408e-06
3:90001588 T G 0.826462 -2.2061e-05
3:90003315 G C 0.034717 -5.7792e-06
3:90003931 G A 0.100861 5.0611e-05
3:90005415 C T 1.975543 -1.1268e-05
3:90022028 C A 0.058746 -6.8315e-06
3:90030947 A G 0.036129 -7.3062e-05
3:90032621 G C 0.029696 3.2426e-05
3:90074289 T C 0.073567 -8.3199e-05
3:90082867 C A 0.227357 1.5021e-05
3:90088917 G T 0.027934 6.2673e-06
3:90108471 A C 0.050203 3.6911e-05
3:90108616 A C 0.065666 -2.8481e-05
3:90110972 T C 0.030426 -5.7724e-06
3:90111765 G A 1.664872 -7.2544e-06
3:90117482 G C 0.053868 -3.3413e-05
3:90119550 C T 0.030183 -1.1015e-05
3:90125639 A G 0.024402 1.8026e-06
3:90139504 A G 0.059389 -6.5859e-07
3:90140163 G A 1.923184 5.3473e-06
3:90143583 A C 0.058055 -2.2181e-05
3:90149475 A G 0.038843 -2.5807e-05
3:90171212 A G 0.030050 2.9297e-05
3:90180985 T C 1.307234 -1.6106e-05
3:90183755 A G 0.105411 1.2476e-05
3:90185363 C G 0.095164 -2.2307e-05
3:90192355 A G 1.890496 1.4975e-05
3:90194352 T G 0.333473 3.8597e-06
3:90236166 G T 0.081058 6.0609e-05
3:90264056 T C 0.199203 -5.6209e-07
3:90264768 G A 1.898626 1.1492e-05
3:90298313 A G 0.501701 8.6170e-05
3:90302223 T G 0.504022 8.4534e-06
3:90355624 A G 0.027453 3.0472e-06
3:90438692 G C 0.298736 8.7874e-06
3:90485813 T C 0.036788 -5.7143e-06
3:93529128 T C 0.104970 -3.2871e-05
3:93536704 G A 0.029037 1.5121e-05
3:93539479 T C 0.070941 -1.1822e-06
3:93539608 T C 0.247088 -1.2376e-05
3:93545404 T C 1.967633 8.8335e-05
3:93546445 T C 0.185252 -3.8070e-06
3:93562572 T G 0.522140 5.3039e-05
3:93583790 G A 0.037635 -1.2128e-05
3:93593119 C T 0.802875 -2.4420e-05
3:93605739 C T 0.115512 -3.5157e-06
3:93647895 C T 0.028648 1.5351e-06
3:93650508 A G 1.666323 8.5961e-06
3:93676563 T C 0.155527 2.1390e-05
3:93681489 T C 0.530154 9.1656e-05
3:93715030 C T 0.069493 2.9640e-05
3:93725515 C A 0.061112 1.2275e-06
3:93752529 G A 0.055384 2.8600e-05
3:93759765 G A 0.106979 -5.2359e-05
3:93768268 G C 0.220145 -5.0007e-06
3:93779860 T C 0.219983 -1.6667e-05
3:93781615 T G 0.243430 5.9612e-05
3:93797787 A G 0.097729 -8.2446e-06
3:93812793 T G 0.524308 8.3851e-05
3:93818956 A G 0.021150 1.9708e-05
3:93831288 A G 0.640025 -2.9040e-05
3:93845062 G A 0.020296 1.0710e-05
3:93850168 A G 0.020812 -4.4852e-05
3:93852257 G A 0.040235 -2.4399e-05
3:93862561 G A 0.136396 -4.5384e-05
3:93869349 A G 0.039930 -3.6189e-05
3:93869952 A C 0.217746 -3.5077e-05
3:93883598 C T 0.070688 9.8571e-06
3:93895100 A G 0.056893 7.9887e-06
3:93903459 A C 0.125341 3.4000e-05
3:93912190 C A 1.072512 -7.5795e-05
3:93913339 C G 0.031851 -1.9346e-05
3:93923823 C T 0.042131 4.5219e-06
3:93925098 T C 0.045659 -2.3030e-05
3:93946007 T C 0.162596 6.3770e-06
3:93965012 C G 0.238532 -9.3881e-07
3:93976211 G A 0.157247 2.9750e-05
3:93977404 T G 0.052751 -2.7445e-05
3:93978741 C T 1.096875 -4.3303e-05
3:93984434 G A 0.774314 -4.5028e-05
3:93991319 A G 0.235864 1.7200e-07
3:93996560 A T 0.040858 -1.6613e-05
3:94000113 T G 0.028304 3.6158e-06
3:94018657 T C 0.086229 9.4897e-06
3:94027407 C T 0.093227 3.8739e-05
3:94039318 G A 0.477886 -1.6223e-05
3:94042394 T C 0.158929 7.8890e-05
3:94042656 C T 0.058857 -3.8525e-05
3:94045567 A C 1.122351 -2.6137e-05
3:94050286 G A 0.065708 1.8310e-05
3:94061278 G A 1.614516 1.8488e-05
3:94067947 C T 0.585537 1.1372e-04
3:94069313 T G 1.631875 7.5263e-06
3:94071618 C T 0.291654 -2.4645e-05
3:94080666 T C 0.024545 3.7273e-06
3:94093919 T C 0.172620 2.3201e-06
3:94099519 G C 0.187758 -3.4765e-05
3:94122632 A G 0.086936 -1.0393e-05
3:94125103 T G 1.889097 6.3265e-06
3:94126503 C T 0.264340 8.2656e-06
3:94136129 C A 0.069545 7.5348e-06
3:94138587 T A 0.030303 -1.7171e-05
3:94141581 A G 0.044163 -6.4211e-05
3:94143342 T G 0.036976 -5.3492e-06
3:94144836 C T 0.155060 1.3499e-06
3:94153143 G T 0.518599 -1.3508e-06
3:94176332 T C 1.117505 -1.6482e-05
3:94180393 A G 0.068964 4.3812e-05
3:94182127 A C 0.048911 3.7124e-05
3:94183112 C A 0.478568 4.8946e-05
3:94194009 A G 0.118317 9.9930e-06
3:94215091 A G 0.074102 -4.8035e-06
3:94216669 G A 0.065309 1.3965e-05
3:94227870 A G 0.133377 -2.3829e-06
3:94246856 G T 0.049207 -1.5005e-05
3:94247735 T C 0.876931 1.4849e-05
3:94251976 C T 0.140531 -2.9890e-06
3:94252199 A T 0.264574 -9.6599e-07
3:94253526 T G 0.584307 1.5109e-05
3:94255394 A G 1.838183 2.3354e-05
3:94256654 T C 1.094940 1.3048e-05
3:94265487 A C 0.094775 2.7832e-05
3:94267127 G A 1.418935 -1.5944e-05
3:94268778 A C 0.026759 4.4780e-05
3:94277347 C A 0.053141 -1.4351e-05
3:94296236 A C 1.048898 -3.8090e-06
3:94305500 A G 0.210433 9.7301e-05
3:94323810 T C 1.401840 -8.8232e-06
3:94326815 G A 0.041696 1.9170e-05
3:94329150 G A 0.021205 2.6689e-05
3:94332213 C T 0.150003 5.4871e-06
3:94362594 A G 0.139639 -7.7060e-06
3:94373578 G A 0.063203 -7.7037e-06
3:94394370 C T 0.073570 -3.3825e-05
3:94415669 T G 0.142641 -2.0682e-05
3:94422133 G A 1.182299 2.0788e-05
3:94436973 G A 1.392540 1.2230e-05
3:94438792 A G 0.087968 1.4983e-05
3:94441383 A G 1.388418 9.5366e-06
3:94442734 T C 0.257482 -2.2985e-05
3:94447199 C T 0.404998 -2.2463e-05
3:94456365 T C 0.209142 -1.2521e-05
3:94457044 A G 0.035052 -3.5452e-06
3:94458047 T C 0.120767 8.7509e-06
3:94461872 T C 0.125938 5.2463e-06
3:94490276 A C 0.113279 -1.2296e-05
3:94498464 G A 0.037914 1.3193e-05
3:94499176 A G 0.036334 -4.4588e-06
3:94505895 A C 0.104318 -3.4507e-05
3:94520561 A G 0.178861 -3.9208e-05
3:94525813 C A 0.785490 4.3247e-05
3:94529404 A C 0.196058 2.7406e-04
3:94532753 G A 0.047594 -1.0277e-05
3:94549686 G T 0.170289 -1.3708e-05
3:94564520 T C 0.027041 7.4210e-06
3:94582984 G A 1.891502 9.3029e-07
3:94583795 G T 0.764736 4.3894e-06
3:94584683 T C 1.125571 -2.2312e-06
3:94587113 T C 0.051304 -6.6609e-07
3:94589382 T C 0.054848 4.8752e-05
3:94592014 G A 0.767414 9.6895e-06
3:94597996 A C 0.117561 -9.4338e-08
3:94609667 C T 0.526651 5.1078e-05
3:94614746 A G 0.183912 -1.9962e-05
3:94623056 A G 0.028998 -1.2754e-06
3:94625185 C T 0.023328 -1.6578e-05
3:94625622 G A 0.196236 9.8508e-06
3:94650344 T C 0.089124 1.8437e-05
3:94667847 C T 0.023896 2.8078e-05
3:94675697 T G 0.152765 1.7076e-05
3:94683120 G A 0.088809 2.1919e-05
3:94684838 C A 0.747699 1.3298e-05
3:94697628 A G 0.107804 4.4512e-05
3:94712832 T C 0.071548 -7.2629e-05
3:94744310 G A 0.042786 -1.0641e-05
3:94756312 T C 0.025334 2.5506e-05
3:94759174 A G 0.201180 -1.2341e-04
3:94762681 T C 0.030017 4.7558e-05
3:94776351 C G 0.032345 1.1526e-05
3:94798322 C T 0.748708 1.5243e-05
3:94805559 G A 0.024723 -1.9640e-06
3:94807321 A G 0.065903 6.4702e-06
3:94807394 G A 0.116619 2.7815e-06
3:94807686 G A 0.059723 -4.3402e-05
3:94819667 G C 0.052702 -5.4728e-06
3:94820441 G C 0.033799 9.8871e-06
3:94822521 A C 0.877551 2.6936e-05
3:94837993 T G 0.054407 -4.7868e-06
3:94840854 G T 0.171733 -1.0353e-04
3:94856160 C A 0.026061 1.2087e-06
3:94863994 T G 0.120160 5.3475e-06
3:94865190 G A 1.390005 -2.7586e-05
3:94911167 C T 0.121063 6.0900e-06
3:94914058 T C 0.058467 -2.9769e-06
3:94915056 G T 0.784740 2.4415e-05
3:94917899 G C 0.341714 -8.7776e-05
3:94952592 T C 0.730713 2.6803e-05
3:94958861 G A 0.074982 -6.5946e-06
3:94974431 C T 0.077137 -4.6235e-05
3:94975525 C T 0.246770 -2.4893e-05
3:94977532 T C 0.083596 2.0349e-06
3:94983900 G T 1.122575 -3.5055e-05
3:95011897 T C 0.046357 -5.8781e-07
3:95015831 T C 0.030790 5.7845e-05
3:95017966 G A 0.146461 1.0895e-05
3:95022367 A G 0.447570 2.2100e-05
3:95026759 T C 0.080591 2.8463e-07
3:95027685 A G 0.074488 -2.6368e-06
3:95029952 T C 0.058691 2.0588e-05
3:95030962 G A 1.198025 -3.8289e-05
3:95032201 A G 0.091191 1.3057e-05
3:95032395 T C 0.039628 -9.3392e-06
3:95035216 T C 0.025327 7.4446e-06
3:95041124 A G 0.045601 1.6812e-05
3:95041831 C T 0.184084 -8.4943e-05
3:95048893 C T 0.045341 3.5000e-06
3:95059815 T C 0.621290 -1.3771e-05
3:95064422 A C 0.088345 4.2099e-05
3:95070188 G C 0.131959 -1.0037e-06
3:95071874 T C 0.100092 -3.2268e-05
3:95075462 A C 0.123754 -5.0820e-05
3:95078603 C T 0.192766 6.1504e-06
3:95085171 A C 0.726575 -1.4592e-05
3:95087142 G A 0.988490 2.6131e-07
3:95094734 C T 0.037333 9.7201e-06
3:95095023 A G 0.452637 2.7893e-05
3:95101155 T C 0.083479 -2.5759e-05
3:95108627 G A 0.093259 -3.9461e-05
3:95111840 T C 0.053933 -8.5506e-06
3:95118102 A G 0.198352 2.7814e-05
3:95130376 G T 0.099949 1.2970e-05
3:95160719 T C 0.053605 -8.2735e-06
3:95168205 C T 0.038145 -3.5654e-05
3:95176677 A C 0.872407 2.2812e-05
3:95177030 T C 0.044903 -2.4517e-06
3:95183004 C T 0.908020 2.6103e-05
3:95183693 T C 0.251431 6.5072e-05
3:95208445 A G 0.052634 -1.8252e-05
3:95212043 A G 0.035912 7.9957e-06
3:95221216 C T 0.036642 7.0521e-06
3:95226789 A G 0.198200 3.0828e-06
3:95227614 T C 0.152343 -3.3991e-05
3:95244965 C T 1.953718 4.8394e-06
3:95247695 C T 0.022448 4.1224e-05
3:95249121 A G 0.056484 2.0487e-05
3:95255136 A G 0.038664 -1.9694e-05
3:95265661 G A 0.129330 7.6945e-06
3:95296753 T C 0.044023 -2.0394e-05
3:95305670 G T 1.063888 -3.7105e-05
3:95320714 G A 0.096268 -2.8018e-05
3:95321743 C G 0.061690 -1.6501e-05
3:95331048 T C 0.851208 4.5404e-05
3:95344172 C A 0.025451 -1.5601e-05
3:95356619 T C 0.059022 -1.5313e-05
3:95358906 A G 0.095106 5.0864e-05
3:95359331 A G 0.037123 -9.1855e-06
3:95359405 G A 0.032845 7.2202e-06
3:95359496 A G 0.044948 -2.6703e-05
3:95367910 C A 0.538087 4.7242e-05
3:95374636 T C 0.209583 2.0916e-06
3:95383367 A G 0.374192 -1.2532e-05
3:95389510 T C 0.079893 1.1818e-05
3:95404773 C T 0.042111 5.2482e-06
3:95410053 A G 0.717798 2.2129e-05
3:95431074 T C 0.095784 -1.0836e-05
3:95438570 T G 0.057996 -1.4831e-05
3:95438996 C A 0.280559 5.7566e-06
3:95441862 A G 0.044260 -2.3360e-05
3:95449694 A C 0.096463 1.1490e-05
3:95450714 G T 0.041388 1.1330e-06
3:95451501 A G 0.037265 2.7774e-05
3:95452089 G A 0.020212 1.8947e-05
3:95456880 A C 0.053835 1.6876e-05
3:95461725 A G 0.648695 2.4792e-05
3:95479746 C T 0.040401 4.0914e-07
3:95481802 G A 0.074352 3.0836e-05
3:95486527 G A 0.035993 -3.5409e-06
3:95504779 T G 0.151428 -8.7271e-06
3:95508109 A G 0.043020 -8.7096e-06
3:95514348 T G 0.020770 3.5959e-05
3:95516686 A C 0.068110 5.9056e-06
3:95532288 A C 0.181734 -1.8264e-05
3:95536968 A G 0.061810 -1.7593e-05
3:95542732 G A 0.032387 -3.2159e-06
3:95542821 T C 0.677586 3.4298e-05
3:95567221 A C 0.022536 -3.4430e-05
3:95601030 T C 0.058058 -2.7656e-05
3:95603153 G T 0.666092 4.1298e-05
3:95623644 C A 0.071356 -2.3413e-05
3:95640882 G A 0.918708 2.9942e-05
3:95644234 T G 1.091863 8.4223e-06
3:95644274 C T 0.055679 1.4469e-06
3:95648900 A G 0.043169 -1.2165e-05
3:95671313 A G 0.174294 -2.4739e-05
3:95681191 G A 0.061661 -9.4299e-06
3:95688843 G A 0.462384 5.0118e-07
3:95704041 C G 0.047240 1.4934e-05
3:95706879 A G 0.038216 -2.6304e-05
3:95711214 T A 0.058710 -2.6182e-05
3:95713253 C T 0.307909 2.0446e-05
3:95726984 G A 0.234404 -4.6055e-06
3:95727916 T C 0.371482 -1.1788e-05
3:95731493 C T 0.071557 1.1258e-05
3:95736603 T C 0.071330 1.1327e-05
3:95737461 C T 0.035759 8.4316e-06
3:95746913 G T 0.278615 -3.7506e-06
3:95751309 T C 0.097073 -2.1393e-05
3:95758159 T C 0.033286 -1.2643e-05
3:95759720 A G 0.034123 2.8023e-06
3:95766145 T C 0.050612 6.2280e-06
3:95778523 T C 0.044036 -2.1585e-05
3:95797500 C T 1.088488 6.4201e-06
3:95807178 A C 0.055056 1.3785e-05
3:95826542 T C 1.064981 5.3280e-06
3:95829467 A G 0.230950 -7.6911e-06
3:95833922 G A 0.052290 -3.4975e-05
3:95845782 A G 0.312888 4.7288e-05
3:95861229 T C 1.722128 2.1327e-05
3:95863359 C A 0.189793 -3.8216e-05
3:95882260 G T 0.933142 2.8611e-05
3:95886501 C A 0.884718 -1.4227e-05
3:95895263 G A 0.027184 8.0533e-05
3:95910059 T C 0.282604 4.9937e-05
3:95921182 G A 0.114912 7.1779e-06
3:95935457 C T 0.068097 -2.0139e-05
3:95935653 C A 1.808256 2.2044e-05
3:95940194 A G 0.120255 -1.0056e-04
3:95946498 A G 1.080120 -7.3728e-05
3:95957943 A G 0.423902 3.1731e-05
3:95979104 A C 0.049002 -5.8478e-05
3:95980691 C T 0.360576 -1.8652e-04
3:95998128 T C 0.087095 5.2143e-06
3:95998559 C T 0.059710 -7.6044e-05
3:95999630 G A 0.021429 -3.3577e-05
3:96011973 T G 0.408679 -1.2304e-05
3:96023457 C A 0.039862 -1.1844e-05
3:96024742 A G 0.023759 1.5816e-05
3:96025591 T C 0.594304 -6.3756e-06
3:96029931 G A 0.022451 -3.5679e-05
3:96040332 G A 1.061661 -4.7737e-05
3:96050029 T G 0.113695 2.7766e-05
3:96055454 T G 0.046623 2.8038e-06
3:96056259 A G 0.690640 -8.0221e-05
3:96057308 C G 0.061966 -1.1414e-05
3:96069913 T C 0.139642 -3.5604e-05
3:96073585 T C 0.814942 3.8900e-05
3:96081825 G A 0.046746 3.3271e-06
3:96084072 T C 0.069811 -1.8095e-05
3:96105142 G C 0.053514 -1.8486e-05
3:96121935 C T 0.443497 -3.9507e-05
3:96138986 T C 0.884010 4.7393e-07
3:96139221 C T 0.275850 4.2095e-06
3:96144029 T C 0.992564 1.0060e-05
3:96154290 T C 0.031942 -1.4896e-05
3:96162869 G A 0.157624 2.6483e-05
3:96178193 G A 0.163924 -1.6039e-05
3:96187283 A C 0.129161 2.2168e-05
3:96197469 T C 0.032033 -1.3868e-05
3:96203892 G A 0.035444 8.6886e-06
3:96226112 T C 0.540693 1.1585e-05
3:96239516 T G 0.131995 2.1716e-05
3:96242096 A G 0.064595 2.3053e-06
3:96243351 G A 0.039012 1.1805e-05
3:96244775 A G 1.514519 1.4192e-05
3:96245055 T G 0.032341 -1.3306e-05
3:96259507 C T 0.024181 6.4962e-06
3:96270105 T C 0.167001 5.5053e-05
3:96274137 C T 0.037986 -1.2890e-05
3:96275546 C T 0.077364 3.9598e-06
3:96276726 T C 0.139470 1.0451e-05
3:96281018 G A 0.020718 -1.1843e-05
3:96287652 G T 0.082846 6.8267e-06
3:96296473 G A 0.218113 -7.4358e-06
3:96299198 T C 0.038921 -7.4542e-06
3:96308055 T G 1.498582 -2.4215e-05
3:96333148 G A 0.068068 -2.8202e-05
3:96346543 G A 0.080837 1.9506e-05
3:96347670 A G 1.617564 -2.7929e-05
3:96355429 T G 0.036769 2.1998e-05
3:96362420 G A 0.040378 1.3502e-05
3:96368711 T C 1.618362 -2.8636e-05
3:96396377 G T 1.698359 -1.5177e-05
3:96408023 A G 0.025379 -1.0277e-05
3:96417783 A G 0.074820 -4.0187e-05
3:96422717 A G 0.076897 -5.9629e-06
3:96425327 G A 0.062589 -2.7280e-05
3:96427578 T C 0.075060 -1.6665e-05
3:96438800 G A 0.044877 2.5603e-05
3:96442435 T C 0.117668 6.4205e-05
3:96450345 C T 1.856476 4.9237e-06
3:96453523 G C 0.146968 4.2211e-05
3:96466872 C T 0.039998 3.2184e-05
3:96472739 T C 1.654122 -4.9145e-06
3:96473272 G C 0.086349 2.4851e-05
3:96486276 A C 0.056490 1.1795e-05
3:96530959 C T 0.474923 -4.2631e-05
3:96534853 T C 1.799804 3.1351e-05
3:96545893 G A 0.186323 6.0084e-05
3:96549123 T C 0.100718 -1.4368e-05
3:96559267 C T 0.157971 2.6766e-05
3:96565080 T C 0.053507 -7.2295e-06
3:96583264 G A 0.021237 -4.1512e-07
3:96587281 G A 0.087215 3.3245e-05
3:96595809 T G 0.134789 2.2831e-05
3:96599937 T C 0.092977 -1.0446e-05
3:96612914 C G 0.144387 5.9123e-06
3:96613214 G T 0.049139 -7.8705e-06
3:96625332 C T 0.046302 4.0104e-05
3:96632262 G A 0.022516 9.6821e-06
3:96667749 G A 0.024892 -9.4464e-07
3:96668157 G A 0.145725 -6.9716e-05
3:96684147 A G 0.021280 8.2408e-06
3:96710451 T C 0.434571 -3.2482e-05
3:96713431 T C 0.129086 -9.8641e-06
3:96719929 T C 0.063109 -9.2940e-06
3:96739595 C A 0.547259 -3.2163e-05
3:96751716 A G 0.031721 -7.9651e-06
3:96759492 A G 0.117337 7.5266e-06
3:96760251 T C 0.022727 -2.8133e-05
3:96763148 C T 0.178712 1.8261e-05
3:96764785 C G 0.110907 2.6208e-06
3:96765968 G A 0.133089 1.0884e-05
3:96768299 A G 1.837465 2.5660e-05
3:96771138 A G 0.436275 -3.5232e-05
3:96780366 T G 0.141482 2.1837e-05
3:96785687 A G 0.112497 -1.7192e-06
3:96830145 A G 0.200134 -3.4209e-06
3:96831174 C A 0.403482 -2.7548e-05
3:96849665 C T 0.241830 4.7752e-05
3:96856082 C T 0.032955 1.0053e-06
3:96862258 T C 0.035879 1.7422e-05
3:96872447 G A 0.320817 -1.2181e-05
3:96889813 G A 0.238568 5.7076e-05
3:96896897 G A 0.459411 1.2302e-05
3:96900268 C A 0.062430 -7.2129e-06
3:96919479 T C 0.112244 2.7478e-06
3:96922673 G A 0.491954 9.8071e-06
3:96932303 G A 0.382326 1.7145e-05
3:96972081 T C 0.020949 -1.1622e-05
3:96972155 C T 0.022795 3.4772e-05
3:96982615 A G 0.067919 2.9765e-05
3:97015594 G A 0.053394 1.7578e-05
3:97016178 G A 0.233411 8.4708e-05
3:97017096 G A 0.280806 -1.7235e-04
3:97033745 C T 0.076157 1.4992e-05
3:97041943 T C 0.095291 2.1258e-06
3:97044929 C T 0.057746 -2.2152e-05
3:97059005 T C 0.059301 2.5397e-05
3:97062536 G A 0.052118 1.2640e-05
3:97062881 G C 0.278498 2.5950e-06
3:97066819 A C 0.442078 3.3079e-05
3:97113608 C G 0.082687 -4.6414e-06
3:97131758 C T 0.084236 -3.5361e-05
3:97152615 A G 0.082480 7.1365e-05
3:97161733 A C 0.081266 1.9621e-05
3:97167898 T G 0.035068 9.3871e-06
3:97192602 A G 0.096852 -2.3598e-05
3:97193648 C T 0.023626 -2.8959e-05
3:97194242 T C 0.187956 2.4668e-05
3:97204543 C T 0.655118 3.1012e-05
3:97270130 A G 0.030501 2.3887e-05
3:97270233 A G 0.290920 1.4478e-05
3:97278329 G A 0.028914 3.1200e-05
3:97299779 A G 0.082970 -3.0699e-05
3:97301195 A G 0.215783 -3.5614e-05
3:97303578 C T 0.036970 -3.5895e-05
3:97307766 A G 0.068068 7.7804e-06
3:97323910 A G 0.314021 4.4387e-05
3:97324953 T C 0.086810 3.9944e-05
3:97325319 G A 0.119622 -2.0213e-05
3:97345408 C T 1.269270 1.6232e-05
3:97345758 T C 0.028047 -1.9904e-06
3:97347094 G C 1.687135 -4.2686e-05
3:97348310 G A 1.977010 -5.0396e-05
3:97349788 T C 0.043948 1.4603e-05
3:97356243 T C 0.042676 8.0046e-06
3:97358914 T C 0.053309 -3.5345e-06
3:97359008 T C 0.482709 3.7872e-05
3:97364939 G A 0.220349 2.9736e-05
3:97369160 A G 0.034045 -4.2421e-06
3:97370530 G T 1.129401 4.2217e-05
3:97381963 G C 0.721190 -1.5830e-05
3:97384488 C T 0.539284 1.8917e-06
3:97392702 G T 0.274324 -2.2326e-05
3:97398548 G A 0.064138 -1.0690e-05
3:97401401 G A 0.087332 4.4852e-06
3:97402853 A G 0.112526 1.8227e-05
3:97404599 C T 0.028810 1.7941e-05
3:97418346 A G 0.146569 3.5119e-05
3:97424006 T C 0.021786 1.1636e-05
3:97432583 A G 1.374143 -5.0642e-05
3:97434630 C T 0.088183 -8.3003e-05
3:97437897 C T 0.212342 -7.1316e-06
3:97444560 C T 0.619622 5.1056e-05
3:97452146 T C 0.959193 8.4442e-06
3:97461458 C T 0.180815 2.4193e-06
3:97466432 G T 0.448537 -8.3111e-05
3:97468431 C T 0.556776 4.5737e-06
3:97472333 C T 0.030300 8.9114e-06
3:97472556 A G 0.571723 3.1604e-05
3:97487786 G A 0.231937 6.6840e-05
3:97505448 C T 0.076355 3.2294e-06
3:97506781 T C 0.023983 -1.0805e-05
3:97512465 G A 0.021319 -5.0699e-06
3:97530132 C A 0.025009 1.4682e-05
3:97566573 A G 1.799541 -2.7222e-06
3:97595566 C T 0.105622 -6.3720e-05
3:97603036 G A 0.378002 3.9236e-05
3:97608510 A G 0.022007 1.1779e-05
3:97638604 A G 0.547499 2.3149e-05
3:97664725 T C 1.018836 1.8535e-06
3:97670677 A G 0.690368 -1.9328e-05
3:97677897 G T 0.028797 8.7408e-06
3:97680056 G A 0.036619 2.2564e-05
3:97680074 G A 1.948894 -1.2822e-05
3:97686019 A G 0.033893 2.5634e-05
3:97687076 C G 0.052209 -2.3658e-05
3:97694286 C T 0.035402 -2.7472e-05
3:97696825 G T 0.141164 -2.2788e-05
3:97699725 C T 0.071415 3.1074e-05
3:97704434 A C 0.492402 1.0507e-04
3:97710954 A G 0.145812 6.3259e-06
3:97713383 A G 0.053731 -2.7483e-05
3:97716113 G A 0.158023 6.4832e-06
3:97717387 G T 0.087946 2.2132e-05
3:97720339 G A 1.243914 7.2294e-05
3:97721745 C T 1.079237 5.6557e-05
3:97722331 C T 1.496718 4.4184e-05
3:97722612 T C 0.172701 -3.1673e-05
3:97722748 C A 0.133494 5.7349e-05
3:97728775 A G 0.159409 -4.3320e-06
3:97737025 A G 0.934558 1.2753e-04
3:97739149 G A 0.342727 -1.8269e-05
3:97740924 A G 1.597774 4.4797e-05
3:97751942 A G 0.040832 2.2969e-05
3:97754909 A C 0.191585 2.9270e-06
3:97755683 T C 0.035418 -2.4335e-05
3:97755908 C T 0.034243 8.9503e-06
3:97756098 A C 0.080720 -1.5442e-04
3:97759540 C T 1.392118 1.6403e-04
3:97759777 A C 0.048252 -1.8694e-05
3:97764285 A G 0.024370 -1.1868e-06
3:97777077 C T 0.337955 4.3147e-06
3:97777388 C T 0.865960 1.2263e-04
3:97784441 A G 0.667277 2.2033e-05
3:97784982 A T 0.024201 4.2112e-06
3:97791448 T C 0.107229 -7.5313e-06
3:97796008 T C 0.121738 -2.6995e-05
3:97799308 A G 1.148451 -1.5283e-05
3:97801301 T C 1.125315 -1.6372e-05
3:97806305 C G 0.033932 3.7880e-05
3:97806616 A G 1.008001 -1.5566e-05
3:97806742 C A 0.035302 4.3787e-05
3:97806944 C T 0.475348 1.8662e-05
3:97807234 C T 1.040391 -1.5692e-05
3:97821846 C T 0.069759 -7.2182e-07
3:97832757 A G 0.200985 -1.4288e-05
3:97842278 T G 0.801183 2.7310e-06
3:97842688 G A 0.300521 -5.9375e-06
3:97846868 C T 0.083937 -3.6973e-06
3:97849656 T C 0.100510 4.7252e-06
3:97852083 T C 1.103454 -4.7897e-06
3:97852291 G A 0.026505 2.5872e-05
3:97858238 T C 0.848147 -8.7562e-06
3:97862237 T C 0.095745 2.3699e-05
3:97864489 A T 0.054458 3.1163e-06
3:97868419 A G 1.101783 -3.1034e-07
3:97880870 G T 0.250182 1.9084e-05
3:97886592 T C 0.753512 -1.0871e-05
3:97887985 A T 1.105366 4.4286e-08
3:97888337 T C 0.351841 1.4187e-05
3:97888438 C G 0.038174 4.8190e-05
3:97901305 T C 0.216967 1.6163e-05
3:97903374 G A 1.106940 1.7500e-06
3:97904673 C A 1.159286 1.0925e-06
3:97905290 T C 0.116217 -1.1526e-06
3:97926111 T C 0.571944 -8.6371e-06
3:97927538 C A 0.066611 8.0692e-06
3:97929864 T C 0.219032 2.3190e-05
3:97933776 A G 0.092246 4.6339e-05
3:97937964 G T 0.068886 1.0138e-05
3:97940488 G A 1.119625 2.0873e-06
3:97940932 G A 0.897857 -1.6445e-05
3:97950777 A G 0.151918 1.8730e-05
3:97957349 A G 1.118168 -3.3662e-06
3:97957539 T C 1.118716 2.8277e-07
3:97961242 C T 0.121501 3.5246e-05
3:97961300 T C 0.052453 -1.8306e-06
3:97968381 T C 0.022510 -5.7997e-07
3:97982035 C T 0.120355 -9.3912e-06
3:97983711 C T 1.378564 5.7577e-05
3:97983942 G A 1.379236 6.2019e-05
3:97984891 A C 1.153969 2.9990e-05
3:97997981 T C 0.040469 -3.3359e-05
3:97998166 G C 0.113026 1.6860e-05
3:98002419 G A 0.202809 -3.7663e-05
3:98002587 G A 0.424009 -3.8411e-06
3:98003091 G A 0.155313 3.2071e-05
3:98023219 C T 0.200605 -3.5464e-05
3:98029034 T C 0.403612 7.5507e-06
3:98030869 T C 0.095515 4.7268e-05
3:98034526 A G 0.048996 2.9560e-05
3:98036421 T C 0.042014 -5.4269e-06
3:98038651 T C 0.155420 2.7238e-05
3:98040544 A G 0.254745 -3.8461e-05
3:98040549 A G 0.036765 -4.4428e-05
3:98053033 C T 0.204695 4.8556e-05
3:98064436 G A 0.206697 -3.5885e-05
3:98074618 C T 1.218717 2.3434e-05
3:98091812 C T 0.022435 9.2132e-06
3:98093239 A C 0.186781 -5.1079e-06
3:98102684 A G 1.596641 2.4280e-05
3:98109640 A G 0.322619 -2.5495e-05
3:98110987 C G 0.246332 -9.3170e-06
3:98116101 G A 0.308814 -1.6066e-05
3:98120480 C T 0.071992 -5.0696e-06
3:98120608 A G 0.379547 -1.5923e-05
3:98133557 T C 1.927209 8.5104e-06
3:98133840 A G 0.244735 2.3267e-05
3:98135495 A C 1.926833 1.0497e-05
3:98151196 A C 0.704471 4.8696e-05
3:98156336 A G 0.527129 -2.5720e-06
3:98162816 A G 0.026025 -6.3534e-07
3:98164299 T C 0.082665 -1.0203e-05
3:98165398 G A 0.072207 -8.3504e-06
3:98166165 C A 0.090351 5.5462e-05
3:98170557 A G 0.178121 -1.5560e-05
3:98173987 A C 1.185921 7.2083e-06
3:98174978 T G 0.085573 -1.9579e-05
3:98188580 T C 0.077799 1.5313e-05
3:98190827 A C 0.107956 -3.0413e-05
3:98203058 T C 0.932792 7.3070e-05
3:98207818 T C 0.039524 5.2124e-07
3:98212517 G T 0.146455 1.1151e-05
3:98214883 A G 0.674515 3.6696e-05
3:98216252 G A 0.394089 -2.0328e-06
3:98216586 G C 0.020968 -9.2177e-06
3:98217712 T G 0.395153 -3.9380e-05
3:98219839 T G 0.392644 -5.1451e-06
3:98224336 G T 0.374315 4.5210e-05
3:98229459 T C 0.222135 7.3953e-06
3:98231270 C T 0.261383 1.1484e-05
3:98238981 A G 0.049875 2.5733e-06
3:98242103 C T 0.113270 5.0671e-05
3:98242114 A G 0.038340 -1.0911e-05
3:98242584 C T 0.480678 -3.5322e-05
3:98245784 A G 1.074936 1.0113e-05
3:98250986 T C 0.291040 2.2417e-05
3:98255392 G T 1.299638 3.3045e-05
3:98265438 G C 0.156244 -2.2886e-05
3:98267675 C T 0.032205 -1.8990e-06
3:98267990 G A 0.050443 2.8367e-05
3:98273318 T C 0.318769 1.5563e-05
3:98280720 G A 0.969032 4.2233e-05
3:98284706 T C 0.622988 3.9072e-05
3:98291135 A G 0.855269 -9.3801e-05
3:98295375 G A 0.643180 3.4772e-05
3:98301934 C T 0.729957 2.2792e-05
3:98302602 A G 1.289875 2.7253e-05
3:98304403 A G 0.022146 -5.4750e-06
3:98305299 G A 1.060736 1.6923e-05
3:98305367 A G 1.347300 1.7166e-05
3:98306981 C T 0.022305 -2.9084e-06
3:98307630 T C 0.162801 5.5043e-05
3:98307696 G T 0.259118 2.6881e-06
3:98310085 T C 0.192951 1.3041e-05
3:98317776 C T 0.091970 3.4532e-05
3:98322158 C T 1.726267 6.6524e-05
3:98333868 G A 0.870547 -1.7990e-06
3:98341191 C T 0.085070 2.3379e-05
3:98355029 C T 0.030076 -4.9013e-06
3:98366047 A G 0.328799 4.9408e-06
3:98367525 G A 1.276119 -2.4812e-05
3:98373046 G A 0.049009 -1.4933e-05
3:98374786 T G 0.026298 1.8130e-05
3:98402998 T C 0.053774 -3.8932e-06
3:98410273 A C 0.094788 -1.5265e-05
3:98415373 G A 0.045675 -1.7383e-05
3:98416900 T G 0.879794 -1.3032e-05
3:98420168 G A 0.027674 2.3501e-05
3:98425233 G T 0.021182 -1.6342e-05
3:98428155 T C 0.890314 -1.9603e-05
3:98429057 A C 0.032059 4.2576e-05
3:98430494 C T 0.349374 -4.4682e-05
3:98432598 A G 0.030628 -4.8315e-06
3:98433967 A G 0.076176 -1.0052e-06
3:98440021 C T 0.910016 4.0162e-05
3:98449742 T C 0.508326 9.4318e-05
3:98453010 A C 0.324368 -2.2342e-05
3:98453880 A G 0.027615 3.3034e-06
3:98463808 G A 0.305588 1.2569e-05
3:98485991 G A 0.096164 -1.2683e-05
3:98487206 G A 0.253226 -1.6136e-05
3:98489410 A G 0.334057 1.2387e-05
3:98489630 G A 0.123961 -2.5535e-05
3:98499212 A G 0.887681 2.5707e-05
3:98501337 G A 0.047542 2.0631e-05
3:98502628 G T 0.897425 2.7108e-05
3:98503792 G A 0.099459 -4.8503e-05
3:98509230 G T 0.044182 -4.5470e-06
3:98512540 A G 0.099413 -4.9170e-05
3:98540982 G A 0.682363 5.7959e-06
3:98550810 T C 0.412934 3.0509e-05
3:98593407 C T 0.097508 4.2056e-05
3:98596927 C A 0.044403 -1.4723e-05
3:98600385 C T 0.099955 -3.7839e-05
3:98608385 G A 0.042115 -5.6157e-06
3:98612778 G T 0.133949 -2.1662e-05
3:98615605 A G 0.100371 -2.5625e-05
3:98628868 T C 0.103526 -8.9171e-07
3:98632116 G A 0.025405 6.7146e-06
3:98633281 C A 0.672224 8.4978e-06
3:98636636 A G 0.020533 4.2370e-05
3:98658085 T C 0.066565 -3.7724e-05
3:98671118 A G 0.107466 3.7419e-05
3:98680478 A G 0.687226 -9.4703e-06
3:98681275 A G 0.372306 1.1526e-05
3:98681312 C T 0.268543 -8.3795e-06
3:98681335 G A 0.051505 4.6281e-05
3:98683370 A G 0.164307 2.8424e-05
3:98712597 T G 0.091058 -2.5191e-05
3:98714813 G A 0.101439 -3.9703e-05
3:98723897 G A 1.291365 1.8913e-05
3:98728493 T C 0.142901 -2.4041e-05
3:98732771 G A 0.032179 -3.3651e-05
3:98738726 C A 0.035386 2.8786e-05
3:98752035 A G 0.165832 3.8035e-05
3:98760658 G A 1.344892 3.1436e-06
3:98763760 A G 0.056860 -2.2365e-05
3:98768784 T C 1.270640 2.6817e-06
3:98769118 T C 0.035574 -1.4197e-05
3:98776414 T C 0.072018 1.7630e-05
3:98788651 G A 0.681899 -4.2704e-05
3:98789408 A G 0.028881 1.0548e-05
3:98790509 T C 0.269838 -3.8651e-05
3:98791568 T A 0.601241 1.3892e-06
3:98793597 T C 0.593548 1.2319e-05
3:98803704 A G 0.024220 1.4073e-05
3:98805890 T C 0.079020 5.2336e-06
3:98811520 G A 0.065601 4.7397e-07
3:98837946 A G 0.063933 2.4421e-05
3:98842792 T C 0.308607 -2.0594e-05
3:98844767 G A 1.425771 -1.0257e-06
3:98854293 C A 0.078504 -2.2732e-05
3:98862383 C T 0.090240 1.1454e-05
3:98869808 G A 0.085313 -1.6397e-05
3:98870339 A G 0.118077 2.4443e-05
3:98875847 T C 1.932932 3.3766e-07
3:98884735 A C 0.021607 1.0988e-05
3:98903915 C T 0.108953 -9.3036e-07
3:98919147 C T 0.033847 -1.3169e-05
3:98919271 T C 0.203221 5.0157e-06
3:98926090 T C 0.320009 -1.2451e-05
3:98936941 T C 0.084086 2.0013e-06
3:98958894 C T 0.050404 -1.7436e-05
3:98959866 T C 0.030796 7.1227e-06
3:98970607 C T 1.895234 -6.0312e-05
3:98970710 T G 1.447687 -2.8144e-05
3:98987607 C T 1.194964 6.6855e-07
3:98987753 A G 0.113484 1.0065e-05
3:98988774 A G 0.159500 1.9455e-05
3:98999197 A G 0.085713 7.9573e-06
3:99025760 C T 1.336628 -5.2631e-06
3:99033031 A G 0.050609 -8.8298e-06
3:99033845 T C 0.415644 9.8736e-06
3:99037955 G A 0.110985 1.1246e-05
3:99051114 G A 0.037441 -3.6666e-05
3:99051153 T C 1.911636 8.4340e-09
3:99053815 A G 0.088397 3.0127e-05
3:99053835 T C 0.117132 -9.1823e-06
3:99054982 A C 0.481362 1.6776e-05
3:99065296 T G 0.120404 6.2979e-06
3:99073758 T C 0.023633 3.3495e-05
3:99075067 C T 0.117061 1.5360e-05
3:99079642 G A 0.131920 -1.9390e-05
3:99088011 A C 0.109358 8.1793e-06
3:99089731 T C 0.034545 2.1384e-05
3:99090556 C T 0.037158 1.8567e-05
3:99092891 A G 0.397812 -3.6302e-07
3:99100991 A G 0.086715 -1.0784e-05
3:99104844 G A 0.083869 3.3605e-05
3:99115939 T C 0.058840 -5.0122e-05
3:99125218 C T 0.118443 8.5216e-06
3:99128882 T C 0.110514 7.4506e-06
3:99131534 G A 0.432763 1.7120e-07
3:99134540 T C 0.036834 2.6157e-05
3:99142176 G A 0.044851 3.4203e-05
3:99142230 G A 0.027096 -1.3278e-06
3:99150655 G A 0.084288 2.3806e-05
3:99152807 A G 0.058610 1.3452e-05
3:99154087 T C 0.071265 9.2468e-06
3:99158504 G C 0.034205 1.8376e-05
3:99167107 C A 0.731450 6.8570e-06
3:99186739 C G 0.034331 -6.2930e-06
3:99189574 C T 0.274311 -9.3408e-06
3:99190963 G A 0.116431 -3.6310e-05
3:99199552 C T 1.303452 4.5762e-05
3:99201047 A G 0.150700 4.4003e-06
3:99203899 T G 0.054767 3.1748e-05
3:99221309 A G 0.153907 4.3109e-06
3:99226294 A G 0.084914 4.6021e-06
3:99234184 G T 0.050249 4.4919e-05
3:99243739 A G 0.032799 9.0780e-06
3:99252044 T C 0.143910 -1.5625e-05
3:99253911 G A 1.416215 4.9972e-05
3:99255124 G A 0.163706 -2.8927e-05
3:99256867 T C 0.067990 -5.6264e-06
3:99262981 A G 0.082973 5.2971e-05
3:99266337 T C 0.111020 -3.8077e-06
3:99269714 G A 0.031897 6.2348e-06
3:99269750 C T 0.585846 -5.4758e-05
3:99273395 T C 1.269183 4.3993e-05
3:99275470 A G 0.150600 -4.5709e-05
3:99289129 T C 0.070759 -1.2069e-05
3:99299671 A G 0.064923 -2.3561e-05
3:99300470 G A 0.035292 2.5392e-05
3:99305630 A G 0.117330 2.3487e-06
3:99306038 G A 0.021698 -1.3198e-06
3:99320707 C A 1.569438 -5.2854e-06
3:99321894 T C 0.186265 1.2799e-05
3:99321942 T C 0.094911 8.5506e-06
3:99331072 A G 0.208924 2.0032e-05
3:99340486 T C 0.061382 -7.2666e-05
3:99345023 A G 1.468898 -1.1274e-05
3:99345189 A G 0.040482 -7.3685e-06
3:99352604 T C 0.331094 -1.5434e-06
3:99353985 G T 0.108823 1.6010e-05
3:99373762 C T 0.021484 -1.8214e-05
3:99391933 T G 1.191991 -1.1446e-05
3:99394807 C T 0.677277 -2.6569e-06
3:99396272 C T 0.205023 -1.1212e-05
3:99402876 G A 0.112354 -1.4064e-05
3:99410162 G A 0.300232 3.2341e-06
3:99422235 C T 0.065877 -9.5025e-06
3:99430397 A G 0.036288 2.5947e-05
3:99442780 T C 0.156738 5.2528e-06
3:99448778 T C 0.093957 1.0122e-05
3:99450187 C G 0.920932 -6.0728e-06
3:99471251 C T 1.137311 8.1100e-06
3:99480620 A G 0.060119 -1.5852e-05
3:99487658 C T 0.221904 7.8219e-06
3:99497118 A G 0.067234 1.9460e-05
3:99505203 T C 0.815264 -1.8788e-05
3:99511032 A G 0.123445 -7.3196e-07
3:99515515 A C 0.040404 -1.0862e-05
3:99518657 C A 0.031442 -2.2236e-05
3:99544380 G A 1.334294 3.9851e-06
3:99565858 C T 0.061440 -2.3774e-05
3:99572007 C G 0.067818 2.3787e-05
3:99581439 G A 0.154323 1.0262e-05
3:99582798 T C 0.031017 -1.0009e-05
3:99587229 G A 0.034688 2.3418e-05
3:99592596 T C 0.969239 6.8205e-06
3:99612852 G A 0.041154 4.7384e-06
3:99620077 A G 0.060973 8.2320e-06
3:99622845 G A 0.041488 -1.7076e-05
3:99640121 T C 0.659626 9.3736e-07
3:99643176 T C 0.672941 4.1868e-06
3:99679461 A G 0.802810 -1.6631e-05
3:99679754 G A 0.042965 -2.2181e-06
3:99688403 A G 0.031517 -6.2280e-06
3:99690970 T C 0.382319 1.2338e-05
3:99700583 A G 0.064368 -2.1139e-05
3:99709732 G A 0.053306 -1.5158e-05
3:99742628 T G 0.195863 -6.3471e-06
3:99744651 A G 0.025649 1.5534e-06
3:99757792 A G 0.455928 8.1197e-06
3:99759963 G A 0.035136 1.8402e-05
3:99776445 A G 0.141758 1.1005e-06
3:99783920 C T 0.033977 -1.8562e-05
3:99788031 A G 0.234582 2.3001e-06
3:99865606 T C 0.031478 4.8903e-05
3:99885236 G A 0.056244 -2.4203e-05
3:99886662 A G 0.364970 1.1607e-05
3:99892825 T C 0.758621 4.9274e-06
3:99906250 G A 0.365973 1.2042e-05
3:99914139 G A 0.922921 1.2213e-05
3:99914698 T C 0.091945 2.8213e-05
3:99933972 G T 0.033994 2.1271e-05
3:99942320 T C 0.490503 -3.0777e-05
3:99956556 C G 0.668614 2.8592e-05
3:99975458 A T 0.027791 1.2063e-05
3:100014606 A G 0.191098 -5.5795e-06
3:100031474 G C 0.099861 4.5155e-05
3:100039018 A C 0.058662 -2.9093e-05
3:100041880 G A 1.205987 6.2377e-06
3:100043346 C T 0.063780 3.3484e-05
3:100043834 C A 0.020764 -2.8786e-06
3:100049275 G T 0.100741 1.8842e-06
3:100049603 A G 0.041511 6.9805e-06
3:100059467 T C 0.032861 -2.8244e-05
3:100061906 C T 0.080201 3.8819e-05
3:100064902 T C 0.669903 3.4658e-05
3:100074759 C G 0.689608 -4.3148e-05
3:100080557 C T 0.112091 1.6982e-05
3:100083853 G A 0.040115 -2.8855e-05
3:100084020 A T 0.506423 -2.0473e-05
3:100091155 A G 0.040664 1.4659e-05
3:100106302 T C 0.498452 -2.4736e-05
3:100112271 A G 0.035065 5.1515e-06
3:100121140 C T 0.635075 3.5883e-05
3:100125307 T G 0.040436 -2.4781e-05
3:100130270 A G 0.080133 -4.0295e-05
3:100131921 A G 0.021341 -1.8530e-05
3:100137692 G A 0.050132 4.3967e-06
3:100146976 A G 0.124520 5.4544e-05
3:100170553 A G 0.533682 -1.4666e-05
3:100180646 T C 0.026291 -2.2733e-05
3:100187380 A G 0.024934 -3.1701e-05
3:100200657 A G 0.224952 -9.1434e-07
3:100201381 G A 0.874779 2.2892e-05
3:100204054 C G 0.225471 5.9607e-05
3:100204356 C T 0.176177 6.7622e-05
3:100209602 T C 0.629687 -4.0980e-06
3:100220376 G A 0.046746 3.7027e-05
3:100222478 A G 0.071415 1.2279e-05
3:100226588 C T 1.857154 4.2039e-06
3:100228110 A G 0.022020 -2.1364e-05
3:100235696 A G 0.033081 8.0541e-06
3:100237389 T A 0.076530 4.0080e-05
3:100240509 G A 0.083606 7.1654e-06
3:100242358 C T 0.424849 1.4896e-06
3:100244355 G A 0.031984 1.8561e-05
3:100244825 A G 0.325550 1.9573e-06
3:100246080 T C 0.046156 -5.3492e-05
3:100262212 C A 0.117187 1.5037e-05
3:100270619 G A 0.855460 -4.3730e-05
3:100278816 A G 0.087692 1.9550e-05
3:100280809 A G 0.081052 1.7009e-05
3:100285243 A G 0.097495 -1.9702e-05
3:100301531 A G 0.624656 -3.4815e-05
3:100303359 G A 0.237481 2.1922e-06
3:100320634 T G 0.167261 2.6252e-05
3:100322043 T C 1.049252 3.7140e-05
3:100322660 C T 0.725884 -4.1678e-05
3:100323948 T C 0.030634 2.4659e-05
3:100324442 T G 0.090649 1.6549e-05
3:100345918 A G 0.118979 1.0811e-05
3:100354524 G A 0.706548 -3.0576e-05
3:100355338 G A 0.135305 -3.5681e-06
3:100356027 G C 1.289739 3.3607e-05
3:100368475 A G 0.260172 -3.9144e-05
3:100368546 G A 0.096274 -1.6302e-05
3:100374121 T C 0.096576 -1.8222e-05
3:100379856 G A 0.433899 -1.0152e-05
3:100400628 G A 0.108910 3.9942e-06
3:100411361 A G 1.308217 3.3193e-05
3:100411638 G T 0.502804 -1.0030e-05
3:100414043 G C 0.029907 2.6005e-05
3:100426477 C T 0.499935 -5.3175e-06
3:100431606 C A 0.031507 1.1106e-05
3:100447791 A G 0.052991 -9.8921e-06
3:100452614 G A 0.099043 -3.4588e-06
3:100464565 C T 0.098472 4.1456e-05
3:100466421 C A 0.055095 -4.7908e-06
3:100471452 A G 0.038541 3.5727e-05
3:100473505 T C 0.795721 4.3887e-05
3:100475568 T C 0.654339 -4.4643e-05
3:100480812 T C 1.311528 2.0250e-05
3:100495178 C G 0.070606 2.1080e-05
3:100499690 C T 1.890924 2.7716e-05
3:100504263 T G 0.930004 7.9828e-06
3:100508189 G A 0.129882 1.9000e-05
3:100514481 T C 0.289567 1.2377e-05
3:100519020 C T 0.036499 6.5316e-06
3:100527316 T G 0.417066 3.2330e-05
3:100530856 C T 0.796782 5.0072e-05
3:100540229 A G 0.113818 5.1092e-06
3:100542536 A G 0.111939 5.1052e-05
3:100543493 G A 0.020725 -1.8727e-05
3:100545234 T A 0.021221 1.1101e-06
3:100546974 T C 0.090487 6.4291e-06
3:100548484 C T 0.427277 2.7687e-05
3:100549242 T C 0.036798 3.9461e-05
3:100551061 T C 0.405004 3.5308e-05
3:100551066 T G 0.321483 1.2169e-05
3:100553071 C T 0.056302 -2.8774e-05
3:100553332 T C 0.087410 1.5232e-05
3:100556957 G A 0.170419 -1.2279e-06
3:100558416 C T 0.400194 2.4257e-07
3:100559959 T C 1.286509 -3.0117e-05
3:100560203 G A 0.059866 -1.4391e-05
3:100560285 A C 0.186291 9.5801e-06
3:100560860 A G 0.169309 4.7078e-06
3:100563415 G A 0.468330 -1.6304e-05
3:100566951 A G 0.104253 -4.0708e-05
3:100572274 C T 0.643355 -2.1233e-05
3:100575928 T C 0.187573 -7.0007e-06
3:100579007 A G 0.630307 -1.3907e-07
3:100579200 G C 0.073375 1.7247e-05
3:100580419 T C 0.078844 -1.8022e-05
3:100584369 T C 0.048788 4.2718e-05
3:100585792 T C 0.024600 -1.4283e-05
3:100592621 G T 0.219132 1.9910e-05
3:100592709 C T 0.253772 -1.6890e-05
3:100592854 C A 0.360699 2.3981e-05
3:100592998 T C 0.117418 -1.3645e-04
3:100593266 G A 0.713893 6.2464e-05
3:100594684 C T 0.913810 2.2204e-06
3:100594967 C T 0.624536 2.5732e-05
3:100596371 A G 1.560801 9.1625e-06
3:100599443 G A 0.042881 6.4095e-06
3:100601750 A G 0.094801 8.0240e-05
3:100605206 G A 1.757832 4.2007e-05
3:100612482 G A 1.924739 6.3178e-05
3:100613493 C A 0.039781 5.5671e-06
3:100617751 T C 0.032007 -1.5932e-05
3:100619865 A G 0.050927 -8.7432e-06
3:100625703 A G 0.359913 1.6926e-05
3:100631677 T C 0.324894 -2.3900e-05
3:100633625 G A 0.097881 6.5720e-05
3:100638766 A G 0.061554 -5.8723e-06
3:100643807 T C 0.504745 -8.5812e-06
3:100675750 T C 0.045315 1.0683e-06
3:100677842 T C 1.676167 1.5533e-05
3:100679777 A G 0.037863 1.5876e-05
3:100680640 G A 0.097557 1.3148e-06
3:100688476 A C 0.034659 6.4345e-06
3:100689310 C T 0.314852 1.7882e-05
3:100690573 A G 0.028839 8.5554e-06
3:100696838 C T 0.567244 4.5707e-06
3:100705928 C T 0.044559 6.8403e-06
3:100712764 G A 0.552248 3.4263e-07
3:100713091 C T 0.038622 -1.8805e-05
3:100717066 T C 0.039852 6.4017e-06
3:100717150 C T 1.665836 -2.9120e-05
3:100720366 C T 0.029784 4.0700e-05
3:100732020 A G 0.086563 -1.6382e-05
3:100739318 G A 1.740444 -2.3227e-05
3:100759503 C T 0.202199 -1.1963e-05
3:100773785 T C 0.027917 -2.8115e-06
3:100774228 G A 0.362971 1.6873e-05
3:100779924 T G 0.093210 4.3157e-05
3:100781100 T C 0.063664 -1.7552e-05
3:100796683 A C 0.964987 -1.1655e-05
3:100804641 A C 0.058425 2.2177e-05
3:100807622 G A 0.379560 -1.5643e-05
3:100809977 G A 1.289184 -4.4926e-05
3:100810540 G A 0.135526 -8.8049e-07
3:100811289 C A 0.326627 -3.4918e-05
3:100811938 C T 1.238851 4.9412e-05
3:100817168 C T 0.371361 -1.3523e-05
3:100818693 G A 0.516440 -1.6895e-05
3:100819849 G T 0.046448 -6.1413e-05
3:100820459 T C 0.031329 1.6206e-05
3:100821919 A G 0.105613 -2.8200e-05
3:100824661 T C 0.028430 -8.2498e-06
3:100825301 G A 0.202751 6.6262e-06
3:100836431 C T 0.293819 7.6219e-06
3:100843284 A G 0.067588 9.4098e-05
3:100844145 T C 0.461612 -5.0194e-07
3:100847795 A G 0.334489 -1.2119e-04
3:100850365 C T 0.020536 -3.0213e-06
3:100852656 A C 1.224663 -2.0939e-05
3:100864047 G A 0.046542 -1.0481e-05
3:100867239 A G 0.262977 4.1961e-06
3:100871443 G A 0.322765 1.4371e-05
3:100872536 A C 0.442860 2.1611e-05
3:100885183 G A 1.358196 -2.0955e-05
3:100899402 T C 1.423145 -4.5982e-05
3:100902840 A G 0.045565 3.1903e-05
3:100910420 C T 0.254177 -4.6529e-07
3:100928103 A G 1.577767 -2.3669e-05
3:100954892 G T 0.049301 5.0017e-05
3:100963154 A G 1.310989 2.2265e-06
3:100970412 C T 0.151651 -1.9754e-04
3:100975476 A G 0.056007 -9.5870e-06
3:100984611 T C 0.025048 3.9890e-05
3:100987259 T C 0.038534 1.6345e-05
3:100989797 T C 0.119060 -4.2451e-06
3:100991053 C G 0.053063 9.2266e-06
3:100999839 G A 0.261097 -2.3736e-05
3:101020877 G A 1.572778 2.1842e-05
3:101028755 C A 0.211845 1.3535e-04
3:101049800 A G 0.052706 1.5625e-05
3:101050546 A G 0.081006 2.1806e-05
3:101057457 G A 0.262315 -2.0880e-05
3:101067901 T C 0.038447 1.8300e-05
3:101067945 T C 0.468181 -2.6315e-05
3:101101361 A G 0.759906 4.0644e-05
3:101143863 A G 0.057458 -1.4999e-05
3:101177848 G T 0.166991 -6.6442e-06
3:101180284 T C 0.035785 2.0377e-05
3:101211487 G A 0.810077 -2.0381e-05
3:101226952 G C 0.209142 6.4294e-05
3:101242751 G A 0.673950 4.8350e-05
3:101265823 G T 1.243080 -4.0279e-05
3:101280892 A G 0.020712 -2.9776e-05
3:101291984 C A 0.326358 1.9958e-05
3:101293943 T C 0.133192 7.0278e-05
3:101295026 C A 0.030180 1.6875e-06
3:101304094 G A 0.029969 -3.7244e-05
3:101305170 G T 0.480356 -2.9661e-05
3:101331252 G T 1.761484 -1.7077e-05
3:101333441 G A 1.842889 8.1217e-07
3:101355590 A G 0.149551 -7.5842e-05
3:101372512 G A 0.132579 1.4257e-05
3:101374451 A G 0.231035 1.3808e-05
3:101384861 C T 0.044247 9.2020e-06
3:101386490 A C 0.202686 -1.1261e-04
3:101397011 G T 0.051148 5.1753e-06
3:101401995 C T 0.711868 -1.5510e-05
3:101404892 A G 0.035938 -1.0664e-05
3:101426832 C T 0.245875 -1.0756e-06
3:101445126 G A 0.715016 2.3636e-06
3:101453870 A G 0.058931 2.5659e-05
3:101453991 G A 0.147919 1.0561e-05
3:101473640 A G 0.135004 1.7437e-05
3:101484335 A G 1.820068 -8.2265e-06
3:101489712 C T 0.698051 -4.1973e-05
3:101493878 G A 0.034409 -3.8861e-05
3:101504624 C A 1.843230 -2.7950e-05
3:101513696 A C 0.091987 7.9665e-06
3:101523842 C T 0.050908 -3.9587e-05
3:101532448 T C 0.702997 1.1034e-06
3:101537310 A G 1.967769 -1.3786e-07
3:101540387 G T 0.093590 7.3986e-05
3:101543150 C G 0.048327 7.3473e-06
3:101545106 C G 0.182448 2.5868e-05
3:101545319 G A 0.415498 3.9291e-05
3:101551879 C T 0.093038 1.7059e-05
3:101552553 A G 0.555010 -1.9212e-05
3:101556546 T C 0.515353 1.0580e-06
3:101564596 A G 0.033659 -9.9828e-06
3:101564941 A G 0.104048 -1.6939e-05
3:101569726 C A 1.578030 -1.6116e-05
3:101574503 A G 1.375286 -1.9176e-05
3:101587585 G A 0.936836 -3.4146e-06
3:101601059 T C 0.052063 1.3477e-05
3:101613751 T C 0.442614 -1.4162e-05
3:101618671 G A 0.147675 1.8815e-06
3:101618783 T C 0.113201 -1.7392e-05
3:101619559 G C 0.116587 1.5006e-05
3:101624854 T C 0.048223 1.7186e-05
3:101631685 A G 1.690342 -1.8427e-05
3:101632426 G A 0.797597 -1.1066e-05
3:101635330 T C 1.746144 -3.3448e-05
3:101644587 G A 0.059347 1.6250e-05
3:101648565 C G 0.260516 1.6515e-05
3:101652298 A G 0.910276 -2.6096e-05
3:101653958 G A 0.392738 1.0110e-05
3:101660501 G A 0.059775 6.0560e-05
3:101667708 A G 0.106223 5.6882e-06
3:101668885 G A 0.588127 2.5575e-05
3:101669900 G T 0.317724 2.1134e-05
3:101671881 C G 1.228347 2.5295e-05
3:101673934 A G 0.158383 -4.0078e-06
3:101674922 A T 0.556993 1.0809e-05
3:101676485 G A 1.469113 -1.1836e-06
3:101679494 T C 0.084758 3.5010e-05
3:101679997 C A 0.752269 -2.8107e-05
3:101680643 C T 0.369031 -9.1743e-07
3:101703063 A G 0.714017 -2.8880e-05
3:101708994 A G 0.140200 -3.8655e-04
3:101713472 A C 0.703922 -4.3946e-05
3:101713604 G A 0.198700 1.7232e-05
3:101721475 C A 1.383566 7.9938e-05
3:101722971 C A 0.043861 -2.6013e-06
3:101735863 T C 0.039054 2.5627e-05
3:101742191 C T 0.228678 2.4775e-05
3:101742431 A C 0.670610 1.1773e-05
3:101743276 T C 0.043540 -2.8903e-05
3:101743358 C A 0.070730 1.0072e-05
3:101746456 T C 0.145345 -1.2604e-05
3:101747224 A G 0.035892 1.9899e-05
3:101748638 G A 1.428319 -2.6119e-05
3:101752785 A G 0.144546 3.2083e-05
3:101755794 C T 1.513038 -2.6919e-05
3:101765654 A C 0.897984 2.9273e-05
3:101772979 A C 0.051476 1.5868e-05
3:101774043 C G 0.549931 -4.6346e-05
3:101782334 G A 0.039213 -3.9192e-05
3:101788323 A G 0.045961 1.3625e-05
3:101794733 T C 0.044205 1.0691e-05
3:101796818 G A 0.083093 2.8087e-05
3:101797555 T C 1.208879 1.3587e-05
3:101798525 T C 0.097031 6.4058e-06
3:101798856 T C 0.241746 3.9273e-05
3:101805540 G A 0.055903 1.8365e-05
3:101806423 A G 0.073761 1.7036e-05
3:101810176 A C 0.096657 1.8492e-05
3:101810454 T C 0.789846 -2.1109e-06
3:101810516 T C 0.892920 -2.6048e-06
3:101810579 A C 0.064001 -5.4217e-07
3:101810719 G A 0.725163 -1.4711e-05
3:101810917 T C 0.126698 2.8814e-05
3:101814037 G A 0.045860 7.0313e-06
3:101814637 C G 0.391125 7.8909e-06
3:101819007 C T 0.053611 1.3650e-06
3:101822768 A G 0.033562 9.0746e-06
3:101835118 G A 0.117421 5.2647e-05
3:101837764 G A 1.642631 3.1997e-05
3:101843271 T G 0.446869 -5.6394e-06
3:101849528 T C 0.806494 1.8474e-05
3:101850503 T C 0.059765 -1.2449e-06
3:101852217 T C 0.197638 7.2023e-06
3:101854725 T C 0.064368 -3.8838e-05
3:101878189 A G 0.320925 7.5165e-05
3:101879030 A G 0.137133 2.5549e-05
3:101881176 G A 0.205711 2.4833e-05
3:101886745 G A 0.054783 -5.7804e-05
3:101894278 C A 0.226439 2.5284e-05
3:101894581 G T 0.475433 -1.0871e-05
3:101901067 A G 0.794406 -6.4835e-05
3:101902420 T C 0.027275 3.7976e-06
3:101902507 T G 0.054916 -5.4716e-05
3:101902560 A C 0.029696 -1.2356e-05
3:101903400 A G 0.027648 -1.9674e-05
3:101903557 T C 0.114350 -1.7694e-05
3:101914261 T C 0.090111 3.0494e-05
3:101915678 A T 0.057195 -6.5392e-05
3:101917699 T C 0.060866 1.3625e-05
3:101918343 G A 0.148464 -2.5062e-05
3:101932489 A G 0.050388 -2.2005e-05
3:101942441 G A 0.032225 -7.8017e-06
3:101948917 T C 0.023308 2.5052e-05
3:101959485 A G 0.105752 -2.7151e-05
3:101968466 T C 0.058821 -6.7408e-06
3:101972506 G A 0.044341 6.8965e-06
3:101974506 T C 0.233268 2.6979e-05
3:101976792 G T 0.761656 -9.0240e-06
3:101976866 T C 0.066423 -1.1153e-05
3:101977580 G A 0.291475 -3.4040e-05
3:101984683 A G 1.153515 1.2746e-07
3:102009925 A C 0.762701 -1.7890e-06
3:102010644 C T 0.022929 1.9066e-05
3:102015117 T C 0.115068 -4.1120e-06
3:102021769 G A 0.049940 3.2636e-06
3:102043645 G C 0.072564 -9.8277e-06
3:102048462 G A 0.538476 3.9069e-06
3:102061877 T C 0.045877 8.0212e-07
3:102079431 G A 0.062031 1.5869e-05
3:102080186 T G 0.049713 -3.0317e-05
3:102082802 T G 0.078010 4.1713e-05
3:102087996 C G 0.031348 2.2239e-05
3:102098095 T C 0.020975 3.8983e-05
3:102110256 A G 0.045750 -1.2205e-05
3:102112443 C T 0.616999 -3.9823e-05
3:102122127 T C 0.032384 1.7787e-05
3:102126710 T C 0.046227 5.4483e-06
3:102129412 T C 0.309431 1.1740e-05
3:102129478 G A 0.033163 -1.0024e-05
3:102130172 C T 0.041637 1.3894e-04
3:102159828 G T 0.027353 -4.5582e-06
3:102181131 G A 0.309090 1.3433e-05
3:102192101 T C 0.115655 -7.5767e-06
3:102199515 T C 0.618463 2.1624e-06
3:102203045 A C 0.192322 -1.1169e-05
3:102226999 C T 0.072982 1.3885e-06
3:102239942 T C 1.747562 -1.7621e-05
3:102244925 C T 0.313047 -2.7669e-05
3:102245539 G A 0.042400 -1.7493e-05
3:102245961 G A 0.069662 -8.2524e-05
3:102262976 T A 0.075118 -1.0989e-05
3:102272819 T C 0.020371 2.7990e-05
3:102282330 A C 0.026898 -2.2091e-05
3:102293262 A G 1.068510 -5.9764e-06
3:102293328 T C 0.076965 -5.5293e-05
3:102306300 T G 1.311155 -8.5757e-06
3:102311701 C T 0.068299 -2.2723e-05
3:102321486 T C 0.020676 -2.0134e-05
3:102324258 C T 0.075056 -1.3857e-05
3:102326452 A G 0.043763 -2.0072e-05
3:102328721 A G 0.033627 -1.0498e-05
3:102330042 T G 0.244463 3.2495e-06
3:102335353 A G 0.074122 4.9269e-08
3:102343690 T C 0.051037 3.4098e-07
3:102355402 A G 0.382397 -3.8410e-05
3:102359480 A G 0.146961 3.5359e-06
3:102361006 C T 0.858988 -2.6116e-05
3:102387980 G A 0.154524 1.2118e-06
3:102399388 C T 0.047026 -7.2919e-06
3:102412093 C G 0.073498 -6.4911e-07
3:102424262 C T 0.247218 1.5234e-05
3:102427502 C T 0.059405 1.4835e-05
3:102439170 C T 0.053475 9.2659e-06
3:102445501 C T 1.653872 1.4062e-05
3:102454901 C T 0.143579 8.0506e-06
3:102455773 C G 0.055890 -1.6403e-05
3:102459371 A C 0.070655 1.1509e-05
3:102463968 T C 0.127392 -2.0056e-05
3:102468142 T G 0.433577 8.8996e-07
3:102470556 C T 0.066432 -1.6820e-05
3:102490516 T C 0.044442 3.9957e-05
3:102505939 A G 0.030086 3.0197e-06
3:102508488 A G 0.067916 -2.4184e-05
3:102508699 A G 1.535269 1.7264e-06
3:102540775 G A 0.071593 2.6356e-05
3:102549633 T C 0.292316 -1.3715e-05
3:102563068 C T 0.047509 3.2092e-05
3:102563820 A G 0.030835 2.0114e-05
3:102569183 T C 0.090773 -6.9390e-05
3:102572910 G A 1.302667 2.6280e-05
3:102581556 A G 1.594294 1.7952e-05
3:102582321 A G 0.058970 1.9594e-05
3:102589205 C T 1.303167 2.3426e-05
3:102596864 C T 0.066351 -1.4793e-05
3:102601012 G A 0.051015 -1.4502e-05
3:102606814 T G 0.076439 2.6198e-05
3:102610117 A G 0.043978 3.3789e-05
3:102619704 A C 0.225562 -1.6094e-05
3:102627090 T C 0.167296 -2.0039e-05
3:102630046 T C 0.081977 6.5485e-05
3:102632712 G A 0.101471 -7.1612e-06
3:102651365 A G 0.284377 -5.9402e-06
3:102663068 G C 0.068636 -1.0355e-05
3:102666440 A G 0.058941 1.7901e-05
3:102691324 T C 0.143823 5.7115e-06
3:102691758 A G 0.026937 2.5613e-05
3:102694282 C T 0.058142 -4.8453e-06
3:102728239 G A 0.101244 -4.6241e-05
3:102738964 C T 0.043582 3.0750e-05
3:102739151 C T 0.046422 -1.5951e-05
3:102754121 A G 0.132323 -3.0434e-05
3:102754274 T G 0.185262 1.8658e-05
3:102773508 C T 0.312544 1.3838e-05
3:102774898 T C 0.032929 -1.3948e-05
3:102787562 T C 0.067552 -7.4275e-06
3:102808454 C T 0.474033 -4.7089e-06
3:102826454 T G 0.063047 -2.2280e-05
3:102827950 G A 1.260591 2.1443e-05
3:102853034 G T 1.734686 1.8814e-05
3:102861463 G A 0.041894 8.3448e-07
3:102883033 G C 0.079750 1.9303e-05
3:102889183 C T 0.103782 3.4502e-05
3:102889588 G A 0.081009 -1.2677e-05
3:102892138 A G 0.975215 -3.8777e-05
3:102903304 T C 0.033899 -2.0212e-05
3:102916921 G C 0.047045 -3.2533e-05
3:102917680 T C 0.683623 4.5994e-07
3:102926361 T C 0.055841 -1.7538e-05
3:102932374 T C 1.728655 1.0859e-04
3:102946706 T C 0.068042 -1.1660e-05
3:102960626 G C 0.027930 -1.7046e-05
3:102967061 A G 0.115646 -2.6164e-05
3:102968833 T G 0.512691 5.2524e-05
3:102979875 G A 0.175093 1.1239e-05
3:102980498 T G 0.468993 4.0663e-05
3:102985609 C T 0.235206 -9.4215e-05
3:102993239 G A 0.027693 -2.7937e-05
3:102999034 T C 0.114152 -2.5409e-06
3:103006970 T A 0.060895 2.9225e-05
3:103008371 T C 1.420808 -1.2873e-05
3:103013583 G T 0.452153 3.0811e-06
3:103017741 T G 0.293523 9.9521e-06
3:103028245 T C 1.548853 5.4497e-05
3:103033719 A G 0.047542 1.5062e-06
3:103052071 T C 0.358826 -2.9125e-05
3:103055872 C T 0.033273 9.1421e-06
3:103057272 C A 0.709366 -6.0429e-05
3:103061414 C G 0.040774 1.4853e-05
3:103075899 T C 0.058334 -2.3461e-05
3:103076646 G A 0.119849 1.2255e-05
3:103077393 G C 0.025671 -1.0203e-05
3:103078146 T G 0.374146 -2.0257e-05
3:103086279 G A 0.228967 1.5732e-06
3:103090087 T C 1.087284 1.6951e-05
3:103093137 G A 0.255937 -6.5845e-05
3:103095579 T C 0.058694 1.4427e-06
3:103099123 A G 0.110851 4.0139e-06
3:103101114 T C 0.072849 -1.5923e-05
3:103105759 A G 0.106418 -2.0806e-06
3:103109250 C G 0.031900 -1.3945e-07
3:103114814 A G 0.648441 2.8898e-05
3:103119583 T C 0.177482 3.6607e-05
3:103121427 A G 0.901392 -7.3245e-06
3:103128595 C T 0.087293 6.3322e-05
3:103165026 G A 0.207441 3.4052e-05
3:103165362 G A 0.038664 -2.5867e-05
3:103165552 G C 1.571022 7.9450e-05
3:103166297 G T 1.845875 2.8853e-05
3:103173376 C T 0.677677 2.9861e-06
3:103174143 C T 0.298567 -4.2651e-05
3:103216164 C T 0.112805 -2.7882e-05
3:103241467 C T 0.035584 1.4324e-04
3:103245092 T C 0.556247 -7.2697e-06
3:103284485 A G 0.180208 3.5105e-05
3:103285310 A G 0.023399 -3.9511e-06
3:103285460 C G 0.172594 -3.0205e-05
3:103287208 T C 0.369576 5.6645e-05
3:103291949 T G 0.120716 -8.8179e-06
3:103295336 T C 0.027580 5.6181e-05
3:103296439 C T 0.105288 -3.1029e-05
3:103300444 T C 0.061924 -6.5914e-05
3:103302109 G A 0.147438 -4.1494e-05
3:103303299 G T 0.572476 2.0613e-06
3:103316111 T C 0.022299 -1.0219e-05
3:103331483 A G 0.555543 8.7566e-06
3:103336634 T C 0.555364 7.8671e-06
3:103347707 A G 0.061294 -7.9497e-06
3:103359218 T C 0.637918 2.3681e-05
3:103363061 C A 0.464403 4.3097e-05
3:103375964 G C 0.091542 6.4111e-06
3:103379885 A G 0.022825 1.2556e-05
3:103380852 C T 0.638275 1.5626e-05
3:103393132 T C 0.219577 -4.9232e-05
3:103399162 G A 0.119531 1.7235e-05
3:103400082 A G 0.633472 2.2920e-05
3:103402504 T A 0.048142 -8.1171e-06
3:103403514 T C 0.459327 5.6277e-05
3:103404929 G A 0.119323 -1.8241e-05
3:103416050 T C 0.044195 -4.2163e-05
3:103416381 G C 0.173496 -3.8394e-05
3:103416936 T C 0.415433 8.7980e-05
3:103417465 T C 0.045075 4.4041e-05
3:103427005 T C 0.031988 -4.0808e-06
3:103430540 A C 0.032945 1.8013e-07
3:103432523 G T 0.638613 1.6604e-05
3:103435690 A C 0.062622 -1.1067e-06
3:103440960 C T 0.040365 1.3483e-05
3:103449668 G T 0.589598 3.0419e-05
3:103449926 T C 0.078211 -6.9044e-05
3:103451547 G T 0.039223 -1.2721e-06
3:103452283 C G 0.128048 -1.5365e-05
3:103453775 G A 1.312787 1.2148e-05
3:103459491 T C 1.235540 7.2666e-05
3:103465165 T C 0.027138 -2.7559e-06
3:103465219 C T 1.390642 5.3077e-05
3:103481463 A G 0.162645 -2.8390e-05
3:103488650 C T 0.321032 7.3816e-05
3:103492069 T C 0.126175 1.1330e-04
3:103505241 T C 0.070496 -1.0537e-05
3:103506909 G A 0.266479 2.0574e-05
3:103507935 A C 0.059642 5.6633e-05
3:103514002 A G 0.115620 2.8209e-06
3:103514738 G A 0.182363 -9.1543e-06
3:103516745 T C 0.071947 -2.1367e-05
3:103527164 T C 0.133050 2.2688e-05
3:103533215 T C 0.027904 -1.8481e-05
3:103536266 A G 0.086926 6.2396e-05
3:103537504 C T 0.034081 -5.6475e-06
3:103537556 A G 0.815186 4.2591e-05
3:103566784 C T 0.086608 -2.3158e-05
3:103568533 T C 0.642476 3.2885e-05
3:103574761 C T 0.062550 -2.6259e-05
3:103581938 T C 0.021309 -1.5309e-05
3:103592000 G T 0.069350 -8.9139e-06
3:103594555 C T 0.753395 9.4940e-06
3:103595730 T C 0.071330 -2.3790e-06
3:103597906 T G 0.023591 -2.8895e-05
3:103638028 C T 1.611802 8.9221e-06
3:103641158 A C 0.795461 2.1337e-05
3:103647574 G A 0.089478 -3.1006e-05
3:103666417 A G 0.041511 -8.0097e-06
3:103688773 T C 0.030504 3.6341e-06
3:103689698 C T 0.060421 5.6672e-05
3:103701940 G T 1.888869 3.4831e-05
3:103704074 A C 0.728477 -2.7601e-05
3:103704391 C A 0.528829 5.8357e-06
3:103711462 C G 0.079545 -8.7176e-07
3:103716962 C T 0.799463 3.3601e-05
3:103717140 G A 0.136172 3.5705e-05
3:103721097 G A 0.176910 2.4430e-05
3:103728418 T C 0.078838 1.5241e-05
3:103729291 A G 0.404287 2.1881e-06
3:103745864 T G 0.285763 2.9099e-05
3:103748420 G A 0.070957 -3.3772e-06
3:103748729 A G 0.651979 2.3389e-05
3:103749021 A G 0.100277 -2.7251e-05
3:103753663 T C 0.288366 2.1673e-06
3:103757541 G A 1.462770 3.1436e-06
3:103762640 T G 0.591039 1.7881e-05
3:103777446 T G 0.081529 -2.5091e-05
3:103777789 T A 1.663801 -9.1450e-06
3:103779439 G A 0.602279 -5.2467e-06
3:103780022 C A 0.088092 -7.6125e-06
3:103781849 A G 0.547483 6.3603e-06
3:103797584 C T 1.311187 -4.3023e-05
3:103801733 C T 0.465383 -2.9842e-05
3:103802470 A G 0.113870 2.1652e-05
3:103806619 C T 0.935570 -3.3138e-05
3:103812083 A C 0.410844 -1.6094e-05
3:103819928 T G 0.791637 1.0595e-05
3:103823429 A G 0.064874 -1.8062e-05
3:103827256 C T 0.038502 4.5104e-05
3:103829170 A G 1.421409 1.4708e-06
3:103829402 A G 0.221781 1.2573e-05
3:103843809 A G 0.213413 1.4739e-05
3:103851527 T C 0.057597 -4.7925e-05
3:103855866 A G 0.068058 2.2153e-06
3:103857459 T C 0.276765 -1.7784e-05
3:103859390 T G 0.722414 1.8198e-05
3:103860910 C T 0.159217 -8.6316e-06
3:103889238 A G 1.698206 -1.0969e-05
3:103892948 G A 0.049632 1.2263e-05
3:103894932 T C 0.180114 1.4914e-06
3:103896021 G A 1.198106 1.3579e-06
3:103897159 T C 0.044757 -2.9480e-05
3:103898314 C T 1.907572 1.2301e-06
3:103910764 G A 0.860118 -1.8528e-05
3:103912071 A G 0.021202 -5.6204e-06
3:103923035 A C 0.134565 1.2855e-05
3:103926581 C T 0.034240 -1.2802e-05
3:103933933 G A 0.455419 -1.2930e-05
3:103949640 T C 1.459554 -2.9645e-05
3:103953985 T C 1.007943 -1.1716e-05
3:103955741 A C 0.041822 -1.3371e-06
3:103963419 A T 0.048963 3.8123e-06
3:103968307 G T 0.139639 -5.6792e-06
3:103970257 G T 0.050450 1.6492e-05
3:103970292 C T 0.500834 -1.2937e-05
3:103979933 C T 0.218626 2.4459e-06
3:103980017 T C 1.342743 -1.3306e-06
3:104010944 A G 0.841461 9.8699e-06
3:104022529 A G 0.746199 -3.6019e-05
3:104037443 T C 1.664138 -3.6715e-06
3:104041705 C A 1.957999 2.7845e-05
3:104041966 C A 0.265746 -1.4009e-05
3:104047394 G A 0.320272 -2.3848e-05
3:104051156 A C 1.067695 1.9452e-05
3:104051645 G A 1.962628 -2.4385e-06
3:104078692 G A 1.064413 1.5086e-05
3:104078908 G A 0.130015 -4.6620e-06
3:104088759 G A 0.074099 -1.5100e-05
3:104091382 C T 1.607132 1.3554e-05
3:104092020 T C 0.056821 1.8674e-05
3:104100374 G A 0.026122 -3.7966e-05
3:104103488 G A 0.443107 2.3767e-06
3:104105586 C T 0.162246 -3.9277e-05
3:104108939 T C 1.167874 -1.8001e-05
3:104120727 A G 1.127947 2.3437e-05
3:104147598 A G 1.661655 -1.2464e-06
3:104153905 T C 0.059220 -2.5860e-08
3:104156400 G A 1.620813 -1.1000e-05
3:104168423 A C 0.022016 1.1274e-05
3:104168575 A G 0.089218 -2.0501e-06
3:104169426 C T 0.085414 -3.5353e-06
3:104178878 C T 1.646731 1.4259e-05
3:104181201 A G 0.329458 -4.2897e-05
3:104196495 G A 1.249805 3.9590e-05
3:104218531 A G 0.032578 -1.7288e-05
3:104220187 T C 0.404070 -4.4546e-06
3:104239654 A G 1.189228 -2.4629e-05
3:104245490 G A 0.199157 -1.0636e-05
3:104251146 G A 0.052504 7.5345e-06
3:104262709 T G 1.978928 7.4955e-06
3:104274046 A G 0.695220 2.2721e-05
3:104274366 G A 0.487218 -2.2369e-05
3:104275548 T C 0.059902 3.4664e-06
3:104275579 C T 0.038859 8.6216e-06
3:104276074 C G 0.041167 1.2053e-05
3:104276344 C T 0.082379 2.5497e-06
3:104283669 G A 0.056140 -2.3622e-05
3:104286240 G C 0.031361 -7.3511e-06
3:104308863 A G 0.176034 2.1699e-05
3:104320319 G A 0.218334 -4.6833e-05
3:104321438 T C 0.075342 6.6904e-06
3:104336809 A C 0.197697 1.4325e-05
3:104339615 A G 0.026100 -1.8810e-05
3:104339731 T C 1.122377 -4.1518e-06
3:104340075 G C 0.049246 -2.1589e-05
3:104342922 C T 0.026811 2.2193e-05
3:104348000 A G 0.489630 -3.3078e-05
3:104358994 C T 1.951147 1.4588e-05
3:104366660 C G 0.039210 1.0563e-05
3:104372914 A G 0.020147 -3.0012e-06
3:104408174 A C 1.278378 -1.5083e-05
3:104420262 C A 0.742535 3.5156e-06
3:104422714 C T 0.039554 -4.0940e-05
3:104428148 C T 1.427352 1.6643e-05
3:104435072 G A 0.055049 -2.9473e-05
3:104448718 C A 0.033831 1.2518e-05
3:104454012 T C 0.090662 -9.6061e-06
3:104460954 G A 0.043033 9.3542e-06
3:104469738 T G 0.351409 8.0585e-06
3:104471965 A C 0.067331 -1.4933e-05
3:104491967 G C 0.058207 1.1180e-05
3:104493304 A C 0.092850 1.5844e-05
3:104493439 C T 0.130145 1.6315e-05
3:104517053 T C 0.087946 -2.4602e-05
3:104524769 C A 0.772698 5.0950e-06
3:104539613 A G 0.046853 2.8046e-05
3:104541049 T C 0.027434 1.6804e-06
3:104548014 T G 0.752444 2.8554e-06
3:104559719 A G 0.060849 -8.5421e-06
3:104560856 A G 0.024493 1.2101e-05
3:104570060 A G 1.608742 4.6233e-05
3:104580647 G T 1.337530 1.0914e-06
3:104587105 A G 0.314459 2.9178e-05
3:104587601 G A 0.020023 -1.8585e-06
3:104588813 C T 0.059934 3.7084e-07
3:104589485 C G 0.187076 -5.3998e-06
3:104599330 C T 0.608803 -8.3828e-06
3:104604813 C A 0.555023 6.6227e-05
3:104612093 G C 0.060888 1.8243e-05
3:104622028 G C 0.609586 -4.1283e-06
3:104630017 G A 0.135393 -1.5234e-05
3:104632279 C T 0.049570 -2.6710e-06
3:104635152 C T 0.038681 4.0235e-05
3:104638535 A G 0.034240 -2.5650e-05
3:104638899 G A 1.673418 6.7623e-05
3:104643090 T C 0.930422 7.2668e-08
3:104644431 A G 0.178761 -4.1443e-06
3:104660085 T C 0.023195 -2.0940e-05
3:104660608 C G 0.592363 1.3330e-05
3:104668183 G A 0.971018 9.4406e-06
3:104669086 A G 0.034305 1.9669e-05
3:104672251 A G 1.844924 -1.8045e-05
3:104678616 T C 0.072674 2.8075e-06
3:104683554 A C 0.058363 4.4777e-05
3:104690616 G T 0.035253 -2.0354e-05
3:104696296 G A 0.063368 -1.3225e-05
3:104707278 G A 0.084736 -1.4881e-05
3:104712013 C T 0.134046 9.6129e-06
3:104716712 A G 0.310716 4.3022e-06
3:104719712 T C 0.041881 9.6287e-06
3:104721308 T C 0.143803 -6.3210e-06
3:104722049 A G 0.050576 6.5198e-06
3:104735446 G A 0.326959 -2.8956e-05
3:104757531 A G 0.193188 -2.2443e-05
3:104767098 A G 0.033542 -3.3055e-05
3:104770124 A G 0.098835 -3.1297e-05
3:104778133 C T 0.124130 1.3529e-05
3:104780811 A G 0.062615 2.5515e-05
3:104784330 T C 1.003032 2.7644e-05
3:104800459 C T 0.035574 7.0065e-06
3:104802587 T G 0.636659 -1.0056e-05
3:104806120 C T 1.907666 3.5473e-05
3:104813322 C A 0.193669 -1.4254e-05
3:104819164 T C 0.029787 -3.5564e-05
3:104834697 G A 0.415336 1.1100e-05
3:104837916 T C 0.079377 -7.0508e-06
3:104839517 T C 1.219992 2.0117e-05
3:104851893 A G 0.244953 1.3227e-05
3:104859295 A G 0.174804 -2.8784e-05
3:104862485 C T 1.647302 -1.0011e-05
3:104869888 G A 0.325524 -1.5146e-05
3:104870677 C T 0.178404 -1.9919e-05
3:104877638 G A 0.105778 4.7758e-06
3:104885045 C G 0.095888 -1.6783e-06
3:104890527 G A 0.055364 3.0727e-05
3:104893104 G T 0.102393 5.6613e-05
3:104907697 T G 1.490389 -4.5007e-06
3:104907857 G C 0.094285 3.8933e-05
3:104912818 C G 0.071866 -1.0722e-05
3:104913627 C T 1.033007 -1.8701e-05
3:104916435 C T 0.262740 -8.4355e-06
3:104916535 C G 0.831876 -6.2570e-06
3:104917800 G T 0.046237 -1.8627e-05
3:104926941 T C 0.049460 -2.0226e-05
3:104928019 T C 0.317705 1.2220e-07
3:104935829 G A 1.865318 2.1356e-06
3:104944286 C T 0.061619 -4.0061e-06
3:104948851 G C 0.025616 -1.7578e-05
3:104950929 T C 0.048954 1.6805e-06
3:104956566 A G 0.082947 -1.8889e-06
3:104957557 A G 0.194354 2.5908e-05
3:104965397 T C 0.083395 -2.3443e-05
3:104970176 A G 0.264437 1.4112e-05
3:104974360 A G 0.127139 2.0881e-05
3:104978748 C T 0.020196 2.7337e-06
3:104984474 G A 1.091140 -3.3724e-05
3:104989884 A C 0.560032 3.5592e-05
3:104991207 T C 0.087955 -7.4666e-06
3:104994066 A G 0.115947 -3.3499e-06
3:105000002 G A 0.081146 1.3786e-05
3:105000024 G A 1.131962 -1.3221e-05
3:105000469 C A 0.481298 -2.6272e-06
3:105005089 C T 0.255726 9.9196e-06
3:105012805 G A 0.581103 4.0413e-07
3:105013951 G T 0.045831 -8.6257e-06
3:105021171 T G 0.535003 -8.4435e-07
3:105034818 G A 0.826079 2.2845e-06
3:105035374 A G 0.254408 -1.3815e-05
3:105039366 A G 0.041209 -1.8866e-06
3:105042312 A G 0.145679 -1.1858e-05
3:105061779 G T 0.261620 1.0524e-05
3:105069325 T G 0.070408 4.7730e-06
3:105072957 T C 0.321116 7.0324e-06
3:105088509 T G 0.077893 -1.5499e-05
3:105132394 A G 0.046435 1.9876e-05
3:105135968 C T 1.304744 3.0990e-06
3:105136914 T C 0.373857 -6.1228e-06
3:105143721 A G 0.039466 -2.2463e-06
3:105143831 C T 0.021033 2.7425e-06
3:105159165 T G 0.029316 -3.0167e-05
3:105162488 A G 0.142790 2.3531e-05
3:105169852 A G 0.055825 2.3830e-05
3:105177679 A G 0.343736 -7.2558e-06
3:105180134 C T 0.593116 6.2654e-06
3:105190870 G A 0.596894 2.4540e-06
3:105191096 G T 0.242768 2.8531e-05
3:105203520 A C 0.025496 -1.3346e-05
3:105221432 G A 0.111806 -9.5274e-06
3:105239424 T C 0.116408 6.6710e-06
3:105242479 G A 0.379992 3.7986e-06
3:105243389 C T 0.139259 9.4572e-06
3:105248666 T C 0.249059 2.3761e-05
3:105256540 T C 0.036645 4.2567e-06
3:105258861 G A 0.345223 6.6213e-06
3:105260524 C T 0.023568 -2.5960e-05
3:105263624 G A 0.303780 5.7749e-06
3:105264176 T G 0.098167 2.8659e-05
3:105270550 C T 0.122157 -5.7875e-06
3:105273519 A G 0.025808 -1.1854e-05
3:105283199 C T 0.073174 3.2761e-06
3:105299699 A C 0.038106 -3.4744e-05
3:105304199 G A 0.453981 1.3963e-05
3:105316804 A G 0.602003 3.1927e-05
3:105318256 G A 0.425323 3.8716e-07
3:105327909 C T 0.324427 -1.0474e-05
3:105328255 C T 0.560291 -6.6176e-06
3:105330183 A G 0.057386 -1.5855e-05
3:105332265 A C 0.101085 5.4001e-06
3:105333715 C T 0.641417 1.4646e-05
3:105333786 C T 0.076102 4.8382e-05
3:105334097 G T 0.052527 2.3006e-05
3:105336861 A C 0.027960 -1.1379e-05
3:105337398 C T 0.714945 -7.8732e-06
3:105338152 A G 1.771779 -7.2706e-06
3:105338331 T C 0.730366 -1.4863e-06
3:105339765 A G 0.256745 3.2435e-05
3:105341214 A G 0.177962 -4.2554e-05
3:105343015 C T 0.972475 1.7723e-05
3:105347224 A G 0.037833 1.4571e-06
3:105349268 G A 0.030946 -3.2632e-06
3:105351659 C T 0.028203 -1.7010e-05
3:105353145 C T 1.179449 -1.3171e-05
3:105353180 T C 0.067221 -3.0525e-05
3:105355424 T C 0.288106 -1.3073e-05
3:105355971 G A 0.857628 -7.4795e-06
3:105362676 C T 0.767953 -1.4015e-05
3:105363290 G A 0.037363 3.1090e-05
3:105363389 A C 0.046324 -3.7095e-05
3:105367795 C G 0.034935 7.2006e-07
3:105369731 A C 0.031150 -4.8847e-06
3:105370343 C T 0.662583 5.7932e-05
3:105373208 C T 0.029842 -1.5689e-05
3:105381036 T C 0.144871 -8.2598e-07
3:105395942 A G 0.040161 -2.9835e-06
3:105396140 G A 0.047895 7.3942e-06
3:105402589 T C 0.070934 -1.0792e-05
3:105406695 G A 0.053202 2.2070e-05
3:105425977 A G 0.067955 1.6237e-05
3:105442573 G T 0.245982 -2.4543e-06
3:105452593 G A 0.699141 -1.6373e-05
3:105464044 C T 0.113260 3.8829e-06
3:105464766 A G 0.040634 5.8100e-05
3:105467984 C T 0.029524 -2.3222e-05
3:105469130 T C 0.444172 -1.1294e-05
3:105472282 C T 0.038460 1.5034e-05
3:105486255 C T 0.565712 -1.2736e-05
3:105519927 C T 0.093545 3.4452e-05
3:105523720 C A 0.022091 -1.0617e-05
3:105537828 C T 0.346135 2.8277e-05
3:105545445 C T 0.189615 -7.2765e-06
3:105546562 C T 0.039174 -2.0130e-05
3:105548902 C T 0.262422 2.4237e-05
3:105559353 C T 1.516404 2.7327e-05
3:105578583 G A 0.270458 3.2721e-05
3:105583304 T C 0.057977 8.5297e-06
3:105586714 C T 0.411068 -8.1342e-06
3:105629278 T G 0.156760 -2.1742e-07
3:105631428 A G 0.040660 -1.0475e-05
3:105631542 G C 0.040271 -2.7296e-06
3:105651675 G A 0.186943 -8.5903e-06
3:105663687 C T 1.836131 5.9183e-06
3:105665269 G A 1.137370 -2.3833e-05
3:105671386 C A 1.612549 -1.4127e-05
3:105676779 A G 0.075053 1.6499e-05
3:105679676 C A 1.902450 1.7016e-05
3:105679835 C G 0.398042 -1.5005e-05
3:105681828 A G 0.588423 -1.5207e-05
3:105684620 A G 0.292033 -8.7079e-06
3:105684987 C T 0.185171 -1.9147e-05
3:105687771 T C 0.060992 -2.6759e-06
3:105693423 T C 1.975832 -5.4864e-06
3:105693612 A C 0.669637 -2.7836e-05
3:105694856 T C 0.105103 -1.2151e-05
3:105695218 G T 1.687966 -8.2358e-06
3:105695477 T C 0.946752 -7.7417e-06
3:105695545 T C 0.969337 -4.2074e-05
3:105695995 A G 0.600864 -1.3521e-05
3:105699882 A G 0.566429 -1.5517e-05
3:105702873 T G 0.127279 1.7130e-05
3:105703940 A G 0.248945 -2.3959e-05
3:105723873 T C 0.037606 -3.0476e-05
3:105727925 G A 0.034217 1.7284e-05
3:105744308 A C 0.078851 -1.3553e-05
3:105748054 T C 0.179884 6.3923e-06
3:105762486 G A 0.034607 1.4502e-05
3:105766049 G A 0.243843 -1.0277e-05
3:105766475 C T 0.028953 1.9049e-05
3:105775729 G A 0.101361 3.4132e-05
3:105787206 T C 0.057188 -6.2603e-06
3:105796613 T C 0.075238 -1.3273e-06
3:105818860 A G 0.226809 -1.0582e-05
3:105825555 C G 0.022841 5.4463e-07
3:105838847 C T 1.531403 -5.1609e-06
3:105839482 A C 0.307548 -2.2856e-06
3:105841011 C T 0.144910 8.9312e-06
3:105847211 T G 0.077439 1.6736e-06
3:105848694 A G 0.035266 -1.2968e-05
3:105854045 C T 0.085128 -1.4096e-05
3:105854756 A G 1.282121 -1.2372e-05
3:105859785 A G 0.023902 1.5754e-05
3:105861966 G A 0.120446 4.2527e-05
3:105875712 T C 0.149104 -1.5333e-05
3:105876461 T C 1.292770 -1.9558e-05
3:105878935 A G 0.039927 3.9472e-05
3:105896219 T C 0.024753 2.0113e-05
3:105912130 C T 0.574680 -7.8874e-06
3:105916506 G A 0.549658 -8.6886e-06
3:105925374 G A 0.042459 1.3170e-05
3:105927328 A G 0.467902 -5.9447e-06
3:105960714 C A 0.037467 -1.8140e-05
3:105983592 G A 0.035172 2.2563e-05
3:105987534 T A 0.031046 -5.9378e-05
3:105991356 G A 1.175898 2.9230e-08
3:105996388 A G 0.046772 -8.0302e-06
3:105996883 G A 0.075952 8.5583e-06
3:105999454 A G 0.077410 -2.3089e-05
3:106008354 G T 1.862789 -3.0402e-05
3:106015423 C T 0.168916 3.2264e-05
3:106016592 C A 1.005927 5.9163e-06
3:106033427 C T 0.918851 2.5251e-05
3:106035816 A G 0.738721 2.4491e-05
3:106036392 C T 0.145429 -2.3293e-05
3:106053542 T C 0.097894 -1.1192e-05
3:106062882 T C 0.050385 2.4472e-05
3:106066223 T G 0.175869 2.6323e-06
3:106068253 C A 0.947022 -2.9275e-05
3:106075229 T C 0.020848 2.6181e-07
3:106085019 G T 0.914018 3.3285e-05
3:106087275 G C 0.027155 -1.9628e-05
3:106089387 G A 0.139807 -1.2673e-05
3:106090073 G C 0.169529 -3.0376e-05
3:106092339 G A 1.871082 9.9805e-06
3:106096178 A G 0.046198 -2.0592e-05
3:106099725 G A 0.069685 -5.4842e-05
3:106103101 G C 0.292316 -3.5447e-05
3:106113769 G A 0.164979 -1.7322e-05
3:106119441 C T 0.926135 -3.5651e-06
3:106122183 G A 0.175447 -1.7397e-05
3:106126869 A C 0.086767 1.4235e-05
3:106130323 G A 1.316520 -1.7019e-05
3:106132923 C T 0.237176 3.6320e-05
3:106135465 G A 1.906783 -2.0473e-06
3:106137507 G C 0.041267 3.6358e-05
```
