## Supplemental_Data_Files for "Common genetic variation associated with Mendelian disease severity revealed through cryptic phenotype analysis": SupplementalDataFile_9.txt (part 5 of 21)

```
3:106141516 G A 1.658318 -8.2153e-06
3:106150812 C A 1.405115 8.3369e-06
3:106156609 T C 0.573437 -1.6895e-05
3:106157752 C T 0.035795 9.4419e-07
3:106159984 C T 1.262152 5.7724e-06
3:106161675 C T 0.053433 4.4598e-05
3:106174535 T C 0.085183 -8.9108e-07
3:106175524 T C 1.024461 -1.7251e-05
3:106175546 C T 0.750954 -1.4054e-05
3:106176851 A G 0.032669 -3.4085e-05
3:106184511 T C 1.891012 2.0294e-06
3:106195313 G T 0.616214 4.9812e-06
3:106199222 G C 0.436677 -4.4909e-05
3:106201408 A G 0.035516 2.8770e-05
3:106210574 T C 0.071944 -1.9293e-06
3:106212542 T C 0.370320 -4.0246e-05
3:106215683 G A 0.253713 1.7801e-05
3:106220368 G T 1.335985 -8.8850e-06
3:106225645 A G 0.045240 4.0364e-05
3:106240318 A G 0.139233 2.5443e-05
3:106241036 C T 0.086183 7.2239e-06
3:106247828 G A 0.237312 -1.0323e-05
3:106248658 C T 0.039349 2.1382e-05
3:106251689 A G 0.024181 2.3165e-06
3:106252507 G A 0.196132 1.7213e-06
3:106261098 T C 0.056929 -6.8143e-05
3:106275944 G A 0.401330 2.3271e-06
3:106280467 A G 0.055409 1.2476e-05
3:106280479 C T 0.071041 1.8960e-05
3:106288549 A G 0.189397 -5.7708e-05
3:106289956 G T 0.190793 -5.1035e-05
3:106292902 T C 0.149646 -6.9271e-07
3:106294462 G A 0.067250 -5.4103e-06
3:106297994 A G 0.178952 -6.7631e-06
3:106305957 C T 0.045854 1.8519e-06
3:106320788 G A 0.062875 1.2953e-06
3:106327107 G A 1.442873 2.1926e-05
3:106327213 A G 0.040125 1.5397e-05
3:106334927 G A 0.209304 1.5197e-05
3:106335082 T C 0.171432 1.1522e-05
3:106335488 G T 0.047873 2.1796e-06
3:106335691 C T 1.387941 2.1520e-05
3:106338119 G A 0.199622 -4.6073e-06
3:106338809 A G 0.066030 1.8964e-05
3:106344400 C T 0.080759 -1.9774e-05
3:106347147 A G 1.779115 4.2632e-06
3:106348141 G T 0.310372 1.3701e-05
3:106355471 A G 1.844749 1.4064e-05
3:106359618 C A 1.805513 8.2879e-06
3:106360840 T C 0.043611 -6.8332e-06
3:106363325 T G 0.043238 -4.9627e-06
3:106364551 T C 1.484839 -4.5617e-06
3:106364719 G A 0.276210 1.3747e-05
3:106396897 T A 0.036843 -2.0778e-05
3:106397445 G A 1.161113 -3.8142e-06
3:106402233 G A 0.271299 1.2961e-05
3:106403951 T C 1.058428 -1.9265e-05
3:106404559 A G 0.033130 6.3502e-06
3:106405877 C T 1.295182 9.6269e-06
3:106412180 A G 0.158052 -4.2667e-06
3:106412711 T C 0.888425 -7.2593e-06
3:106414672 T C 0.097209 2.0134e-05
3:106418389 A G 0.166293 -1.7087e-05
3:106419208 G A 1.685580 6.4384e-06
3:106419353 G C 1.683571 6.2528e-06
3:106420030 C T 1.219252 1.4444e-05
3:106420994 T C 0.046237 3.0036e-06
3:106421750 T G 1.978266 5.1586e-06
3:106422157 T C 0.728584 5.1952e-05
3:106422224 C T 1.160951 1.3564e-05
3:106423837 G T 1.287220 -2.1364e-05
3:106429789 G A 0.266362 -2.0845e-05
3:106431049 C T 0.025921 -1.6250e-05
3:106435399 G A 1.534156 -3.7066e-05
3:106441445 C T 0.075384 -7.0832e-05
3:106453841 C T 0.162220 1.5122e-04
3:106453987 G A 0.123030 -7.0957e-06
3:106456218 C T 0.028605 -2.1139e-05
3:106461295 T C 0.034802 -2.9081e-06
3:106470626 C T 0.107414 3.7221e-05
3:106479934 C T 0.034029 1.5156e-05
3:106494252 A G 0.141755 -6.2964e-05
3:106516130 G A 0.023753 -2.1331e-05
3:106521561 C T 1.976568 5.5432e-06
3:106528163 T C 0.282604 -1.6397e-05
3:106534707 C T 0.601494 -9.9520e-06
3:106535279 C T 0.107265 -4.0918e-06
3:106538923 C T 0.038508 2.2390e-05
3:106542970 A G 0.040024 -7.5361e-06
3:106545441 C T 0.020812 1.3135e-05
3:106547271 T C 0.038882 1.9849e-06
3:106550753 C T 0.038547 -8.3634e-06
3:106579711 A C 0.043770 1.3827e-05
3:106579815 A G 0.365808 6.4603e-06
3:106580208 C T 1.494803 1.3659e-05
3:106582908 C T 0.213803 1.5606e-05
3:106587029 C A 1.975163 2.4780e-05
3:106589507 C T 0.024564 -2.8623e-05
3:106590168 A G 0.023886 -6.6741e-07
3:106592120 T C 0.106444 -7.3097e-08
3:106598019 C T 0.040488 -4.6178e-06
3:106606098 A G 0.024175 5.9921e-07
3:106616183 C A 0.085463 9.3540e-06
3:106618385 C T 1.658919 1.6096e-05
3:106622873 C A 0.040336 -2.5475e-05
3:106624294 C T 0.287519 1.3870e-05
3:106656753 T C 0.119563 -1.6031e-05
3:106662714 G A 0.087160 3.3300e-05
3:106663246 C G 0.043010 -2.1950e-05
3:106682499 G A 1.627334 -5.8792e-06
3:106688530 C T 0.364247 -5.7666e-06
3:106689407 C A 0.052362 -2.2368e-05
3:106690976 C G 0.282864 3.6639e-07
3:106705394 T G 0.031945 -6.0010e-06
3:106707770 T C 0.361585 -3.7772e-05
3:106708686 T C 0.789427 1.3552e-05
3:106710022 G A 0.364406 -6.6030e-06
3:106717315 C T 0.348001 1.4507e-05
3:106728686 T G 0.288135 -6.1866e-06
3:106742288 T G 0.042134 1.2247e-05
3:106745015 T C 0.363088 -8.6872e-06
3:106755454 G T 0.037843 2.3622e-05
3:106771468 C T 0.126276 -8.1936e-06
3:106777569 A G 0.900425 8.8875e-06
3:106779486 A G 0.058717 -1.9183e-05
3:106789164 T C 0.096924 3.9475e-05
3:106790950 T C 0.027628 -2.7881e-05
3:106792426 C T 0.169026 -1.8432e-05
3:106795393 T C 0.058983 -3.1471e-05
3:106801323 C T 0.024052 5.3796e-06
3:106807707 A G 0.215409 -4.7245e-06
3:106809136 T C 0.057425 -6.5591e-06
3:106809365 A G 0.043114 -2.4491e-05
3:106820223 G A 0.133059 6.3299e-06
3:106833272 T C 0.268186 -2.2859e-05
3:106834309 T C 0.082668 -7.1603e-07
3:106834689 C T 0.307464 -1.9933e-05
3:106837356 G T 0.864256 -1.5372e-05
3:106838755 C T 0.103120 -9.5746e-06
3:106840990 C A 0.026083 -1.6453e-05
3:106850421 C T 0.194172 1.0795e-05
3:106851255 A G 0.024629 -9.5153e-07
3:106860428 A G 1.294370 -1.9360e-05
3:106861650 C G 0.054630 -5.1227e-06
3:106870249 A C 1.489695 -1.3485e-05
3:106887082 C T 0.231375 1.1553e-05
3:106887467 A G 0.435077 -1.1453e-05
3:106900878 A G 0.072087 2.1322e-05
3:106900980 C T 0.643332 -5.0690e-05
3:106922410 T C 0.042712 1.5682e-05
3:106922815 C A 0.149626 1.4363e-05
3:106922856 T C 1.494216 -2.1235e-05
3:106925898 G A 0.554303 -7.3188e-06
3:106926025 C T 0.127554 -1.2828e-05
3:106926227 T C 0.047331 -1.3003e-05
3:106926297 G C 0.078945 -8.2087e-06
3:106928929 G A 0.036012 3.2388e-05
3:106935803 C A 0.591295 3.4603e-05
3:106938007 G T 0.862156 -2.9396e-05
3:106946587 T C 0.465305 9.9110e-06
3:106961498 A C 0.736322 2.2906e-05
3:106967443 T C 0.041219 8.4988e-06
3:106967877 A G 1.079425 7.5797e-06
3:106971009 C A 0.032672 5.4632e-07
3:106971327 C T 0.232791 1.5123e-05
3:106972315 C T 0.798548 1.4802e-05
3:106978217 A C 0.061216 -8.5641e-06
3:106981727 T C 1.303368 -1.5250e-05
3:106982317 A G 0.280008 2.1963e-05
3:106982535 G A 0.188394 2.8864e-05
3:106985680 A G 0.187024 6.9831e-05
3:106985785 C T 0.234569 -1.9837e-05
3:106987471 G T 0.057253 -1.0467e-05
3:106987474 G T 0.512461 -1.3282e-05
3:106990245 T C 0.058438 6.9218e-06
3:106994069 T C 0.071158 -3.3629e-05
3:106995906 G A 0.053361 -3.6507e-06
3:106995967 C A 0.034607 -1.6600e-06
3:106996775 A G 0.034565 -1.4168e-05
3:107002851 T G 0.110261 -6.4285e-05
3:107042219 T C 0.581730 -1.1886e-06
3:107044948 G C 0.053673 1.4061e-05
3:107060396 T C 0.333145 -8.7180e-05
3:107064098 A G 0.084953 1.5974e-05
3:107071064 C T 0.088092 4.4132e-05
3:107072274 T C 1.645004 -1.7775e-04
3:107078058 T C 0.956990 3.7720e-05
3:107082584 C A 0.220353 -4.7820e-05
3:107084261 A C 0.111764 -1.1545e-05
3:107085193 A G 0.471573 4.1184e-05
3:107096121 G T 0.024133 -3.0268e-06
3:107097346 A C 0.220233 -9.2939e-05
3:107105685 G A 1.266684 1.3382e-05
3:107113105 A G 0.487935 9.1857e-06
3:107116564 T G 0.027005 2.3465e-05
3:107121474 A C 0.776428 1.2247e-06
3:107122958 A G 0.646792 -4.2266e-05
3:107139053 C T 0.104918 -2.4986e-05
3:107150826 C T 0.770621 -2.2691e-05
3:107151580 C T 0.039658 -1.7783e-05
3:107151617 C T 0.024250 -9.4584e-08
3:107153088 C T 1.551885 -2.4990e-05
3:107159469 T C 0.204610 -6.9400e-05
3:107178336 G T 0.698898 -1.7312e-05
3:107182873 T C 0.027083 9.9135e-08
3:107185746 G C 1.082337 -1.7509e-05
3:107201576 T C 0.151655 1.5113e-05
3:107216763 G A 0.244041 -1.6793e-05
3:107218627 C T 0.302625 1.9547e-05
3:107219615 G T 1.872793 2.7228e-05
3:107235503 G A 0.382030 1.8367e-05
3:107244909 A G 0.127162 -1.2905e-05
3:107247923 T G 0.088377 -3.9540e-05
3:107250056 A G 0.049512 6.6289e-06
3:107254203 A G 1.065238 -2.0386e-05
3:107270460 G A 0.326374 2.7165e-05
3:107311740 T C 0.083775 2.2089e-05
3:107312676 A G 0.243294 -2.3344e-05
3:107316938 G A 0.354009 2.8658e-05
3:107337903 C T 0.040836 2.8611e-05
3:107341962 T G 0.039713 -7.0686e-06
3:107352472 G T 0.354616 3.9517e-05
3:107358323 G A 0.087011 2.5967e-05
3:107369782 T C 0.042134 -6.8419e-06
3:107372780 G A 0.027557 6.7773e-06
3:107373125 A G 0.185587 3.1537e-05
3:107375835 T C 0.048386 7.7603e-06
3:107377040 A G 1.279988 1.4316e-05
3:107382291 C T 0.535139 4.4422e-05
3:107383677 C T 0.207077 -7.2286e-07
3:107393593 T C 0.272578 -4.9899e-05
3:107401178 T C 0.083609 -5.2589e-06
3:107433639 G A 0.067698 -3.2703e-05
3:107450690 A G 0.020384 -4.0679e-05
3:107458463 G A 0.409094 -9.9075e-06
3:107459633 G C 0.026811 -1.9574e-06
3:107465817 C T 0.469970 -6.3694e-07
3:107472483 C T 0.041092 -3.9910e-05
3:107479754 G T 0.700991 -6.7356e-06
3:107479882 C T 0.033906 5.4836e-06
3:107480170 G A 0.034461 -2.3519e-05
3:107481168 C T 0.205273 5.8298e-06
3:107483205 C T 0.261149 -3.2978e-06
3:107488963 T C 0.055559 -1.9138e-06
3:107489647 C T 0.047941 -5.6002e-06
3:107491892 A G 0.026859 -8.0229e-07
3:107497112 T C 0.041907 -3.2194e-05
3:107513092 G A 0.467857 1.2957e-05
3:107520406 G A 0.058571 3.3037e-05
3:107532150 G A 0.308831 -8.1436e-06
3:107545126 T C 0.027232 -6.2613e-06
3:107548579 A G 0.025402 1.0395e-05
3:107548614 G A 0.932841 -1.5665e-05
3:107553632 T G 0.034831 9.6158e-06
3:107554453 A G 0.153868 -1.9617e-05
3:107556807 G A 0.798918 -2.0201e-05
3:107560269 A G 0.344772 3.1567e-05
3:107576819 G C 0.500166 3.9283e-06
3:107586424 T C 1.060038 -1.9884e-05
3:107594430 G A 0.092772 -8.7531e-06
3:107596245 A G 0.035357 -1.9106e-05
3:107597621 A C 1.024120 5.0333e-06
3:107597927 G A 1.702251 2.8479e-05
3:107604090 G A 0.295873 2.4830e-05
3:107609499 C G 0.225932 -1.2915e-05
3:107611950 T G 0.021289 -2.3619e-05
3:107626808 G A 1.247955 -2.1978e-05
3:107634915 G A 1.035480 -4.9853e-05
3:107635062 G A 0.072677 -1.5821e-05
3:107649493 T C 0.257891 -2.7597e-05
3:107649869 A G 0.022906 -2.2594e-05
3:107663835 G T 1.073106 -1.6949e-05
3:107666995 A G 0.042790 3.6096e-05
3:107671109 G A 0.034909 -3.0917e-05
3:107671598 T C 0.140395 1.6397e-05
3:107684667 C T 0.790349 -7.4977e-06
3:107685126 A G 0.032338 -2.6487e-06
3:107693136 G A 0.295315 -3.0711e-05
3:107699938 G A 0.041024 -4.1215e-06
3:107705154 G A 0.949193 -9.4956e-06
3:107705304 T C 0.519121 2.6043e-05
3:107705366 A G 0.060788 2.0324e-05
3:107708877 T G 0.894092 5.1739e-05
3:107720138 A G 0.725974 7.9380e-06
3:107720888 G A 0.104181 -4.6995e-05
3:107725659 C T 0.250545 -2.9462e-06
3:107725831 C T 0.455818 2.7734e-05
3:107727687 A T 0.065562 2.8432e-05
3:107728669 G T 0.065004 7.4695e-06
3:107728835 T G 1.172422 3.2298e-05
3:107731894 G T 0.059171 -6.1693e-05
3:107733200 A G 0.330454 -1.6215e-05
3:107733600 G A 1.809574 -6.1599e-05
3:107733618 T C 0.040634 3.6623e-05
3:107735643 G C 0.167725 -1.2787e-05
3:107737519 T C 1.084638 -1.2986e-05
3:107739547 A G 0.438245 -2.5326e-05
3:107750920 T C 0.239571 -5.8227e-05
3:107761471 C T 0.028930 -2.4868e-05
3:107771909 T C 0.068250 6.1100e-05
3:107777733 C T 0.045864 2.2979e-05
3:107778495 C T 0.047814 -7.6476e-05
3:107784280 C T 0.116035 -1.9925e-05
3:107794364 C T 0.090487 1.2431e-05
3:107803241 A C 0.036103 -1.3217e-05
3:107805140 C G 0.060616 -4.4487e-05
3:107816733 T C 0.499403 -2.7009e-05
3:107819041 A G 0.925460 -2.2677e-05
3:107829806 A G 0.251821 6.2583e-05
3:107833289 A C 1.282845 1.2339e-05
3:107844129 G A 0.060778 -3.3459e-05
3:107852799 C T 0.075164 -1.6218e-05
3:107859558 G A 0.647802 -1.5373e-05
3:107860012 A G 1.007514 3.5880e-05
3:107881161 C T 0.024908 -8.5984e-06
3:107881382 C T 0.027667 6.9995e-07
3:107883969 A G 0.039576 2.2541e-05
3:107886925 T C 0.213153 2.6815e-06
3:107893850 G A 0.074988 -3.6313e-06
3:107900642 A G 1.947330 4.5355e-05
3:107918530 C T 0.094239 1.4849e-05
3:107948567 T C 0.056435 -1.9550e-05
3:107950047 A G 0.104191 -5.7902e-05
3:107952722 C T 0.059379 2.2173e-05
3:107953261 G A 0.049119 2.8593e-05
3:107962696 C T 1.241110 4.3917e-05
3:107975611 A T 0.081996 -6.5763e-06
3:108006493 G A 0.063349 2.6873e-05
3:108011535 T G 1.324174 2.3939e-05
3:108021333 A G 0.072087 5.0179e-06
3:108024901 C A 0.254096 1.9819e-05
3:108036010 G A 0.102607 -2.0475e-05
3:108044244 A C 0.171240 1.5395e-05
3:108048805 A G 0.057084 -2.5664e-05
3:108057230 C T 0.099407 1.4276e-05
3:108059490 G C 1.864435 2.7870e-06
3:108072298 C T 1.337790 5.5193e-05
3:108073903 T C 0.117645 2.7345e-05
3:108081217 A C 0.077462 -1.0321e-04
3:108081277 A C 0.506436 -5.9312e-05
3:108095365 A G 0.502379 -4.6120e-05
3:108097168 G A 1.178819 8.4869e-05
3:108099860 C T 0.232524 2.6111e-05
3:108101109 T C 0.078370 1.5289e-05
3:108109031 A G 0.562511 1.2946e-05
3:108113416 A C 0.062372 -5.3891e-06
3:108117716 T C 0.064546 -7.8585e-06
3:108118700 C T 0.617707 1.9978e-05
3:108119035 T G 0.041410 -1.1414e-05
3:108119071 C T 0.972359 1.5153e-05
3:108125614 T C 0.542348 2.3112e-05
3:108126291 A G 1.933178 1.6937e-05
3:108126872 C T 1.164690 5.0761e-05
3:108146979 T C 0.050784 2.8660e-06
3:108147295 A C 1.747098 1.4672e-05
3:108147728 C T 0.600884 2.4889e-05
3:108158574 T C 1.630362 -1.5345e-05
3:108159977 A G 0.095197 1.3651e-05
3:108160936 A G 0.035000 -2.1050e-05
3:108161991 G T 0.228347 1.1001e-05
3:108175196 T C 1.570798 1.2880e-05
3:108176921 A G 0.155689 -2.9705e-05
3:108177613 T C 0.022731 -6.5054e-05
3:108179063 C T 0.271984 2.1600e-06
3:108180382 G A 0.044309 -1.1577e-05
3:108188993 A G 1.468759 8.8264e-06
3:108189627 T C 0.640765 -1.5792e-05
3:108191732 A G 0.228078 1.5147e-05
3:108197968 A G 0.028044 -1.3226e-05
3:108223828 G A 0.031767 -1.5931e-05
3:108228745 C T 0.355321 2.0501e-06
3:108229569 T C 0.039498 4.1498e-06
3:108237157 A C 0.038031 -1.5332e-05
3:108295135 T G 0.048213 3.4755e-05
3:108297284 C T 0.076923 5.8187e-06
3:108303958 G T 0.082694 -1.2060e-05
3:108303989 A C 0.058181 -1.2562e-06
3:108307670 G T 0.275282 -9.8988e-06
3:108320796 A G 0.030508 1.4038e-05
3:108326689 A G 0.444182 -7.3483e-06
3:108332601 T C 0.203218 1.1375e-05
3:108344238 T C 0.036269 -5.9663e-07
3:108358399 C T 0.043033 -4.8677e-06
3:108367086 C G 0.118622 1.2288e-05
3:108381972 G A 0.036694 -1.1712e-05
3:108402677 T C 0.031877 -2.1669e-05
3:108424861 A T 0.021549 -6.6661e-06
3:108436596 T G 0.043046 -1.2337e-05
3:108445849 A G 0.593889 -5.5816e-06
3:108451173 T C 0.044062 -1.2421e-05
3:108458283 T C 1.574459 -6.8745e-06
3:108460756 C T 0.181828 1.8300e-05
3:108474337 A G 0.408669 -5.3116e-06
3:108475974 A G 0.560385 3.5600e-06
3:108487057 T G 0.055685 1.1587e-05
3:108493151 C T 1.853974 1.8982e-05
3:108496727 G A 0.350231 1.4403e-05
3:108512726 T C 0.038538 5.9065e-06
3:108516567 A G 0.151385 -1.8382e-05
3:108518033 A G 0.057876 -6.8822e-06
3:108522545 C T 0.237896 -1.5212e-05
3:108524381 G A 0.316822 -3.4195e-06
3:108531560 C T 0.133455 -7.8431e-07
3:108531829 C T 0.111312 -1.0087e-05
3:108545663 A G 0.595304 6.4743e-06
3:108545856 A G 0.175453 1.0233e-08
3:108545962 G T 1.839072 1.0227e-05
3:108546670 C T 0.710738 -2.3855e-05
3:108547878 T G 0.092094 -4.2569e-05
3:108549022 G T 1.205824 5.0287e-06
3:108550144 G A 0.082710 -3.8409e-06
3:108551029 C T 0.421857 -3.8392e-06
3:108552960 T C 1.927242 4.5977e-06
3:108557266 G A 1.113581 4.5278e-05
3:108568416 T C 1.022825 3.7016e-05
3:108570300 G A 0.143534 3.5139e-05
3:108571979 C T 0.135208 -2.1317e-05
3:108583220 T C 0.040979 -1.2075e-06
3:108584644 T C 0.478827 -1.0892e-05
3:108588395 A G 1.377285 -7.7025e-06
3:108592615 T C 0.255534 3.4538e-05
3:108595569 C T 0.445129 -9.6196e-06
3:108595899 G T 0.095015 5.4905e-05
3:108606666 G A 0.096333 -3.5912e-05
3:108609766 T C 0.071908 3.6601e-05
3:108611057 G A 0.580649 6.8508e-05
3:108611607 C G 0.092857 3.0711e-07
3:108614492 G A 1.218976 2.9737e-05
3:108619271 C T 0.021744 1.1129e-05
3:108619930 G A 0.301583 1.6669e-05
3:108630489 G C 0.084232 1.7752e-06
3:108633389 C T 1.168345 -3.1871e-05
3:108634973 A C 0.634734 -1.4533e-05
3:108635099 C T 0.212748 -1.9520e-05
3:108636466 T C 0.622079 -1.8801e-05
3:108637430 T G 1.102740 2.6455e-05
3:108637571 C T 0.623760 -6.8094e-06
3:108638342 G T 0.659984 -2.0162e-05
3:108639119 G A 0.699300 4.7715e-05
3:108639263 C T 0.041030 -5.4616e-06
3:108639384 C T 0.716185 -3.4620e-05
3:108639423 T C 1.395481 2.4895e-05
3:108655558 T C 0.050648 -3.0071e-05
3:108660911 C A 0.090909 7.0678e-06
3:108661128 A G 0.860715 -2.1614e-05
3:108661553 A G 0.027187 -2.2079e-05
3:108663080 T C 0.369427 8.0409e-06
3:108670602 G A 1.562807 9.4338e-06
3:108672558 A C 0.024227 5.0877e-06
3:108684705 G A 0.062927 2.6984e-05
3:108685996 T C 0.702280 3.0897e-05
3:108690221 A G 0.840731 2.2908e-05
3:108691840 C T 0.405400 -9.9878e-06
3:108699510 T C 0.737432 -2.5536e-05
3:108703306 C T 0.167514 -8.1435e-06
3:108703587 T C 0.388152 6.1733e-06
3:108721480 C T 1.966428 1.7197e-06
3:108721977 A G 0.024185 -2.3222e-05
3:108723983 T C 0.097047 1.8915e-05
3:108737654 T G 0.068837 6.3522e-05
3:108738376 A G 0.063881 -7.1475e-06
3:108738454 G A 0.309775 6.0623e-05
3:108740343 C T 0.533831 -1.9943e-05
3:108748016 C T 0.844142 1.9489e-05
3:108748255 C G 0.050077 -1.4204e-05
3:108750316 G A 0.081480 -1.7246e-05
3:108754214 C T 0.311080 5.7209e-05
3:108754238 T A 1.965818 -5.0604e-07
3:108764317 A G 0.073505 9.1510e-06
3:108768096 C A 0.324917 -1.0800e-05
3:108768435 T C 0.067130 3.7906e-05
3:108771004 A C 0.237854 -1.2595e-05
3:108779586 A G 0.076653 -1.4654e-05
3:108783960 T C 0.299392 5.9255e-05
3:108788461 C T 0.798574 -4.5110e-06
3:108788778 C A 0.055822 4.7515e-05
3:108791686 A C 0.085294 -1.0034e-05
3:108812154 G A 0.545653 -1.9504e-05
3:108818123 T C 0.139522 -2.9746e-05
3:108818151 C T 0.022932 -8.0024e-06
3:108820987 T G 0.030663 -3.4414e-06
3:108828469 G A 1.120839 -1.9740e-05
3:108840022 A G 0.050440 -1.4688e-06
3:108850638 G A 0.043202 1.0254e-06
3:108866143 A G 0.068243 -6.6514e-06
3:108867128 G A 0.867421 -1.6024e-05
3:108876469 G A 1.688959 -2.8782e-05
3:108878723 G A 0.761552 1.1526e-05
3:108878967 G A 1.293705 -1.5278e-05
3:108879181 A G 0.026019 3.6319e-05
3:108887988 T C 0.085183 -1.5021e-05
3:108888506 T C 0.375737 -1.9424e-05
3:108889433 A C 0.023665 -4.3774e-05
3:108897616 C G 0.833184 6.1324e-06
3:108917284 G A 0.323184 -3.3514e-05
3:108927819 G A 0.068850 2.5597e-06
3:108929534 C A 0.224676 -1.9049e-05
3:108936632 T C 0.023503 1.5510e-06
3:108940266 C T 0.058019 -6.1110e-06
3:108944704 A G 1.473413 -1.3196e-05
3:108952120 G A 0.110962 -5.0425e-05
3:108961389 G A 0.950819 -2.5755e-06
3:108973392 A G 1.968009 2.5737e-05
3:108977091 A G 1.538950 2.4651e-05
3:108981524 G T 1.072820 -1.5321e-05
3:108983718 C T 0.401671 -8.0318e-06
3:108996524 C T 0.023282 2.3039e-05
3:108996815 T G 0.324975 -4.5295e-05
3:108999486 G A 0.730019 2.5072e-05
3:109006212 A C 1.437031 -2.1744e-05
3:109010841 A G 1.951095 9.4302e-06
3:109024747 T C 0.075848 9.0019e-07
3:109024932 G A 0.051781 -5.7544e-06
3:109025009 C T 0.067351 -1.1894e-06
3:109025373 C T 0.036928 3.1498e-06
3:109027157 T C 1.449446 7.4883e-06
3:109037859 T C 0.100491 -2.2643e-05
3:109037974 G A 0.939287 5.5374e-05
3:109045055 A G 1.434171 2.1563e-05
3:109052272 G A 0.036691 -2.9726e-05
3:109052732 C T 0.942912 5.3284e-05
3:109052935 T C 0.097550 -2.5693e-05
3:109056363 G A 0.032822 -3.9368e-05
3:109056751 A C 0.132332 -4.5674e-05
3:109069732 G A 0.047243 -5.3582e-05
3:109070272 A G 0.237958 -1.3931e-05
3:109075681 C G 0.031767 -3.4033e-05
3:109096389 A G 0.712352 8.4130e-05
3:109100919 T C 0.105541 -9.5024e-06
3:109105957 C T 1.972686 4.3497e-05
3:109109639 A G 0.038791 -1.7416e-05
3:109117449 T C 1.150551 1.9786e-05
3:109120667 C T 0.022568 5.5509e-07
3:109128553 T G 0.021883 -5.6716e-06
3:109131877 T C 0.021244 -3.6193e-05
3:109136446 T C 0.021896 -1.2579e-06
3:109182852 T C 0.063664 -3.6891e-05
3:109183890 C T 0.034091 -1.2127e-05
3:109183957 G A 0.411886 -3.5552e-05
3:109198335 T C 0.172902 2.4930e-05
3:109199119 A G 0.547159 2.1647e-06
3:109213091 C T 0.141463 -2.6297e-05
3:109213227 A G 0.020718 2.0818e-06
3:109236970 T C 0.792426 -2.5729e-05
3:109238252 A G 0.198310 3.5002e-05
3:109249432 T G 0.035633 -3.5376e-05
3:109254174 G A 0.045331 2.8078e-06
3:109264974 G A 0.331240 -3.4973e-05
3:109267803 A G 0.112536 -2.1089e-05
3:109268728 A G 0.053777 -1.8411e-05
3:109289093 T C 0.516012 -4.9898e-06
3:109300286 G A 0.610374 -6.6479e-06
3:109305394 C A 0.026561 1.3990e-05
3:109307723 T C 0.077822 1.6992e-06
3:109315808 G C 0.072288 -7.1490e-06
3:109318007 G C 0.023253 -3.0052e-05
3:109319150 A G 0.075446 -5.7839e-05
3:109328758 G T 0.022756 -1.6082e-05
3:109329773 T C 0.766940 -2.3032e-05
3:109336334 A G 0.297944 -7.0207e-05
3:109338131 A G 0.040268 -3.7962e-05
3:109339364 A C 0.065618 2.1355e-05
3:109361931 T C 0.128509 6.9172e-06
3:109367141 T C 0.190741 2.1440e-05
3:109380350 C T 1.415703 1.6899e-05
3:109396952 G A 0.284802 2.5120e-05
3:109403204 T G 0.158977 -4.9674e-06
3:109405971 G A 0.139941 1.8801e-05
3:109435292 T C 0.097579 1.9162e-05
3:109440679 G A 0.026122 -2.7316e-05
3:109462907 G C 0.030323 2.1996e-05
3:109464689 T C 0.105619 1.2997e-06
3:109465442 C T 0.097946 3.0408e-05
3:109474201 A G 0.139794 7.9519e-06
3:109477602 C T 0.868648 4.0513e-05
3:109486238 T C 0.548791 -5.4364e-05
3:109493115 G C 0.123163 -4.0186e-05
3:109504431 T C 0.042452 5.7544e-05
3:109504579 A G 0.038515 -9.2946e-06
3:109506753 T C 0.319217 -1.6565e-05
3:109511511 C T 0.188235 -3.7980e-05
3:109519856 T C 0.287827 4.6686e-05
3:109521333 A G 0.057604 -1.4086e-05
3:109521886 T C 0.065575 4.7244e-06
3:109522395 A G 0.113068 3.2711e-05
3:109524067 A G 0.572129 -8.2905e-05
3:109529294 G A 0.059317 -4.6701e-05
3:109535474 C A 0.042881 2.2282e-06
3:109536685 G A 0.045104 3.9609e-05
3:109561165 A G 0.072398 -2.0315e-05
3:109569866 A G 0.537814 1.4733e-05
3:109577825 C G 0.104321 2.2510e-05
3:109581909 G A 0.039573 -8.0979e-06
3:109587705 C T 0.033922 -3.3820e-06
3:109601384 A G 0.609634 -4.5503e-05
3:109604806 T C 1.458346 -3.5141e-05
3:109617118 C T 0.187635 1.6590e-05
3:109624645 C G 1.305468 7.5772e-06
3:109627724 T C 1.160233 -1.5923e-05
3:109628148 A G 0.499968 1.8564e-05
3:109630522 A G 0.052193 6.6913e-06
3:109646091 T C 0.024363 -7.2498e-07
3:109646918 G A 0.793286 3.1436e-07
3:109648382 G T 0.033559 -1.6066e-05
3:109655566 A C 1.566075 -1.8891e-05
3:109677180 T C 0.079932 -1.1056e-04
3:109687199 T C 0.100023 1.6078e-05
3:109687713 G A 0.057396 1.3436e-05
3:109699236 A G 0.132637 3.7941e-05
3:109704269 A G 1.604899 -7.1518e-07
3:109706537 G A 0.097427 2.6851e-05
3:109710877 G A 0.058675 -2.1366e-05
3:109714119 A G 1.899921 2.1205e-05
3:109727181 A G 0.062086 -7.9632e-05
3:109727197 G A 1.128067 5.4066e-05
3:109736527 G A 0.036467 -2.2130e-05
3:109739262 T C 0.100449 1.7552e-07
3:109739860 A G 0.090854 -6.3963e-07
3:109741385 G A 0.051281 1.7984e-05
3:109745684 G C 0.067318 1.2136e-06
3:109763550 G T 0.045211 3.6764e-05
3:109772320 C A 0.302274 -1.1712e-06
3:109773051 C A 0.057782 1.1110e-05
3:109776951 T C 0.280738 -4.5773e-05
3:109785766 T C 0.341435 -5.0501e-08
3:109786511 G A 1.593337 -6.3489e-06
3:109789744 C T 0.047042 2.2789e-05
3:109806723 T G 0.995449 4.3889e-06
3:109807310 T C 1.934489 -8.1020e-06
3:109829032 C T 0.036048 -1.6139e-05
3:109835737 C T 0.101364 4.5581e-05
3:109867266 A G 0.024029 -3.4813e-06
3:109871824 C T 1.344058 -3.6444e-06
3:109892189 A G 0.037230 2.2730e-05
3:109902011 T C 0.081707 -3.3464e-05
3:109924937 T C 0.261737 -2.1831e-05
3:109927376 G A 0.416371 1.8139e-05
3:109930192 A G 0.221395 -1.5195e-05
3:109935033 T C 0.124455 -2.0204e-05
3:109938467 A G 0.067192 -1.0468e-05
3:109942107 A G 0.940790 1.1350e-05
3:109952522 G T 0.082051 -5.1505e-05
3:109954930 C T 0.083142 5.1896e-06
3:109955453 A G 0.041894 1.6144e-05
3:109960116 C T 0.567059 -2.9938e-05
3:109965510 T C 0.099290 3.7088e-05
3:109965982 A G 0.072856 -2.3940e-05
3:109973229 T C 1.676170 5.3490e-06
3:109973920 C T 1.590559 -2.8435e-06
3:109987379 T C 0.022815 -6.3118e-07
3:109991716 C T 0.040102 -9.0553e-06
3:110000728 C T 0.181007 1.5810e-05
3:110002594 C T 0.074099 1.2160e-05
3:110008332 T C 0.037369 -1.0181e-05
3:110020503 C T 0.229632 -3.1416e-05
3:110023195 G A 0.956077 -3.9774e-05
3:110023437 T G 1.861001 -7.5936e-06
3:110023486 A C 0.114350 -2.5296e-05
3:110024955 A G 0.052501 -3.3899e-05
3:110026160 T C 0.096021 5.9820e-06
3:110034038 T C 0.103393 4.7128e-06
3:110034660 A G 1.943954 -1.4210e-05
3:110038970 C T 0.028748 -2.4115e-05
3:110062304 A G 0.028407 -2.0251e-05
3:110064093 A G 0.080432 -4.2227e-06
3:110068776 T G 0.079695 1.0281e-05
3:110079267 A G 0.060022 6.8713e-05
3:110083778 C T 0.027197 -1.7348e-05
3:110090477 C A 0.078013 3.6132e-05
3:110090973 T C 1.803949 1.2866e-05
3:110093567 A G 0.044315 -1.9619e-05
3:110110880 A C 0.023552 -3.9138e-05
3:110111037 T C 0.132741 3.7945e-05
3:110112457 G A 0.731807 3.4054e-05
3:110114828 G A 0.030245 1.5683e-05
3:110125132 G T 1.480123 2.4560e-05
3:110126456 T C 0.155280 1.2143e-05
3:110127356 A G 0.030086 3.1810e-06
3:110131004 T G 0.274639 -6.2683e-05
3:110132009 A G 0.031020 -2.4819e-05
3:110140075 T C 0.062998 -5.5046e-05
3:110148630 G A 0.020445 -1.6444e-06
3:110149585 G A 0.082373 2.4944e-05
3:110154919 T C 0.108011 -3.2967e-05
3:110158021 G A 0.024074 -1.4292e-05
3:110183082 A G 0.128755 3.9278e-05
3:110187027 C A 0.526343 -2.1837e-06
3:110188130 A G 0.046493 -2.2076e-05
3:110190125 C A 0.783526 -2.2456e-05
3:110208168 A G 0.034753 -1.5510e-05
3:110208958 C A 0.071304 -3.4096e-06
3:110212695 T C 0.069035 -3.5556e-05
3:110220952 T C 0.234686 2.1393e-06
3:110227497 C T 0.765768 -1.4123e-05
3:110229557 T C 0.128022 5.5380e-05
3:110236353 G A 0.979512 1.4163e-05
3:110258636 C T 0.245690 -4.7370e-05
3:110263242 A G 0.108352 1.3182e-05
3:110269045 A G 0.037363 5.5088e-06
3:110269916 C T 0.072979 -3.7977e-05
3:110277156 A G 0.038048 -4.6158e-05
3:110298916 C T 0.034792 -1.8638e-05
3:110301972 C A 0.043361 1.7496e-05
3:110307808 T C 0.047775 -2.4443e-07
3:110311108 A G 0.023857 1.5228e-06
3:110321541 T G 0.742853 -2.7587e-05
3:110326244 G T 0.913483 1.1293e-05
3:110328338 A G 0.088887 -6.6526e-05
3:110330282 T G 0.156757 1.6235e-04
3:110339109 C T 0.042056 -1.5117e-05
3:110361739 T C 0.029407 -1.8029e-05
3:110371858 A C 0.033419 -9.0952e-06
3:110376238 A T 0.255385 -5.3095e-05
3:110383041 T G 0.128898 1.3183e-04
3:110384745 T C 0.037246 -3.0480e-07
3:110389567 G A 0.191689 -2.0599e-05
3:110396432 A C 1.083995 -5.4790e-06
3:110402732 T C 0.069039 -6.0768e-06
3:110404788 A C 0.277362 -2.3332e-05
3:110462069 A G 0.047931 -8.3637e-06
3:110467292 A G 0.800012 -7.1493e-06
3:110473542 C A 0.237052 9.8110e-05
3:110493546 T C 0.605321 6.5255e-05
3:110493995 A G 0.047022 3.9305e-06
3:110494308 C T 0.390548 -4.3857e-05
3:110495657 G A 1.652440 -1.2970e-05
3:110498438 A G 0.547736 -4.5181e-05
3:110502239 G A 0.078322 5.7653e-05
3:110502547 T C 0.023036 -1.6907e-05
3:110502751 G A 0.045945 -3.4990e-05
3:110512771 C A 0.366843 2.6566e-06
3:110517864 T C 1.611390 -2.6390e-05
3:110517943 A G 1.862306 3.3848e-06
3:110518299 C G 0.054585 5.3313e-06
3:110529295 T C 0.056429 1.9526e-05
3:110534524 T G 0.034029 -1.1927e-05
3:110538853 T C 0.068480 -5.8821e-06
3:110544704 C T 0.067497 9.1011e-06
3:110548634 T C 1.947567 1.5636e-06
3:110558668 C T 1.834807 1.1581e-05
3:110567966 T C 0.026083 -1.1146e-05
3:110574260 C A 0.071200 6.6213e-05
3:110574517 T C 0.098053 -3.4386e-06
3:110576291 A G 0.041624 2.3106e-05
3:110577377 A C 1.556335 -7.1890e-06
3:110583602 A G 1.814413 9.6378e-06
3:110593135 T C 0.163200 5.1189e-05
3:110622448 C T 0.029365 1.2275e-05
3:110622554 T C 0.042965 2.5330e-05
3:110626321 T C 0.067919 -2.5803e-05
3:110643119 A G 0.217246 9.1652e-06
3:110654739 C T 0.033377 -2.8601e-05
3:110662514 C T 0.093665 -3.1296e-05
3:110697187 A G 0.046717 1.4835e-05
3:110717380 A G 0.036074 5.9955e-06
3:110730149 G C 0.042601 2.4449e-05
3:110731337 C T 1.864425 8.1602e-07
3:110732223 C G 0.067523 -6.3350e-06
3:110734136 G T 0.091844 -1.0386e-05
3:110767076 A C 0.080870 -2.3228e-05
3:110768339 A C 0.164849 -5.7089e-05
3:110798006 G A 0.095891 -4.7128e-05
3:110801143 A G 0.078140 4.1206e-05
3:110806973 A G 0.039658 6.5689e-05
3:110820597 G A 0.081509 -2.5072e-05
3:110827198 G A 0.084625 -5.0329e-05
3:110833910 A G 0.036311 -8.9150e-06
3:110834002 G A 0.083603 6.1193e-05
3:110839600 G C 1.863494 6.7509e-06
3:110852999 T C 0.023532 -2.0626e-06
3:110856198 A G 0.023935 -1.9498e-05
3:110856874 G A 0.042277 3.1210e-07
3:110857552 T G 0.218145 4.1622e-06
3:110871907 C A 0.135481 -7.4596e-06
3:110877031 T G 0.061067 3.5191e-06
3:110886133 G A 0.033253 3.4647e-05
3:110888751 C T 0.092652 -3.2786e-06
3:110903913 T G 0.106973 1.0322e-05
3:110906682 G A 0.020277 -8.9813e-06
3:110908184 G T 0.050213 -5.0900e-06
3:110908395 C T 0.051404 -6.0923e-06
3:110915444 C T 0.042089 1.0263e-05
3:110918671 A G 0.127580 -9.9518e-06
3:110919604 G A 0.068633 2.0335e-05
3:110928208 A G 0.061966 -8.9081e-06
3:110929426 G A 1.299931 -2.4851e-05
3:110930787 A C 1.116136 -9.0659e-05
3:110931594 T C 0.053550 1.4462e-05
3:110932137 G T 0.099556 1.4899e-06
3:110935433 G A 0.444380 1.5748e-05
3:110935466 A G 1.777232 -1.9869e-05
3:110938461 C T 0.024006 4.8182e-05
3:110942757 A G 0.078286 2.2981e-05
3:110945014 C G 1.461797 -1.5926e-05
3:110951810 C T 0.922308 -3.1354e-05
3:110965091 T G 0.055189 5.4257e-05
3:110973668 C G 0.037489 -2.8775e-05
3:110975462 A G 1.239123 -5.5943e-05
3:110979502 T C 0.032140 4.8795e-05
3:110988867 T C 0.331246 5.8984e-06
3:110995009 A G 0.046496 -8.7160e-06
3:111024779 G C 0.258601 7.0839e-06
3:111028022 T C 0.698661 -4.4425e-05
3:111033118 G A 0.136380 7.2452e-06
3:111040004 T C 1.084528 -2.8969e-05
3:111051286 A G 1.278015 1.3459e-05
3:111052059 G A 0.207759 -3.0036e-06
3:111062450 G A 0.350838 -3.9664e-05
3:111063717 T C 0.084330 1.1072e-05
3:111070330 C T 0.030381 -1.8241e-05
3:111076445 A G 0.405731 3.8010e-05
3:111082136 T C 1.964809 4.6529e-06
3:111084105 C T 0.057016 -4.1991e-05
3:111086590 A G 0.121582 -1.9587e-05
3:111098259 A G 0.022205 1.4670e-05
3:111114802 A G 1.965828 5.2139e-06
3:111124107 A G 0.098465 1.4274e-05
3:111131870 T C 0.046094 1.2649e-05
3:111136087 G T 0.266391 -1.9491e-05
3:111137579 G A 1.966065 3.4888e-06
3:111155504 T C 0.066809 -6.7985e-05
3:111177054 T G 0.707782 5.2224e-06
3:111178700 A G 1.594275 -3.4599e-06
3:111181944 T G 0.047288 -1.4975e-05
3:111193634 A G 0.050645 1.3274e-05
3:111194119 C G 0.051589 -7.7138e-06
3:111202885 A G 0.034571 2.2000e-05
3:111230785 T C 0.073443 1.4739e-05
3:111232585 C A 0.322674 -6.5226e-06
3:111233239 A C 0.144657 -3.1548e-05
3:111259930 T C 1.360322 -2.2053e-05
3:111262303 A G 0.146676 -3.8780e-06
3:111267695 T C 0.035139 -1.1602e-05
3:111271121 T G 0.239675 -1.9786e-05
3:111291695 T C 1.374851 -2.0718e-05
3:111297149 A G 0.149214 2.6238e-05
3:111298145 G A 0.199969 -1.9764e-05
3:111300775 A G 1.413015 -3.8884e-05
3:111303494 A G 1.939738 6.1443e-06
3:111304634 C T 1.207717 -9.3174e-06
3:111308568 G A 0.246861 1.2818e-05
3:111313457 C T 1.842847 -1.6868e-05
3:111313854 T C 1.857417 -2.2409e-05
3:111316651 C T 0.061784 -1.2155e-04
3:111322414 G A 0.296876 -1.4783e-05
3:111326722 C T 0.364055 -9.8406e-06
3:111328052 A G 0.072229 6.7733e-05
3:111339507 A G 0.108855 2.0663e-05
3:111343756 G A 0.364594 -9.7389e-06
3:111369184 G A 0.121277 2.2708e-05
3:111374181 G T 0.079591 -3.4433e-05
3:111376291 G A 0.277804 1.9015e-05
3:111386353 A G 0.059827 -2.8868e-05
3:111394902 C A 0.021104 3.1048e-05
3:111395880 A G 0.065868 -5.1590e-07
3:111400646 C T 0.290219 -1.1532e-05
3:111400703 T C 0.035620 2.4343e-05
3:111406088 G A 1.168312 -8.3299e-06
3:111407310 C T 0.067529 -8.4869e-05
3:111408826 A G 0.039213 -1.9982e-06
3:111410537 G A 0.031692 -1.0905e-05
3:111416055 C G 0.062112 3.6945e-05
3:111416451 C A 0.144478 1.1554e-05
3:111419730 T C 0.130619 -1.4567e-05
3:111421705 T C 0.134316 -5.0103e-06
3:111422063 A G 0.032737 -4.2684e-05
3:111423129 C G 1.923928 5.0334e-06
3:111429856 G A 0.242031 -5.2436e-05
3:111435585 T C 1.942669 8.7710e-06
3:111448991 A G 0.067146 -8.8546e-06
3:111463620 A G 0.098683 4.9356e-05
3:111482802 A G 0.909633 -3.5554e-05
3:111483042 C T 0.082217 -3.2334e-06
3:111483056 A G 0.042504 -9.3217e-07
3:111489293 C T 1.796123 1.0639e-05
3:111496359 A C 0.029222 -1.5373e-06
3:111504571 A G 1.499578 4.8773e-05
3:111508929 G A 0.374088 -6.5741e-05
3:111512564 C T 0.047538 2.7090e-05
3:111512756 G A 0.148906 7.8283e-06
3:111515326 A C 0.041784 -2.7094e-05
3:111516317 G C 0.626750 -4.2842e-05
3:111522258 C T 1.435567 1.8076e-05
3:111523260 C G 0.072788 -2.0280e-06
3:111523410 C T 0.674567 -6.3957e-05
3:111526102 T C 0.183516 -2.5767e-06
3:111531384 A C 0.051300 3.4188e-05
3:111540151 A G 0.060979 -8.2808e-05
3:111541640 A C 0.377084 -4.5377e-05
3:111542578 T G 0.153271 -2.8942e-05
3:111542767 T C 0.069623 4.7034e-08
3:111546084 G T 0.282247 -6.4500e-05
3:111554228 C T 0.033568 1.6469e-06
3:111562829 T A 0.054144 3.0221e-06
3:111570435 A G 1.351370 1.2200e-04
3:111570525 C T 0.336466 -2.0774e-05
3:111583966 T C 0.115107 -2.2453e-05
3:111586376 T G 0.038917 1.2292e-06
3:111592707 T C 0.162493 -4.0698e-05
3:111593584 A G 1.033763 6.0910e-05
3:111605826 A G 1.030043 5.4362e-05
3:111610664 T C 0.062537 3.9311e-05
3:111630787 C A 0.369628 -2.8843e-05
3:111636625 A G 0.044773 -7.0724e-06
3:111637816 G A 0.621086 4.0365e-05
3:111642822 T G 1.741288 4.8870e-05
3:111644091 A G 0.067903 1.6278e-05
3:111649568 T G 0.433405 -2.0710e-05
3:111651715 T G 0.063141 2.8553e-05
3:111658965 C T 1.162239 -6.8097e-06
3:111672825 T C 0.137324 1.6231e-05
3:111678269 T G 0.055228 2.2362e-05
3:111683120 C A 0.300164 -3.7410e-05
3:111684657 A G 0.080386 2.5321e-05
3:111695315 G A 0.408987 1.4116e-06
3:111697439 G T 0.207152 -5.6761e-05
3:111703989 T G 0.452929 5.5704e-05
3:111708058 G C 1.846696 -1.9291e-05
3:111710398 G A 0.152573 -3.3217e-05
3:111713533 A G 0.417488 6.9700e-06
3:111716195 A G 0.828179 -1.1584e-04
3:111716356 T C 0.145815 -3.0214e-05
3:111718446 C G 0.034828 1.0082e-05
3:111718915 G C 0.575676 -5.1758e-06
3:111719330 T C 0.587975 2.9574e-06
3:111719605 T C 0.071996 1.4652e-07
3:111723947 G C 1.819246 1.3408e-05
3:111724401 A G 1.550885 -1.6640e-05
3:111725144 G A 0.057315 1.1994e-05
3:111725392 G A 0.095875 4.1871e-05
3:111729220 G T 0.121735 1.7832e-06
3:111730315 C T 0.057688 3.2031e-05
3:111731481 G A 0.112724 1.5724e-05
3:111738493 G T 0.046302 6.4251e-07
3:111745656 C T 0.698249 -4.0091e-05
3:111760479 G A 1.626318 -5.0216e-05
3:111760812 C G 0.050687 -5.1563e-06
3:111761187 T C 1.907234 -1.2608e-05
3:111763369 A G 0.148941 1.1914e-05
3:111765834 A G 1.907348 -1.1805e-05
3:111769158 C T 0.103354 -7.6685e-06
3:111769887 T G 0.023834 1.9757e-06
3:111771157 G A 0.610277 2.2563e-05
3:111773238 A G 0.036843 -1.7443e-05
3:111780067 A G 0.112494 2.1119e-05
3:111781799 A G 0.721294 -1.8070e-05
3:111792594 C T 0.525158 1.8301e-05
3:111793957 A G 0.394595 -1.8960e-05
3:111794365 G A 1.179712 2.4860e-05
3:111799327 T C 1.183535 5.7694e-05
3:111799845 T A 1.918481 -2.1895e-05
3:111801709 T A 0.055536 1.1860e-05
3:111803780 G A 0.393310 -4.1905e-05
3:111814296 G C 0.082619 -3.2367e-05
3:111816308 T C 0.494683 1.3343e-05
3:111820976 T C 0.029274 -8.6796e-06
3:111821747 G A 0.061927 -1.1992e-06
3:111822909 A C 0.118641 -1.5134e-06
3:111836566 C T 1.249377 3.7655e-05
3:111837160 T G 0.041144 3.3776e-06
3:111839736 G A 0.085424 1.2606e-05
3:111855651 C T 0.517278 1.1995e-05
3:111860116 T G 0.041112 -1.3689e-05
3:111887792 A C 0.194464 3.1850e-05
3:111892889 C G 0.053355 -6.1663e-06
3:111893203 A G 0.022185 2.3428e-05
3:111901099 C T 0.112546 -1.6342e-05
3:111922259 T C 0.112854 -1.7427e-05
3:111939495 G A 1.522016 8.5513e-06
3:111945994 G A 0.087770 -7.1537e-06
3:111945997 A C 0.158854 3.4914e-05
3:111949677 G T 0.108498 -4.1822e-05
3:111951703 G T 0.156407 -4.7361e-05
3:111969629 C T 0.062219 1.3409e-05
3:111981924 C T 1.253457 4.8352e-05
3:111985107 C T 0.542468 3.2838e-05
3:111990647 A G 0.713358 1.3172e-05
3:111996554 C T 0.541501 3.0609e-05
3:112003491 T C 0.045490 -2.5255e-05
3:112007921 T C 0.045481 -4.0972e-05
3:112008221 T G 0.122316 -4.1312e-05
3:112012863 A G 0.035831 3.6367e-05
3:112016389 A C 0.188761 1.7667e-05
3:112020414 T G 0.134919 4.9532e-05
3:112025876 T C 0.878801 -2.9301e-07
3:112042969 C A 0.216016 9.4521e-06
3:112050148 T G 0.662265 -4.7206e-05
3:112055023 A G 0.325011 1.7926e-05
3:112056414 G A 1.805442 -1.3650e-05
3:112059768 G C 1.054955 -2.4770e-05
3:112063485 C T 0.151320 -1.4228e-05
3:112066141 T C 0.749789 1.4208e-05
3:112066360 T C 0.577283 -3.5670e-05
3:112066562 A G 0.151479 -1.2904e-05
3:112069392 C T 0.731100 -4.3337e-05
3:112074331 A C 0.881858 -1.5554e-05
3:112077256 G A 0.029037 -1.7524e-06
3:112077880 A G 0.546656 -2.3615e-05
3:112084424 A G 0.294189 2.9165e-05
3:112095158 G A 1.489484 1.6091e-05
3:112097370 C T 0.064189 1.9991e-05
3:112099261 C T 0.119401 -2.5685e-05
3:112102565 C A 0.113935 -9.7536e-06
3:112103140 C T 0.066257 -7.7276e-06
3:112105089 G A 0.079597 1.5628e-05
3:112108433 A C 0.137328 -3.4114e-06
3:112110058 G C 0.527713 2.1383e-05
3:112113334 C A 0.420338 -8.2276e-05
3:112114816 G A 0.952591 -2.2855e-05
3:112115162 T C 1.939319 5.3538e-05
3:112118510 A G 0.039518 3.0959e-05
3:112126586 G A 0.179014 -1.6685e-06
3:112130312 C G 0.113309 -2.3017e-06
3:112142394 G A 1.665239 5.6531e-05
3:112146863 A G 1.643693 4.6183e-05
3:112164278 T C 1.787648 4.2235e-05
3:112170782 T C 0.141301 -2.9233e-05
3:112179183 C A 0.442439 1.2323e-05
3:112180782 C T 0.089140 -1.0510e-05
3:112185025 A G 1.927732 4.5324e-05
3:112186475 G A 0.038466 9.8774e-06
3:112186751 A C 0.062917 -4.8103e-05
3:112211467 T C 0.086118 -2.5549e-05
3:112225934 A G 0.190829 8.6574e-06
3:112227016 G A 1.836842 1.3446e-05
3:112228413 C A 0.094363 -4.7486e-05
3:112258243 A G 0.143070 -1.3267e-05
3:112259497 T C 0.046091 -8.9408e-06
3:112260414 G T 0.107489 -1.6722e-05
3:112274613 G A 0.103548 1.7431e-05
3:112291796 T C 0.034188 3.9429e-05
3:112310718 T C 0.102786 -2.9576e-05
3:112317408 C T 0.145984 -1.1706e-05
3:112330200 A G 0.145468 -2.3929e-06
3:112335039 A G 1.724163 -1.6752e-06
3:112342250 G C 0.089857 -5.1119e-06
3:112345906 G A 0.075131 -1.2148e-05
3:112348401 A G 0.035341 -8.7957e-06
3:112350216 G T 1.076455 -2.3071e-05
3:112352406 A C 1.795140 -9.1051e-06
3:112353700 G T 0.046221 -7.5544e-05
3:112359986 G A 1.296279 -2.2761e-05
3:112361663 G T 0.025905 -4.1691e-06
3:112365285 C T 0.045633 2.5164e-05
3:112371497 A G 0.062596 -2.4442e-05
3:112373639 G A 0.105502 8.3343e-06
3:112376640 C T 0.133498 4.0193e-05
3:112391099 T C 0.055909 2.1068e-06
3:112398278 A C 0.026622 8.8815e-06
3:112402706 C A 1.272588 -2.8539e-05
3:112407390 C T 0.054403 4.7848e-05
3:112409102 G A 1.929403 2.4275e-05
3:112409231 G C 0.121215 -3.7757e-06
3:112415652 C G 1.677222 -4.5394e-05
3:112422223 G C 0.091347 -6.2245e-06
3:112429599 A C 0.035694 -1.9016e-05
3:112431228 A C 0.023545 1.6031e-05
3:112434399 A G 0.117733 -1.6845e-05
3:112439054 A G 0.682036 -9.3780e-05
3:112439591 C T 0.031001 -6.0564e-06
3:112440692 C T 0.876935 -1.9102e-05
3:112440948 G A 1.003989 2.5903e-05
3:112450868 C T 1.967801 7.1191e-06
3:112453213 G T 0.030832 8.4500e-07
3:112454615 A C 1.543913 -2.9104e-06
3:112455117 G A 0.765096 -2.5422e-06
3:112463366 A G 0.086602 -9.1368e-06
3:112464476 C T 0.191536 -2.5687e-05
3:112469820 G A 0.647516 -3.0273e-05
3:112474891 A G 0.190689 -3.0833e-05
3:112480973 C G 0.037363 -5.8761e-06
3:112482122 C T 0.131391 -2.1598e-05
3:112485895 A C 0.036613 4.7738e-05
3:112490705 A G 0.165216 4.3958e-06
3:112493068 G A 0.039560 1.8442e-05
3:112493382 T C 0.205941 -7.5676e-05
3:112493412 T C 0.953718 -3.1236e-05
3:112494429 T C 0.072888 1.0599e-05
3:112494898 C T 0.134309 -1.4510e-05
3:112496347 A G 0.067487 -2.6058e-05
3:112497880 C T 0.951309 -3.5021e-05
3:112501790 C T 0.152453 -1.7238e-05
3:112502697 A G 1.279232 -2.6189e-06
3:112511598 A G 0.587326 -8.7692e-06
3:112511839 A G 0.138324 -6.0296e-06
3:112522586 T C 0.056925 -2.1649e-05
3:112526553 A G 0.803225 2.3084e-06
3:112527668 T C 0.908400 -1.2914e-05
3:112530787 T G 0.195710 -6.2630e-06
3:112533011 A G 0.703792 -2.1607e-05
3:112535057 A G 0.346197 1.5151e-05
3:112537144 A G 0.054056 -3.5333e-06
3:112538394 G A 0.066591 -2.8320e-05
3:112546306 A C 0.407199 1.1512e-05
3:112562919 A G 0.875091 -6.1597e-06
3:112567789 A G 0.093136 -2.1753e-05
3:112574730 A G 0.144744 1.1932e-06
3:112575817 T C 1.184895 2.1254e-05
3:112580468 A G 0.777895 1.4315e-05
3:112599396 A G 0.058334 -9.2930e-06
3:112608881 G T 0.150967 2.0374e-05
3:112634821 T C 0.039193 1.3641e-05
3:112643087 C A 0.152099 1.8963e-05
3:112644331 G A 0.061005 1.6990e-05
3:112646687 A G 0.024048 1.8499e-05
3:112649613 T C 1.064524 5.2248e-05
3:112666794 T G 0.033114 2.8134e-05
3:112671025 G A 0.059551 1.9689e-05
3:112675660 T G 0.100815 -5.5240e-05
3:112679066 T C 0.756375 3.9925e-05
3:112681585 G A 1.865740 -1.9847e-05
3:112682379 T G 0.081655 -1.1978e-05
3:112686216 T C 0.046892 2.1660e-05
3:112687858 T C 0.065926 -2.4971e-05
3:112689233 C T 0.064663 3.4018e-05
3:112691515 G T 0.069909 -1.5146e-05
3:112704093 C T 0.049992 -1.8955e-05
3:112710133 A T 0.035259 8.0464e-06
3:112710194 G T 0.053864 -4.1789e-05
3:112710242 C T 0.635727 3.1402e-06
3:112713740 A C 0.055637 -4.6588e-05
3:112715390 G A 0.063073 -3.2698e-06
3:112716179 T C 0.036344 -3.3580e-05
3:112719500 A G 0.059538 1.9785e-06
3:112724619 G A 0.079007 -2.7794e-06
3:112726046 C G 1.673016 -3.7379e-05
3:112727184 T A 1.545799 -4.0521e-05
3:112727222 T G 0.036379 -8.1732e-06
3:112729768 T A 1.488403 -1.5268e-05
3:112739172 C T 0.823219 5.4002e-06
3:112772113 C T 0.028586 4.2121e-05
3:112773601 A G 1.385159 -1.7161e-05
3:112775373 T C 0.023649 1.9511e-05
3:112779202 C T 0.044461 -2.3347e-06
3:112785609 A G 0.066770 2.5522e-05
3:112790111 G A 1.103058 -2.3776e-05
3:112790878 C A 1.711751 -2.7354e-05
3:112798635 A G 0.043828 4.4254e-05
3:112807518 C T 0.491921 -2.6940e-05
3:112809683 C A 0.043523 -2.8064e-06
3:112815474 C T 0.032536 1.6513e-06
3:112816489 T G 0.044484 5.7287e-06
3:112821496 A G 0.035100 4.4694e-05
3:112822322 G C 0.804163 1.0773e-05
3:112823366 A T 1.480372 -1.8409e-05
3:112823509 C T 1.849231 4.4374e-05
3:112835628 A G 1.672292 3.0054e-05
3:112837075 C T 1.163317 3.4053e-05
3:112842598 A G 1.151265 1.2205e-05
3:112843536 A G 0.033474 -5.1941e-05
3:112845034 T G 0.029706 2.2211e-05
3:112851915 C T 1.034315 2.3322e-05
3:112857952 A G 0.318812 1.5938e-05
3:112866704 G C 0.124890 7.3006e-07
3:112877991 A G 0.322379 2.2779e-05
3:112878332 A G 0.027297 2.6359e-05
3:112880861 T C 0.469846 -2.3173e-05
3:112886929 T C 0.021163 -5.6848e-06
3:112890366 T C 0.109034 -1.3097e-05
3:112891935 A G 0.131161 6.0745e-06
3:112893993 T G 1.585914 3.8288e-05
3:112894339 C T 0.316069 1.3686e-05
3:112896602 A G 0.051216 -1.3867e-05
3:112900031 C G 0.173869 9.8088e-06
3:112906005 C T 0.035477 -4.3788e-06
3:112907507 T C 0.034221 2.8238e-05
3:112910258 A C 0.114548 -1.1018e-05
3:112910900 A G 0.192377 -9.5410e-06
3:112927235 A G 1.815631 4.1592e-05
3:112933303 A G 1.215838 -2.7137e-05
3:112933627 T C 0.075225 1.6968e-05
3:112933975 T G 0.190777 9.1649e-06
3:112936049 A G 0.061327 4.4749e-07
3:112936907 T C 0.720427 -2.4609e-05
3:112937801 A G 1.404965 -7.4956e-06
3:112938827 T C 0.061239 -3.4393e-06
3:112940053 A G 0.029745 -1.1817e-05
3:112940284 T C 0.068156 -2.0344e-05
3:112940553 A C 0.218720 -5.3088e-06
3:112942314 A G 0.028865 9.5053e-06
3:112942371 C T 0.147782 5.2940e-06
3:112946245 G C 0.176261 1.0610e-05
3:112947155 G A 0.898506 1.2814e-05
3:112952680 A G 0.095093 -2.0589e-05
3:112956865 T C 0.411944 2.2369e-05
3:112958324 G A 0.339981 6.9735e-06
3:112958687 G A 0.048515 -3.6567e-05
3:112959358 C T 0.077455 8.3255e-07
3:112959879 T C 0.052128 -7.7661e-06
3:112969767 C T 0.027125 2.7330e-06
3:112976925 C T 0.439478 5.2818e-06
3:112979967 G C 0.038888 -5.0603e-06
3:112980712 T C 0.549846 5.4213e-06
3:112982753 T G 0.045919 -2.9764e-05
3:112985466 G A 0.133141 -1.5388e-05
3:112985622 C T 0.043251 2.1661e-05
3:112990285 T C 0.036791 -3.7091e-05
3:112991196 G C 1.053014 1.1750e-05
3:112994937 G A 0.362864 -5.2651e-06
3:112994957 G A 0.050684 -8.1622e-06
3:113001073 C T 0.913681 3.9086e-06
3:113003273 T G 0.099150 -3.5990e-07
3:113006494 G A 0.087920 -3.1737e-06
3:113009388 G A 0.029060 -7.4708e-07
3:113010466 C T 1.575952 4.8310e-06
3:113015553 C A 1.510445 -1.5931e-05
3:113015660 A G 0.380638 2.3693e-05
3:113015802 G A 0.033026 2.4906e-05
3:113022870 C T 1.978737 4.1791e-06
3:113027228 G A 0.127950 -2.9931e-05
3:113047434 T G 0.048110 -1.9607e-06
3:113071894 A G 0.085784 3.9437e-06
3:113085143 C T 0.076244 6.0625e-05
3:113095841 A G 0.041991 4.3158e-05
3:113098217 A G 0.070207 3.6846e-05
3:113102206 G C 0.232697 -4.8485e-05
3:113112710 C G 0.066883 -1.9879e-05
3:113114186 A G 0.137175 2.3717e-06
3:113115543 G C 0.079270 1.8065e-05
3:113122266 T C 0.075034 5.5224e-05
3:113127991 A C 0.117398 2.8963e-05
3:113138080 G A 0.842110 4.4750e-05
3:113146131 A G 0.069191 3.4331e-05
3:113154905 C T 0.071392 2.9159e-05
3:113159741 T C 0.872880 4.7659e-05
3:113165480 G T 0.041332 -1.8251e-06
3:113170410 G A 0.083018 1.3346e-05
3:113187648 T C 0.053196 -7.6282e-05
3:113187675 C G 0.072252 2.4517e-05
3:113209848 G T 0.028401 -6.4329e-06
3:113215447 G A 0.440868 1.3168e-05
3:113219189 T C 0.063014 3.2470e-06
3:113231927 C T 0.325982 -4.3368e-05
3:113239521 T G 0.028375 -3.1281e-05
3:113243290 C A 0.141223 3.0692e-05
3:113251079 A G 0.701150 -1.4027e-05
3:113252042 T C 0.150649 -9.1266e-06
3:113265444 T C 0.038512 -2.9927e-06
3:113268347 C T 0.257959 -6.9119e-06
3:113270174 G A 0.057383 1.4499e-05
3:113284492 A G 0.380063 6.8513e-06
3:113285276 A G 0.066747 1.8573e-05
3:113292417 G T 0.392291 8.8623e-05
3:113307764 C G 0.041177 -5.0663e-05
3:113309149 C A 0.771328 9.4345e-05
3:113313194 T C 0.328695 7.2792e-06
3:113313947 T C 0.997212 -7.8182e-05
3:113315080 G A 0.668462 -6.7039e-05
3:113319240 G A 0.145299 1.3807e-05
3:113320312 G A 0.170659 1.3102e-05
3:113320477 T C 0.168491 -2.1099e-05
3:113320926 T A 0.191715 2.5885e-06
3:113322302 C T 0.425378 1.4547e-05
3:113323787 A G 0.166874 -2.0062e-05
3:113329422 C A 0.061265 4.6309e-07
3:113329939 G A 0.025811 9.3819e-06
3:113334233 C A 0.788362 -3.1365e-05
3:113336831 G A 0.023081 -6.7539e-05
3:113346005 A G 0.096385 -2.0437e-05
3:113363762 A C 0.661697 -1.2754e-05
3:113370010 T G 0.685535 -4.2063e-06
3:113374633 A C 0.022477 1.5081e-05
3:113375077 C T 0.078069 3.1362e-06
3:113377505 G T 0.167137 2.1997e-05
3:113379865 C G 0.664706 -8.9741e-06
3:113382547 T C 0.037080 -1.7713e-05
3:113403218 T C 0.059860 -1.5681e-05
3:113436847 G A 0.258475 -3.9364e-06
3:113441152 G A 0.828682 -8.1348e-06
3:113445179 T C 0.057574 2.5247e-05
3:113449858 T G 0.023136 1.0070e-07
3:113463450 C T 0.056260 7.7324e-06
3:113466117 T C 0.029813 2.2176e-05
3:113495648 T C 0.543822 -4.7750e-06
3:113500655 C T 0.209998 -1.9818e-05
3:113506812 C G 0.064254 3.0859e-06
3:113528689 G T 0.688930 5.8216e-06
3:113541879 C T 0.038567 -2.8837e-05
3:113552457 T C 1.351000 -1.6302e-05
3:113552722 T C 0.114905 -1.2448e-06
3:113553004 A G 0.522042 2.1154e-05
3:113560020 C A 0.160500 3.4310e-06
3:113562255 A C 0.772412 5.6396e-05
3:113571832 A G 0.088861 -7.4108e-06
3:113594073 A G 0.036240 2.7967e-05
3:113595909 G A 1.045896 -1.0568e-05
3:113599288 C T 0.076193 1.6729e-06
3:113607019 G A 0.623591 -2.8210e-05
3:113614005 A G 0.055384 -2.8373e-05
3:113614515 G A 0.427423 -1.9416e-05
3:113615011 T G 0.059126 -1.5016e-05
3:113620344 T C 1.947992 2.6233e-05
3:113626645 G C 0.669565 -8.3357e-07
3:113626987 A G 0.092009 -1.6207e-05
3:113631865 A G 0.245946 -1.7600e-05
3:113634682 C A 0.020212 3.6799e-05
3:113638131 A G 0.354762 4.6047e-05
3:113649842 T C 0.209885 -4.4954e-05
3:113652214 C T 0.115860 1.3380e-04
3:113652774 G A 1.196525 -8.8535e-06
3:113659203 T C 0.079571 -2.0788e-05
3:113661590 C T 0.060174 -5.3667e-05
3:113661646 A G 0.061258 -1.2992e-06
3:113665224 A G 0.209145 -2.5386e-05
3:113669707 C A 0.084463 -1.0084e-05
3:113673125 G A 1.091279 7.6073e-06
3:113675987 A G 0.310707 8.6878e-06
3:113679725 T C 1.330519 -9.9462e-07
3:113680951 G A 0.587400 2.2712e-05
3:113700942 A C 0.027177 -1.8948e-05
3:113705032 C G 0.064689 -2.3909e-05
3:113711153 T C 0.061966 -4.1965e-05
3:113717542 A G 0.064475 -3.2595e-06
3:113720812 C A 0.035821 1.5713e-04
3:113729839 T C 0.020348 -2.5074e-05
3:113737568 A G 0.080802 -2.1930e-05
3:113748071 A G 0.063998 1.0912e-05
3:113750725 A G 0.096784 4.1191e-06
3:113753937 A G 0.022039 1.0623e-05
3:113761802 G T 0.031368 -2.6077e-06
3:113765459 T G 0.021666 -8.7575e-06
3:113769867 T C 0.026220 1.8403e-05
3:113771830 T C 0.058045 1.4580e-05
3:113772952 T C 0.172665 -1.5668e-04
3:113775510 G T 0.065861 9.5827e-06
3:113793113 G A 0.029579 -1.7622e-06
3:113801047 T C 0.152349 8.9108e-06
3:113816419 G A 0.029943 1.5469e-05
3:113817211 C T 1.258449 4.2336e-05
3:113822400 A C 0.067857 -8.3264e-07
3:113829207 T C 0.072590 4.5100e-05
3:113842013 A G 1.102763 -4.3806e-06
3:113846821 T C 0.035130 -4.6906e-06
3:113852778 C T 0.036580 6.2803e-07
3:113859487 G A 0.079909 4.3297e-06
3:113862887 A G 0.801966 1.0292e-05
3:113876275 A G 1.681597 2.3590e-05
3:113879562 A G 1.424755 -7.9906e-06
3:113885955 A C 0.030754 8.0892e-06
3:113887728 T C 0.109011 4.2059e-06
3:113890815 T C 1.331941 1.9070e-05
3:113907049 C T 0.139226 -5.8164e-05
3:113908609 A G 0.035143 -2.7561e-06
3:113911544 T C 0.070236 1.1042e-05
3:113931217 A G 0.036723 -5.1952e-06
3:113934026 T C 0.129836 8.4052e-06
3:113939244 C T 0.176024 -2.0623e-06
3:113944194 C T 0.153086 1.8466e-05
3:113944405 T C 0.021020 -6.3101e-06
3:113947975 C T 0.468519 2.1693e-06
3:113950127 G A 1.056159 1.1773e-05
3:113954458 G A 0.073242 6.2627e-06
3:113955753 T C 0.022539 7.2307e-06
3:113958077 C T 0.499179 -1.9686e-05
3:113958972 G A 1.253973 -9.7973e-06
3:113961934 A G 0.424697 -2.2208e-05
3:113962275 C A 1.177183 -9.8827e-06
3:113969975 C T 0.061109 1.2230e-05
3:113980374 T G 0.052777 -5.1867e-06
3:113985607 G A 0.197840 6.0257e-06
3:113991287 G T 0.091837 -2.4707e-05
3:113993350 T C 0.031631 -2.0007e-05
3:114004375 G A 0.114970 -1.7853e-05
3:114009592 T C 0.737383 3.8549e-06
3:114011019 C A 1.600179 -4.9642e-05
3:114011549 A G 0.041030 -1.0026e-05
3:114012148 A G 0.034971 1.8826e-05
3:114013845 G A 0.089504 -2.4359e-05
3:114014080 C A 0.499533 2.6253e-05
3:114017187 T C 0.033906 -2.4562e-05
3:114017222 G A 0.044848 2.7073e-05
3:114020781 A T 0.058496 -8.5370e-06
3:114023283 T C 1.204140 -1.6036e-06
3:114024063 A G 0.746894 -3.4694e-05
3:114026673 G A 0.700949 1.9455e-05
3:114031446 A C 0.547370 -3.9807e-05
3:114033145 T C 0.111312 -2.5627e-05
3:114036197 C T 0.030524 3.3779e-06
3:114040045 G A 0.107216 3.2407e-05
3:114043124 G A 0.083018 -1.2676e-05
3:114046058 A G 0.955828 -1.3161e-05
3:114051099 T C 0.116311 -3.4237e-05
3:114058769 T C 0.045834 3.1769e-06
3:114060282 T C 0.036827 2.5340e-05
3:114067518 T C 0.775509 -1.1037e-05
3:114084867 G T 0.045149 1.7878e-05
3:114092889 A G 0.065442 7.7052e-06
3:114098447 A C 0.063329 -3.7520e-07
3:114104376 G T 0.024853 -1.2816e-05
3:114106253 A G 1.135439 9.6602e-06
3:114110200 T C 0.720645 9.7620e-06
3:114111407 A G 1.896228 2.7888e-06
3:114112056 A G 0.906173 -4.0014e-05
3:114112698 T C 0.046841 8.5925e-06
3:114112874 T C 0.048496 2.5860e-05
3:114114959 C T 0.083207 4.9753e-05
3:114118316 A G 0.057127 -1.1282e-05
3:114119969 G C 0.067088 7.0275e-07
3:114120492 C T 0.027362 1.0605e-05
3:114123929 C T 0.208168 6.5336e-06
3:114131847 C T 0.060337 7.2364e-06
3:114132816 T C 0.575813 4.3667e-05
3:114133114 T C 0.042991 -1.2311e-05
3:114133266 T C 0.085946 -4.4110e-06
3:114133443 C T 1.745391 4.4126e-05
3:114134075 G T 0.246920 3.0819e-05
3:114134567 A G 0.135218 2.6369e-05
3:114134626 A G 0.075245 -1.1106e-06
3:114135574 A G 0.356840 1.1857e-05
3:114139573 A G 0.033974 1.4355e-05
3:114163831 A C 0.108823 8.8481e-07
3:114164482 A G 0.048126 -1.8605e-05
3:114171390 C T 0.125133 -1.1181e-05
3:114177057 C G 0.052553 2.3786e-07
3:114191282 T C 1.705062 1.7302e-05
3:114195603 A G 0.079260 -3.1929e-05
3:114198547 T C 0.038385 -9.1984e-06
3:114201443 T C 1.406751 -3.0907e-05
3:114209652 A G 0.030946 -2.4583e-05
3:114211039 C A 0.370206 -1.7194e-05
3:114217236 C T 0.276259 3.1976e-05
3:114226169 T C 0.326592 1.4831e-05
3:114233728 C T 0.534428 3.0383e-05
3:114242502 A G 0.037674 8.6177e-06
3:114244796 G A 0.082048 -1.0222e-05
3:114257833 C T 0.196019 5.7916e-06
3:114260448 G A 0.438936 -3.7901e-06
3:114264533 C T 0.068724 -1.7075e-05
3:114274333 G A 0.282140 1.7898e-05
3:114279510 A C 0.040550 1.9981e-05
3:114279791 T C 0.307568 -1.4290e-05
3:114283092 G T 0.345070 -1.0491e-05
3:114283129 G A 0.108381 1.9057e-05
3:114283252 G A 1.277966 2.6033e-05
3:114289772 G A 0.097453 -3.4175e-05
3:114296725 T C 0.028609 2.5106e-05
3:114320194 T G 0.156936 8.4841e-06
3:114336715 T C 0.127038 -2.2258e-05
3:114340473 T C 0.704928 -1.5935e-06
3:114340535 T C 0.292598 -3.5753e-05
3:114354308 G A 0.160480 -7.2438e-06
3:114361360 C T 0.058159 1.7228e-05
3:114384659 C A 0.214728 1.8373e-05
3:114392596 A C 0.037872 -1.4920e-05
3:114395413 A G 0.062888 5.6169e-06
3:114397530 A G 0.160253 3.4354e-06
3:114401833 G A 0.029177 1.2294e-06
3:114407631 C T 0.136883 -9.4716e-06
3:114413580 G A 0.056419 7.2911e-06
3:114416685 C T 0.055182 -1.0482e-05
3:114417675 G A 0.148422 -3.2728e-05
3:114419948 T C 1.514415 -1.1895e-05
3:114423057 T C 0.063849 2.3954e-05
3:114431721 A G 0.047370 -1.8413e-05
3:114437468 T C 0.129664 -6.7645e-05
3:114440266 A G 0.131261 -8.3054e-06
3:114444310 T C 0.446200 3.0008e-05
3:114451248 C T 0.322359 4.1717e-05
3:114454576 C T 0.281111 -3.6176e-05
3:114459884 T C 0.181370 1.7504e-05
3:114462942 C T 1.774736 -2.7200e-05
3:114468752 A C 0.046260 -3.0289e-05
3:114498396 A G 0.154514 1.5502e-05
3:114505396 G C 0.082824 -5.8446e-06
3:114506930 C T 0.156562 5.7753e-06
3:114516133 T C 0.182555 7.4430e-05
3:114519159 T C 0.066244 3.7078e-05
3:114537317 A C 0.050713 -3.3225e-05
3:114553234 A C 1.883072 2.0733e-05
3:114565212 G C 0.105139 2.5365e-05
3:114566709 T C 1.472777 -6.6445e-05
3:114586894 T A 0.045753 -3.2608e-05
3:114588242 A G 0.387581 5.9336e-06
3:114594139 T C 1.829429 -1.9285e-05
3:114609739 T C 1.916134 1.5016e-05
3:114611829 A G 0.762912 4.2046e-05
3:114636970 C T 0.026243 -1.1508e-05
3:114652462 A G 0.167825 -1.4151e-05
3:114682155 T C 0.033039 -9.6095e-06
3:114714244 T G 0.529498 3.6840e-05
3:114737951 T C 0.044997 5.0071e-06
3:114743119 C T 1.553241 -1.5718e-05
3:114772141 C T 0.104782 -5.3113e-06
3:114784488 A G 0.026746 1.1734e-05
3:114812160 C T 0.270040 -1.7553e-06
3:114812777 C T 0.138022 1.9620e-05
3:114816735 A G 0.134877 -3.4102e-05
3:114824513 T G 0.064086 -2.6844e-05
3:114832216 G T 0.058879 3.6348e-05
3:114872725 T C 0.046324 -4.4357e-05
3:114885392 G T 0.070003 6.3084e-05
3:114889454 T C 0.048827 -8.5773e-06
3:114906123 T C 0.042949 1.9102e-06
3:114908234 A G 0.128148 -4.4597e-05
3:114937126 G T 0.040089 1.0549e-05
3:114951634 A G 0.040200 6.6717e-06
3:114960432 G C 0.103000 2.1682e-05
3:114964316 T C 0.353892 6.6560e-07
3:114965391 G T 0.202546 -3.9224e-06
3:114973067 G A 0.147104 1.6709e-05
3:114982170 C T 0.040226 -2.0607e-05
3:114994740 T C 0.155972 -7.1521e-06
3:115000949 G A 0.418290 2.9549e-07
3:115008436 T C 0.154884 2.0272e-05
3:115012067 G A 0.024785 1.5326e-05
3:115012387 C T 0.105570 -3.7175e-05
3:115018004 A G 0.040540 -4.2824e-06
3:115018329 G A 0.032750 -2.1285e-05
3:115037579 C T 0.116694 1.6539e-05
3:115040253 G A 0.036827 7.4891e-06
3:115048215 A G 0.511072 -3.5967e-05
3:115056021 A G 0.174288 -3.7111e-05
3:115058622 T C 0.122290 5.9122e-06
3:115068282 G A 0.201416 2.3723e-05
3:115069703 T C 0.067701 -1.8904e-05
3:115071668 G A 0.058409 1.2348e-05
3:115074881 G A 0.155261 -1.8107e-05
3:115095761 C G 0.210888 -2.7113e-05
3:115102594 A G 0.036171 1.4760e-05
3:115114203 G A 1.330399 -6.7260e-06
3:115116606 C T 0.069156 3.1232e-05
3:115124575 G A 0.111056 1.4889e-05
3:115127795 T C 0.026976 -7.0013e-06
3:115139462 C T 0.259277 1.7791e-05
3:115142054 G A 0.057834 2.5239e-05
3:115144142 A G 1.427242 -1.0694e-05
3:115155199 C T 0.129658 4.9673e-05
3:115157029 T C 0.899152 8.1214e-06
3:115157626 T C 1.132897 2.9160e-05
3:115164507 A G 0.140914 1.2227e-05
3:115192543 C T 0.098647 -7.2968e-06
3:115196960 A G 0.026142 -8.6756e-06
3:115198734 T C 1.034302 3.2981e-05
3:115201721 A G 0.041102 1.0911e-05
3:115206374 T C 0.152833 2.2218e-05
3:115214473 C T 0.077384 -1.6383e-05
3:115221986 G A 0.252798 2.3869e-06
3:115222305 T C 0.921977 4.4852e-05
3:115223004 G A 1.028070 2.0569e-04
3:115230981 G C 0.036230 3.2354e-05
3:115231014 G T 0.085823 -6.5725e-05
3:115231715 C T 0.239925 3.6157e-06
3:115232014 A G 0.056104 3.8654e-06
3:115238559 T C 0.046445 1.2979e-05
3:115240375 A G 0.580110 -2.4570e-05
3:115240953 G A 0.021857 2.3901e-05
3:115241785 G A 0.130038 8.1400e-05
3:115244217 C T 0.022214 -1.1394e-05
3:115244458 G A 0.075534 -1.2517e-05
3:115248218 G A 0.034081 -3.6886e-05
3:115252026 T C 0.571648 -1.4552e-05
3:115261812 G A 0.136497 1.4279e-05
3:115262881 A G 0.029589 -6.9974e-06
3:115264422 G A 0.113756 -3.4100e-06
3:115265050 A G 0.811482 -1.0039e-06
3:115265374 A G 0.021134 2.0637e-05
3:115265424 A C 0.052923 1.0745e-05
3:115267119 C T 0.032909 -3.7039e-05
3:115270385 C T 0.116993 3.5147e-05
3:115273066 T C 0.105184 8.2237e-06
3:115273456 C T 0.973319 -9.0353e-06
3:115279044 A G 0.035873 1.4893e-05
3:115279547 T C 1.798717 -1.4251e-05
3:115280441 G A 0.042157 2.6517e-06
3:115284059 C T 0.041128 -2.0082e-05
3:115284535 C T 0.065582 3.8491e-05
3:115288638 C T 0.152830 -7.0983e-06
3:115290159 C T 0.573768 4.3178e-05
3:115294313 A G 0.326981 3.1126e-05
3:115299380 G A 0.304426 -4.8432e-06
3:115301380 T C 0.097865 -3.3773e-05
3:115301990 T C 0.029462 -3.8909e-06
3:115306295 A G 0.385552 8.4125e-06
3:115314149 A G 0.070240 2.3960e-05
3:115314309 T C 1.751629 1.6470e-05
3:115314580 G A 1.095570 -1.1914e-05
3:115320434 G T 0.797499 -2.5281e-05
3:115320700 G A 1.572921 -2.9949e-07
3:115321057 C G 0.374607 2.9993e-05
3:115321383 A T 0.047509 -2.9555e-05
3:115328862 G A 0.036425 2.4600e-05
3:115329174 T G 1.489581 2.6732e-07
3:115334768 C T 0.511610 1.5093e-05
3:115336996 T C 0.053666 -2.6861e-05
3:115339362 A G 0.042579 -1.3587e-05
3:115340115 C T 0.094411 -7.9582e-07
3:115340144 C T 0.477727 3.7626e-05
3:115340985 G T 0.115155 -2.4216e-06
3:115343898 A G 0.199654 1.7727e-05
3:115344987 T C 0.030988 4.1337e-05
3:115347556 T G 0.558740 7.7502e-06
3:115348170 C T 0.131550 -5.6906e-05
3:115354255 T C 0.057477 -4.3765e-05
3:115354548 G C 0.082243 5.0127e-06
3:115355964 G A 0.597135 5.1003e-06
3:115366966 T C 1.273548 3.1346e-05
3:115370503 G A 0.056257 -6.3753e-06
3:115371683 T C 0.071678 -2.6566e-06
3:115373729 G C 1.487059 -1.1071e-05
3:115375882 C G 0.414800 2.5120e-06
3:115375972 C T 0.837322 -1.7732e-05
3:115376210 C G 0.068325 6.9191e-07
3:115376869 C G 1.412223 -7.3095e-06
3:115377127 A G 0.564923 8.5843e-06
3:115378617 T G 0.131651 1.5896e-05
3:115380095 G A 0.051615 6.5331e-06
3:115384354 T G 0.038372 5.0986e-07
3:115386860 A G 0.076563 -1.0351e-05
3:115387195 A G 0.041566 -1.4065e-05
3:115392763 A G 1.314563 2.9392e-06
3:115393238 T C 0.301206 1.1879e-05
3:115399503 A G 0.626678 3.0439e-05
3:115400058 T C 0.265557 1.4855e-05
3:115400203 T C 0.126464 -1.9638e-06
3:115403818 T C 0.230924 -1.5173e-05
3:115406553 T C 0.207733 6.0578e-06
3:115407253 C T 0.295120 -1.4567e-06
3:115408353 C T 0.184142 -3.9413e-06
3:115410991 G A 0.265064 -5.2402e-06
3:115411233 T G 0.262740 -9.1809e-06
3:115412563 A G 0.469499 4.3259e-05
3:115414188 G C 1.628291 1.7486e-05
3:115422652 A G 0.021461 -1.4784e-05
3:115423229 T C 0.793439 4.3191e-05
3:115425511 T C 0.052423 -7.7662e-06
3:115434313 T C 1.628882 -8.9323e-06
3:115438658 A G 0.452273 4.8477e-05
3:115439578 A G 0.048230 2.0978e-05
3:115443820 C G 0.023828 -1.3313e-05
3:115443899 G T 0.595392 8.5566e-05
3:115444503 G A 0.171967 4.1237e-05
3:115445296 T C 0.096005 1.7318e-05
3:115448532 A G 0.815926 2.7824e-05
3:115464605 A G 0.026265 1.0907e-05
3:115476930 T C 0.119385 -2.1949e-05
3:115477139 A G 0.205120 1.4531e-06
3:115477540 C T 0.052521 -1.5521e-05
3:115479317 T G 0.074544 2.1897e-05
3:115480773 C T 0.074485 -1.4512e-05
3:115485132 A G 0.423327 4.3885e-06
3:115485852 T C 0.732693 6.0871e-06
3:115487970 A C 0.258072 1.4208e-06
3:115503518 T C 0.039236 1.7507e-05
3:115509817 C T 0.022455 -1.2814e-05
3:115527956 C T 0.095054 3.0069e-05
3:115530388 A G 0.544682 4.0267e-05
3:115537073 C T 0.043270 2.6292e-05
3:115544609 A G 0.143563 -7.3598e-06
3:115548018 G A 0.656695 -3.5615e-05
3:115548984 G A 0.232054 2.2853e-05
3:115551968 A G 0.041667 1.3631e-05
3:115557462 T C 0.450722 2.2539e-05
3:115558650 T G 0.099598 -1.3448e-05
3:115561154 G A 0.068445 -6.9968e-06
3:115561633 A G 0.040609 -1.2321e-05
3:115565146 T C 0.739996 3.1786e-05
3:115565703 A G 0.036230 1.2740e-06
3:115566027 C T 0.147497 2.6009e-05
3:115568314 C T 0.609066 3.8642e-05
3:115570751 T C 0.031079 8.6757e-06
3:115571364 T C 0.151080 1.2528e-05
3:115572377 A G 0.430419 1.2738e-06
3:115575949 C T 0.267544 -1.2506e-05
3:115581416 G A 0.041394 3.7515e-05
3:115581532 C T 0.210018 -2.9241e-06
3:115584643 C T 0.026934 1.9429e-05
3:115588431 A G 0.035681 -4.0555e-05
3:115588610 C T 0.066864 -2.5003e-05
3:115596317 C T 0.857534 -2.8700e-05
3:115600534 A G 0.199755 1.1839e-05
3:115605002 A G 0.409860 2.2553e-06
3:115605144 A G 1.309415 -2.6396e-05
3:115605698 T C 0.034844 -2.8635e-06
3:115606308 G A 0.385955 -2.6126e-06
3:115609125 A G 0.037428 -8.7114e-06
3:115609894 C T 0.289119 3.0091e-05
3:115610561 A G 0.056679 -1.2215e-05
3:115614340 A C 0.052543 -8.5554e-06
3:115617418 C T 0.093324 -2.1978e-05
3:115617730 A C 0.490561 2.8192e-06
3:115622472 C A 0.033374 -7.9514e-06
3:115645679 T C 0.036545 -1.8203e-05
3:115646454 A G 0.076225 -7.1736e-05
3:115649466 C T 0.951585 4.4450e-05
3:115666566 G A 0.205204 8.2498e-06
3:115675328 C T 0.407659 -4.1364e-06
3:115677750 A C 1.097011 4.8064e-05
3:115679430 A G 0.027891 -5.8695e-06
3:115679550 T C 0.067176 1.7590e-05
3:115679691 C T 0.710735 1.1166e-05
3:115687669 T C 0.082467 -1.4725e-05
3:115692890 A G 0.030712 5.9514e-07
3:115693733 A G 0.028833 5.5462e-06
3:115698071 C T 0.357128 -1.7260e-05
3:115698269 C T 0.753707 -1.4245e-06
3:115700983 T C 0.026651 -2.4281e-05
3:115703341 G A 0.070373 -5.8724e-06
3:115707434 G C 0.073362 4.2319e-05
3:115713320 C T 0.759987 -8.7030e-07
3:115727337 G A 0.156407 1.0128e-04
3:115730770 A G 0.068672 -4.5863e-06
3:115740719 G A 0.115844 -2.2818e-05
3:115740970 G T 0.370748 2.0774e-05
3:115746391 A G 0.067747 1.5116e-05
3:115749017 C T 0.080724 -3.7795e-05
3:115756586 C T 0.044078 3.5524e-05
3:115756854 G A 0.355353 1.7025e-05
3:115763954 T G 0.788859 9.4751e-07
3:115776219 C T 0.097034 -2.8628e-05
3:115778273 G A 0.024282 2.1305e-06
3:115792573 T C 0.140048 1.0255e-04
3:115792942 A C 0.049755 -1.2970e-06
3:115807587 C A 0.367281 -2.1407e-06
3:115815007 A C 0.050028 7.2875e-06
3:115815168 A G 0.046591 7.1709e-06
3:115819376 T C 0.124068 3.6182e-06
3:115830200 T C 0.395978 5.4185e-06
3:115837527 G A 0.073576 -9.2685e-06
3:115845348 A G 0.138649 -5.1777e-05
3:115849303 G A 0.078377 -3.6381e-05
3:115857314 C T 0.401963 3.3267e-06
3:115860917 T C 0.095953 2.7361e-06
3:115867020 A G 0.047094 -1.6375e-05
3:115868026 C T 0.123955 -3.2371e-05
3:115868361 G C 0.042504 2.1742e-05
3:115868558 C T 0.140817 -3.1964e-07
3:115869040 G A 0.034912 2.7917e-05
3:115880807 C T 0.182730 -4.7627e-05
3:115890151 A G 1.185460 1.0792e-05
3:115901315 T C 0.087475 -2.0677e-05
3:115905523 T C 0.085524 7.9882e-06
3:115908300 C T 0.085427 -2.9194e-06
3:115908434 G A 0.092646 5.5194e-07
3:115930356 T C 1.340783 2.1473e-05
3:115931023 T G 1.206120 2.1182e-05
3:115931792 T C 1.744758 4.2185e-05
3:115933926 T A 0.038119 -5.0136e-09
3:115945180 C A 0.039080 7.3672e-06
3:115954724 G A 0.097768 -2.9497e-06
3:115958186 A G 0.246037 -4.0969e-06
3:115959368 T C 0.024548 -1.2251e-06
3:115960595 T G 0.167881 1.4165e-05
3:115961742 C T 1.635328 7.7084e-07
3:115970838 T C 0.049356 -2.1759e-05
3:115972028 A G 0.858044 -4.0168e-05
3:115973065 G A 0.046938 3.4752e-05
3:115974374 T C 1.677621 -8.8293e-07
3:115978374 A G 0.063209 2.1065e-05
3:115985247 C G 0.035207 1.3917e-05
3:115994501 T G 0.227003 -3.0095e-05
3:116000001 G A 0.055104 1.7096e-05
3:116001616 C A 0.053322 1.9674e-05
3:116001766 T C 0.056348 -3.6228e-05
3:116004335 T C 0.071295 -1.7409e-05
3:116006196 A G 0.042491 2.2830e-05
3:116012565 C A 0.036973 4.2526e-05
3:116017020 G A 0.100689 -5.4112e-06
3:116023142 T C 0.077877 4.5810e-05
3:116027085 T C 0.047587 -2.9531e-05
3:116028980 T C 0.054611 -5.8886e-07
3:116037190 G A 0.345658 1.0136e-06
3:116048525 A G 0.378846 -1.5755e-04
3:116057779 A C 0.021754 1.8867e-07
3:116058822 C A 0.154346 -6.4133e-05
3:116068644 C T 0.044049 2.3979e-05
3:116072484 G A 0.080630 1.6503e-05
3:116073313 T G 0.030319 4.2383e-05
3:116085547 A G 0.051852 2.9790e-05
3:116085996 G A 0.065481 1.1350e-05
3:116093785 C A 0.072742 1.0745e-05
3:116099041 T C 0.187190 1.8248e-05
3:116115921 A G 0.230674 -4.5743e-05
3:116116398 G C 0.029735 9.5323e-06
3:116118632 A G 0.029816 -1.2826e-05
3:116120526 T C 0.076235 -1.0791e-05
3:116125225 T C 0.158030 -6.1933e-05
3:116126760 A G 0.024568 -2.8745e-06
3:116128046 T C 0.061891 1.6888e-05
3:116132387 C T 0.134153 1.5511e-05
3:116148516 T C 0.246939 -1.0568e-05
3:116160979 G C 0.410441 -8.0300e-05
3:116180805 C T 0.206915 -3.9353e-05
3:116186692 A G 0.140995 -2.0913e-05
3:116213264 A C 0.059123 -1.5845e-05
3:116215524 G A 0.265122 9.4447e-06
3:116229236 G A 1.136503 5.1850e-05
3:116229611 C T 0.193127 2.1614e-05
3:116230443 T C 0.070886 -1.3763e-05
3:116232755 G T 0.092061 2.6561e-05
3:116235182 A G 1.562089 -3.3565e-07
3:116246682 A G 0.330587 -6.0630e-07
3:116249454 C G 0.032027 5.1539e-05
3:116269454 G A 0.123919 3.0640e-05
3:116279879 C T 0.456214 -6.3298e-05
3:116288350 G A 0.049619 2.6912e-05
3:116302946 T C 0.044121 -3.2958e-05
3:116305258 A G 0.037262 6.5461e-06
3:116305947 G A 1.825839 1.0257e-05
3:116310705 T C 0.920179 -3.9414e-05
3:116314220 C T 0.035857 -5.3683e-06
3:116314815 C T 0.044172 3.6083e-05
3:116316479 G A 0.297749 2.3010e-05
3:116318316 T G 0.079902 2.3670e-05
3:116319532 G A 0.070318 -1.2351e-05
3:116320409 T G 0.409084 -2.6059e-05
3:116320588 G A 0.672155 1.3007e-05
3:116324882 C A 0.991924 3.3238e-05
3:116324967 T G 0.123228 8.2424e-05
3:116326934 A G 0.186969 -1.2517e-05
3:116337951 T G 0.403716 2.8097e-05
3:116340328 G A 0.060879 4.1370e-05
3:116340837 G C 0.072911 3.1224e-06
3:116342789 A G 0.267437 3.9452e-05
3:116347547 A G 0.036525 1.7452e-05
3:116350274 T C 0.108018 3.5800e-05
3:116352368 G A 0.801839 -7.9332e-06
3:116356010 A C 0.329532 -6.4134e-06
3:116356794 G A 0.147795 1.2842e-05
3:116365694 G A 0.329519 -9.1807e-06
3:116369968 G A 0.092353 -1.2278e-05
3:116370362 C A 0.231898 -2.1777e-05
3:116370465 T G 0.101617 2.5050e-05
3:116370545 G T 0.100101 8.3712e-06
3:116372104 G A 0.084593 1.4507e-06
3:116375371 G A 0.045075 -2.2648e-05
3:116386815 C A 0.089987 -5.2923e-06
3:116387362 C A 0.050327 -2.8567e-05
3:116389615 G T 0.083940 -3.9915e-07
3:116392747 C A 0.387948 -2.2478e-05
3:116395578 G T 1.385322 -1.0152e-05
3:116395779 T C 1.764772 -4.2743e-05
3:116405285 G C 0.093090 -3.0486e-06
3:116405708 A G 0.696872 4.3735e-06
3:116407207 G A 0.114425 -9.0458e-06
3:116415936 C T 0.023938 -2.7454e-05
3:116422778 C T 1.311570 1.0165e-06
3:116423498 G A 0.549976 -2.2019e-05
3:116425656 G A 1.863967 -3.4557e-05
3:116427106 A G 0.141674 2.8047e-06
3:116427251 G A 0.190614 -2.6521e-05
3:116429228 A G 0.034175 1.6477e-05
3:116430498 G A 0.047678 1.6355e-05
3:116435652 A C 0.403034 -1.4688e-05
3:116444640 A G 0.169607 -1.6300e-05
3:116448300 A G 0.377662 3.3570e-05
3:116452480 T C 0.365139 -1.8124e-04
3:116454617 C A 0.894063 5.7263e-06
3:116456092 A G 0.027405 -3.2120e-05
3:116456523 C T 0.462329 1.1687e-05
3:116456724 A C 0.066932 2.4694e-05
3:116461450 A G 0.388863 -7.0540e-05
3:116468231 T C 0.057026 1.0592e-05
3:116469540 T C 0.052105 2.2702e-05
3:116470835 T C 1.834625 -9.9176e-05
3:116475071 C T 1.278583 -5.6049e-06
3:116477174 T G 0.087576 4.3776e-05
3:116481051 T A 1.290781 -4.5886e-06
3:116485946 C T 0.322388 1.3998e-05
3:116489442 G T 0.971726 -1.5040e-05
3:116493006 T C 1.844291 -7.0105e-05
3:116493064 T G 0.143170 -5.6670e-05
3:116494890 T G 0.124666 -7.8973e-06
3:116501616 A G 0.314339 1.3614e-05
3:116502721 C T 0.716471 -1.2938e-05
3:116503826 C T 0.083999 5.8431e-06
3:116504993 T G 0.026583 -9.0360e-07
3:116509256 G T 0.718055 6.0135e-05
3:116509468 G A 0.054962 2.9844e-05
3:116509824 T C 1.294812 -7.2476e-06
3:116510192 G A 1.861205 7.0635e-06
3:116510250 A G 1.226744 -4.6232e-05
3:116512087 A G 0.119216 2.5621e-05
3:116514399 A C 0.070908 8.8894e-06
3:116516513 A G 0.428754 2.7125e-05
3:116537811 C A 0.062836 -1.1130e-05
3:116550649 A G 0.037298 1.1821e-05
3:116554435 T C 0.110881 -2.4801e-06
3:116554968 T G 0.072638 -3.5418e-06
3:116564876 T C 0.980038 -1.0724e-05
3:116567763 T C 0.870972 -4.8765e-06
3:116568984 G C 0.106716 2.2832e-05
3:116571682 A G 0.070331 4.2992e-05
3:116573679 T G 0.102166 -2.8755e-06
3:116574773 T C 1.811986 -9.7020e-06
3:116579215 T C 0.128918 -2.2549e-05
3:116581687 C T 0.586514 -6.5039e-06
3:116586254 C A 0.066978 -2.1865e-05
3:116586863 C T 0.368599 3.5257e-05
3:116596245 C T 0.046425 -4.0120e-06
3:116599851 C G 0.989169 -1.3405e-05
3:116616727 T C 0.031131 2.4301e-05
3:116616793 C T 1.460190 -2.1365e-05
3:116627531 C T 0.179413 2.9916e-06
3:116639456 T C 0.357924 1.7794e-05
3:116649403 G T 0.169581 9.7564e-07
3:116658655 A G 0.059717 -7.8160e-06
3:116659269 G A 0.059678 3.2203e-05
3:116666464 T C 0.462728 -4.1323e-06
3:116681235 T C 0.199284 -1.9666e-05
3:116684635 G A 0.549022 -1.1773e-05
3:116689240 T C 0.021023 5.3155e-06
3:116698728 G A 0.180890 6.2119e-07
3:116699512 G A 0.517196 -3.3760e-05
3:116707556 A C 0.574635 6.1317e-05
3:116708423 G A 0.615243 -5.0310e-06
3:116708435 G A 0.284049 -7.6886e-06
3:116708690 C T 0.094807 4.5775e-06
3:116710426 T A 0.066286 5.3737e-06
3:116710823 T C 0.045646 1.4733e-05
3:116712193 A G 1.091347 9.7454e-06
3:116714464 A G 0.054374 -1.6507e-06
3:116725415 G A 0.527437 -3.3693e-05
3:116728463 C T 0.119174 1.8668e-05
3:116742288 A G 0.044435 -3.1090e-06
3:116744077 T G 0.323972 2.3671e-06
3:116746725 T C 1.061262 2.9342e-05
3:116746922 T C 0.256144 2.0534e-05
3:116755664 T C 0.689189 -6.0422e-05
3:116760005 A C 0.064001 2.1890e-05
3:116775546 T G 0.060479 -3.9778e-06
3:116777735 T C 0.345924 3.1559e-05
3:116778565 A G 0.580471 -1.8427e-05
3:116783900 G A 0.295601 2.0270e-05
3:116786880 C T 0.060363 1.0520e-05
3:116788274 T C 1.131803 1.3748e-05
3:116790306 C T 0.221239 1.5107e-05
3:116794215 T C 0.157348 7.1395e-06
3:116799279 A G 0.060431 1.3820e-05
3:116799346 A G 0.280222 -4.5500e-05
3:116799957 G T 0.039771 1.3489e-05
3:116801792 A C 0.081006 -3.8722e-06
3:116802767 G T 1.609952 -1.6550e-06
3:116805968 G T 0.580445 1.2190e-05
3:116806314 T C 0.150668 8.0964e-06
3:116811193 A G 0.420399 4.8752e-05
3:116811470 G A 0.459784 -8.7385e-05
3:116811865 C T 1.544961 6.4465e-06
3:116816753 C T 0.064521 1.8113e-06
3:116820453 C T 0.074748 2.1177e-05
3:116822552 A G 0.072379 1.2725e-05
3:116830612 C T 0.805458 3.1384e-05
3:116831930 G C 0.132969 9.7463e-06
3:116832030 A G 0.512763 2.7295e-05
3:116833181 A G 0.217590 6.0427e-06
3:116838129 G A 0.627778 -8.1833e-06
3:116838453 A G 0.057500 5.0631e-05
3:116839004 A G 1.852412 -4.6448e-06
3:116839169 T C 0.040459 9.3344e-06
3:116839289 T C 1.509212 -8.6679e-05
3:116839606 G A 0.075943 1.5521e-05
3:116839847 T C 0.771166 -4.8467e-05
3:116839982 T C 0.386094 4.5704e-05
3:116840735 A G 0.044867 3.2689e-05
3:116844310 A T 0.081409 1.1992e-05
3:116845749 T C 0.585291 5.8352e-05
3:116846212 A G 0.247796 -4.3144e-05
3:116847592 G T 0.933954 4.4142e-05
3:116851872 A G 0.500896 -7.4287e-05
3:116852824 A C 0.035925 -1.3847e-05
3:116859684 A G 0.034506 2.6915e-05
3:116860472 A G 0.024597 -1.6839e-05
3:116862581 G A 0.033172 3.3941e-05
3:116875195 A G 1.674207 2.6222e-05
3:116875747 T C 0.197521 4.5036e-05
3:116876745 A C 0.154582 -1.0969e-05
3:116890198 T G 0.105460 2.0758e-05
3:116890872 G T 0.135919 -1.3605e-04
3:116894422 A G 0.627931 -6.8739e-05
3:116898295 C T 0.336582 6.7591e-05
3:116898327 G T 0.972800 1.3815e-05
3:116901111 A G 0.032458 -3.1175e-05
3:116903862 C A 0.234852 -2.8580e-05
3:116916600 C A 1.037678 3.7159e-06
3:116917796 C G 0.114565 -2.2659e-05
3:116918564 T C 0.042475 1.2174e-06
3:116924551 A C 0.050323 -2.4338e-06
3:116932741 C T 0.722758 6.3957e-05
3:116933279 G C 0.085008 -2.8562e-05
3:116945216 T C 0.352266 -3.8326e-05
3:116954069 T C 0.242259 1.0843e-05
3:116954468 T C 0.077751 -3.6204e-05
3:116959728 G A 0.033922 2.3631e-06
3:116965258 A G 0.035172 -5.2416e-06
3:116973534 T C 0.077049 -6.5550e-06
3:116973739 A G 0.173003 -6.0056e-06
3:116983727 C T 0.058029 6.5283e-05
3:116987296 C T 0.038612 -1.5693e-05
3:116989719 C T 0.268014 3.9028e-05
3:116992210 G A 0.033445 3.5297e-05
3:116995385 A G 0.040015 -6.0210e-06
3:116997435 C T 0.553605 -4.4700e-05
3:116998498 C T 0.057828 -8.9642e-06
3:117002180 G A 1.600332 -8.1136e-05
3:117011951 G A 0.079331 4.9104e-05
3:117019576 C T 0.077462 -1.8250e-05
3:117026564 A G 0.042410 5.0219e-06
3:117027874 T C 0.036866 4.2171e-05
3:117031963 C T 0.029787 5.5970e-06
3:117034318 A G 0.039709 2.0606e-05
3:117035832 C T 0.074709 -4.2879e-05
3:117043181 T C 0.226520 4.8407e-06
3:117044654 C T 0.521802 7.7459e-06
3:117045006 C T 1.704967 1.3101e-05
3:117045920 G A 0.094668 3.2997e-05
3:117053757 T C 1.780848 4.0703e-06
3:117056987 G A 0.097589 -2.5749e-05
3:117060916 T C 0.029333 6.5450e-06
3:117068655 T C 0.094957 3.9031e-06
3:117071154 A G 0.372468 -9.4072e-06
3:117074600 G A 0.472394 2.5866e-05
3:117084425 C T 1.931386 -1.2903e-05
3:117088326 G A 0.528398 6.2198e-06
3:117094380 T C 0.061875 -2.7342e-06
3:117094804 A G 0.209330 -7.3327e-06
3:117098476 C T 0.064316 -1.4455e-05
3:117101758 C T 0.042251 2.4947e-05
3:117102416 T C 0.780089 3.6421e-06
3:117108635 A G 0.032335 8.6093e-06
3:117113813 A G 1.879009 -2.8800e-05
3:117124269 T C 0.025954 1.5297e-05
3:117124575 T C 0.034633 7.5323e-05
3:117130026 G A 1.827660 1.0747e-05
3:117132295 T C 0.118385 2.1104e-05
3:117132877 T C 0.657046 6.3302e-06
3:117153076 A C 1.198898 -9.4857e-06
3:117155445 G A 0.313865 -3.3446e-05
3:117156240 A G 1.784136 -2.9462e-06
3:117156402 C T 0.034896 -1.5635e-05
3:117156432 C A 0.460352 -6.6603e-06
3:117158831 T C 0.103328 -5.0507e-06
3:117159867 T C 0.102799 1.7495e-04
3:117161012 C T 0.330685 5.0039e-05
3:117162481 G A 1.192104 -4.1050e-06
3:117166341 A G 0.050216 2.1676e-05
3:117166461 T C 0.038645 -7.2319e-06
3:117175634 C A 0.167819 8.1761e-06
3:117180055 C T 0.049048 8.6021e-06
3:117184041 C G 0.114597 4.9332e-05
3:117185712 T G 1.437466 1.2864e-05
3:117186518 A C 0.077462 5.2035e-05
3:117187396 A G 0.052144 -2.5009e-05
3:117189504 T C 0.034721 -5.2893e-06
3:117191355 G T 0.023474 2.2784e-05
3:117192806 T G 0.066987 1.6228e-05
3:117196270 C T 0.148347 -1.5643e-05
3:117196467 A G 0.125818 -1.4704e-05
3:117198185 G T 1.425012 -6.2131e-06
3:117200255 T C 0.229548 -2.4325e-05
3:117202899 G T 0.056520 -2.3306e-05
3:117207170 A C 0.061405 2.1452e-05
3:117210204 G A 0.043660 3.8838e-07
3:117217000 T G 0.133465 1.5560e-06
3:117226155 G A 0.081954 1.0947e-05
3:117236739 G A 0.073489 -6.7365e-06
3:117237317 C T 0.167413 -2.4334e-05
3:117237625 T C 1.761318 -2.2922e-05
3:117237717 C T 0.207126 -2.2294e-05
3:117237982 G T 0.347735 -1.9223e-05
3:117238112 C T 0.886156 4.1954e-05
3:117238369 C T 0.327838 -8.3300e-06
3:117239883 T C 1.214160 2.7157e-05
3:117261280 C A 0.026557 1.7573e-06
3:117262387 A G 0.738938 4.3148e-06
3:117269159 G A 0.022695 9.2669e-06
3:117279099 C T 1.043812 -5.5274e-06
3:117285394 T C 0.036240 -7.4374e-06
3:117286992 C T 0.043228 1.3799e-05
3:117291127 G A 0.037324 -4.8351e-07
3:117297878 T C 0.156452 3.3450e-05
3:117299017 T C 0.031540 -9.0029e-07
3:117307567 A G 0.856590 2.1796e-05
3:117308166 C T 0.064108 9.2172e-06
3:117313417 C T 0.156777 4.6457e-06
3:117321232 C T 0.308850 6.6298e-06
3:117321792 G A 1.275704 7.8581e-06
3:117323259 A C 0.031864 1.1655e-05
3:117323306 A G 0.147412 -1.9700e-06
3:117325769 C A 0.052793 1.6584e-05
3:117334882 T C 0.020585 2.2264e-05
3:117341562 C T 0.055530 -1.5763e-05
3:117341844 C T 0.936362 -1.3335e-05
3:117342970 C T 0.096865 -1.0225e-05
3:117346671 T C 0.254726 -6.4625e-06
3:117347043 C T 0.092094 2.7398e-05
3:117347582 T C 0.107596 1.7036e-05
3:117366881 G A 1.184340 -3.2572e-05
3:117373008 A G 0.269381 -6.5210e-06
3:117375276 G A 0.067922 3.5875e-05
3:117376407 T C 0.281400 3.8661e-05
3:117383588 C T 0.100020 7.1882e-06
3:117386403 T C 0.053030 -1.3803e-05
3:117390399 A G 0.076274 -6.9614e-06
3:117393399 T C 0.097849 -6.0987e-05
3:117404733 C T 1.321843 4.9504e-06
3:117413844 C T 1.655884 2.9128e-06
3:117417770 C T 0.062070 2.4311e-05
3:117421410 T G 0.045990 -3.7924e-07
3:117429566 T G 1.622345 2.0005e-05
3:117434799 A G 0.091983 -1.7879e-05
3:117439865 C T 0.064163 1.0887e-05
3:117444073 T C 0.047642 4.6075e-05
3:117444741 C A 0.099407 2.0260e-05
3:117446460 T C 1.406092 -1.2744e-06
3:117446602 T C 0.292783 -3.5763e-05
3:117461699 T G 0.022701 2.9393e-05
3:117472378 C T 0.040784 -9.8181e-06
3:117478123 A G 0.045666 -1.0224e-05
3:117481589 C T 0.083119 2.6852e-06
3:117483615 G A 0.034948 7.5602e-06
3:117484200 C T 0.054695 6.1594e-05
3:117487836 G A 0.391774 -2.5510e-05
3:117488811 T C 0.129781 7.4777e-06
3:117494643 C T 0.622024 5.9047e-06
3:117508499 C T 0.150272 -1.7694e-06
3:117513441 A G 0.030345 3.2848e-06
3:117516947 T C 0.066702 -6.2282e-06
3:117528026 A G 0.036376 6.5493e-06
3:117532231 T C 1.933402 2.5839e-06
3:117534125 C T 0.254849 -3.1685e-06
3:117534174 T C 0.089672 -5.4216e-06
3:117542954 C T 0.378963 -2.5220e-05
3:117546182 A G 0.067633 4.7400e-06
3:117549670 T G 0.027129 -1.6886e-06
3:117554497 G T 0.023461 1.7234e-06
3:117559102 G A 0.025259 -2.8636e-05
3:117559947 A G 0.084073 -3.5822e-05
3:117561803 T C 0.032014 1.5251e-05
3:117564422 T C 0.348105 1.3096e-05
3:117574822 C A 1.015223 2.0049e-05
3:117587987 T C 0.046100 -3.2805e-05
3:117593588 A C 0.527499 2.2513e-05
3:117600367 A G 0.143956 1.0606e-05
3:117605599 C T 0.555500 2.9688e-05
3:117606314 C T 0.034344 -7.3370e-06
3:117636802 C A 0.338669 -4.2039e-05
3:117646712 C G 0.088829 2.2383e-05
3:117683322 C T 0.062242 1.9382e-05
3:117684447 T C 0.075368 -2.0318e-05
3:117700277 G A 0.169182 1.8415e-06
3:117710096 G A 0.594337 2.5747e-05
3:117713049 C T 0.093967 -2.3407e-05
3:117731061 A C 0.334684 4.6519e-06
3:117731650 C A 0.053491 6.1750e-05
3:117734228 A G 0.064845 6.3769e-07
3:117745981 T C 0.067120 1.1531e-05
3:117774750 A C 0.437657 -2.3548e-05
3:117778488 T G 1.114730 -2.0774e-05
3:117794284 A G 0.063378 3.8389e-06
3:117796490 G A 1.120576 -1.9957e-05
3:117802166 C T 0.105006 1.6200e-05
3:117825623 G A 0.625480 -2.4279e-06
3:117825677 T C 0.171295 -1.6874e-05
3:117827029 C T 0.064345 -6.6999e-06
3:117836677 A G 0.036249 -5.7736e-06
3:117838369 G A 0.064803 -8.3184e-06
3:117848598 A G 0.038625 -3.6764e-06
3:117856929 T C 0.073502 1.8915e-05
3:117856950 T C 0.028232 1.4694e-05
3:117857062 C A 0.474115 6.2676e-05
3:117865235 C T 0.029946 1.8922e-05
3:117891483 A G 0.063690 -1.9581e-05
3:117904003 C T 1.334684 -3.7801e-05
3:117905780 C T 0.034776 4.8101e-06
3:117909752 C A 1.914508 -2.8341e-06
3:117912507 A G 0.657364 -3.3051e-05
3:117934877 G C 0.277882 -6.7278e-06
3:117935357 T C 0.030751 2.3177e-05
3:117938123 A G 0.097235 8.7733e-07
3:117946498 A G 0.252181 -3.9579e-07
3:117949958 C T 1.084807 -4.4044e-05
3:117953187 G A 0.052453 -2.1504e-05
3:117960408 A G 0.037512 -2.0753e-05
3:117968895 A G 0.046094 -2.8029e-05
3:117973124 G A 0.056955 5.0326e-05
3:117974148 G A 0.080656 2.0802e-05
3:117998840 T C 0.150447 -1.3188e-05
3:117998867 T C 0.036714 1.1874e-05
3:118000047 G A 1.902083 -1.3082e-05
3:118000477 G C 0.156816 2.6528e-06
3:118001228 G A 0.052462 -1.5309e-05
3:118005258 A G 0.038804 -2.5522e-07
3:118015581 C T 0.075926 -8.7613e-06
3:118022101 T C 0.042780 9.2642e-06
3:118031585 G A 0.505976 1.3716e-05
3:118044825 C T 0.209674 5.2745e-06
3:118045905 A G 0.171087 4.2991e-06
3:118061278 T G 0.070441 7.6977e-06
3:118066099 C T 0.983654 -3.1851e-05
3:118068499 A G 0.048548 3.6135e-06
3:118071348 C T 1.644008 -9.9232e-06
3:118072248 C A 0.035850 -9.4019e-06
3:118076837 T G 0.049531 3.0922e-07
3:118076976 T C 0.042046 -8.6629e-06
3:118095784 C T 0.582389 -4.8684e-05
3:118100473 G A 0.098923 -2.1908e-05
3:118111490 T C 0.088312 1.0684e-06
3:118124359 C T 0.036126 1.1483e-05
3:118131339 T C 0.676589 -2.2995e-05
3:118147502 G T 0.312378 -1.3547e-05
3:118151054 C T 0.033318 4.5462e-06
3:118162623 C T 0.293858 9.4706e-06
3:118189463 A G 0.159549 1.1597e-05
3:118193612 A G 0.362572 4.3017e-05
3:118198440 G A 1.663005 -4.4708e-07
3:118206529 T C 0.984689 -1.1443e-05
3:118206941 C T 0.395452 5.1482e-06
3:118211067 C T 0.195652 -1.8311e-05
3:118221414 A G 1.608940 -6.2643e-06
3:118233970 A C 0.675856 -3.6318e-06
3:118271900 T C 0.040949 -3.3456e-05
3:118273062 G A 1.297620 -1.5845e-05
3:118276497 C G 0.256200 1.3165e-05
3:118296832 C A 0.117944 1.7998e-05
3:118298826 C T 0.137029 1.8179e-05
3:118302037 C A 0.255382 2.5102e-06
3:118306667 C T 0.028472 -7.6631e-07
3:118308353 C T 0.034045 -6.5900e-06
3:118311171 T C 0.059863 2.5917e-05
3:118335646 G A 1.435093 1.1828e-05
3:118337935 C T 0.059025 -2.1691e-07
3:118349288 G A 0.033260 3.8089e-06
3:118349707 G T 0.173837 -2.7666e-06
3:118353599 A G 0.044400 -2.4955e-05
3:118360318 C T 0.367048 -5.3060e-06
3:118377374 T C 0.302862 -2.5217e-05
3:118382830 T C 0.020290 2.5039e-06
3:118382981 A G 0.679030 -7.3846e-06
3:118383539 A G 0.021387 1.5126e-05
3:118391245 C T 0.041680 2.6512e-06
3:118393659 G A 0.325874 9.2651e-06
3:118408200 G A 0.171503 1.7127e-05
3:118409396 G A 0.548470 7.4612e-06
3:118411793 T C 0.032001 -1.1063e-05
3:118415427 A G 0.153304 -4.0677e-06
3:118422518 T C 1.522068 7.3413e-06
3:118439084 C T 0.034166 -3.2860e-06
3:118448595 G A 0.064592 -1.4288e-05
3:118449801 A C 0.022257 -1.1779e-05
3:118455800 C A 0.058019 8.4805e-06
3:118457615 T C 0.370443 -8.1999e-06
3:118458499 T C 0.047473 9.0122e-06
3:118462894 C T 0.083557 7.5660e-06
3:118471811 C G 0.022880 -9.8307e-06
3:118477131 C T 0.061343 1.4446e-05
3:118479026 T C 1.842934 3.9703e-06
3:118490439 A C 0.159302 1.7970e-05
3:118497397 C T 0.323356 1.8688e-05
3:118502070 T C 0.713533 -6.2093e-07
3:118505999 A G 0.020965 -3.7092e-05
3:118507830 A G 0.201816 1.2493e-05
3:118512654 G A 0.061622 3.5172e-05
3:118514457 A C 0.151525 -7.8503e-06
3:118514829 C T 0.160724 1.7367e-05
3:118534250 T G 0.124757 2.2722e-05
3:118541333 C A 0.188647 -1.4041e-05
3:118551721 T C 0.493395 -5.0063e-06
3:118553233 G A 0.139191 -3.2828e-05
3:118556493 T G 1.521916 -1.4348e-05
3:118566553 T C 0.040527 -2.2316e-05
3:118578029 C T 1.690121 -2.5993e-05
3:118578917 T G 0.119420 5.3847e-06
3:118590563 T C 0.926313 6.7797e-06
3:118593975 A G 1.044695 1.1658e-05
3:118595370 T G 0.123539 -1.4680e-05
3:118600782 C T 0.788379 2.3759e-05
3:118600837 A C 0.029014 -2.6703e-05
3:118604385 T C 0.217009 4.4938e-05
3:118610886 T G 0.047873 -8.1127e-07
3:118619880 C G 0.066328 -1.4070e-06
3:118621500 T C 0.184045 -2.0843e-05
3:118621664 A C 0.300538 -1.6962e-05
3:118625643 G A 0.029031 -4.3530e-06
3:118626352 A C 0.082298 -9.9038e-06
3:118626654 C T 0.027901 -5.5422e-05
3:118626857 T C 0.115486 -2.7018e-05
3:118627876 C T 0.209378 9.9253e-06
3:118644584 T C 0.056675 8.8005e-05
3:118649060 T G 1.607313 2.4771e-05
3:118655746 T G 0.366658 2.9005e-05
3:118656400 T C 0.063414 1.6740e-05
3:118664092 C A 0.104925 -5.7356e-05
3:118672835 C T 0.196093 1.8679e-05
3:118676066 T C 0.175774 1.7011e-05
3:118676492 C T 1.612481 3.1982e-05
3:118717894 T C 0.060957 2.2888e-05
3:118735820 G A 0.524019 -1.7503e-05
3:118741718 A G 0.029884 -6.0286e-06
3:118743469 C T 1.523714 -9.6246e-06
3:118746221 C G 0.054108 1.2526e-05
3:118747001 C T 0.300456 4.7220e-06
3:118755319 T G 0.977302 -8.1485e-06
3:118779055 A C 0.666134 4.1793e-05
3:118780595 G A 0.220827 -1.2685e-05
3:118786845 G A 0.716925 2.8485e-05
3:118801854 A G 0.119550 7.5011e-06
3:118805552 T C 0.049911 -1.5068e-05
3:118807219 T A 0.551599 5.7091e-06
3:118809273 C A 0.029651 -8.1920e-06
3:118813357 G A 1.047545 1.8062e-06
3:118818656 T C 0.030037 -6.8560e-06
3:118822359 C T 0.123186 6.8939e-05
3:118823141 A C 0.557526 6.9904e-06
3:118842620 A G 0.143079 -2.3450e-05
3:118864395 A G 0.489227 -4.1607e-06
3:118865801 T C 0.558863 4.3166e-06
3:118866376 T C 0.610111 3.9296e-05
3:118867047 G C 0.926949 -2.0462e-05
3:118868757 A G 0.034308 -2.9054e-05
3:118870356 G T 0.535347 6.9406e-05
3:118878789 T C 0.348628 4.0202e-06
3:118883265 G A 1.897403 1.7355e-05
3:118891648 T C 0.109362 -8.2650e-05
3:118891680 T C 0.259569 7.5732e-06
3:118894700 A C 0.531196 -4.0052e-05
3:118895184 G T 0.368135 -3.2556e-05
3:118897239 A G 1.471378 3.9791e-05
3:118901832 T C 0.427962 -3.6211e-05
3:118902070 A C 0.021702 -3.7410e-05
3:118902844 T C 1.539271 -3.2445e-05
3:118902981 T C 0.063722 1.2777e-05
3:118904281 G A 0.527392 -3.8723e-05
3:118906616 T C 0.092629 2.8107e-05
3:118907633 T C 0.058467 -4.1400e-05
3:118908334 A G 0.185200 -1.9098e-06
3:118915327 T C 0.590860 -4.1393e-05
3:118917422 A G 0.155391 1.1083e-06
3:118926632 A G 0.033231 -8.6908e-06
3:118938621 G A 0.269290 1.6896e-05
3:118945796 C G 0.501159 3.4060e-06
3:118948716 A G 0.594895 -4.3645e-05
3:118949347 T C 0.099657 1.1566e-05
3:118950288 G A 0.347540 2.6528e-06
3:118952928 C T 0.206379 -4.5819e-06
3:118953569 A G 1.248922 4.1140e-05
3:118959210 T C 0.400288 -1.2796e-05
3:118971488 T C 0.052842 -3.9005e-05
3:118975660 G A 0.033643 -4.2429e-06
3:118976470 T C 0.153339 -1.9812e-05
3:118985011 T C 0.435090 -6.7012e-06
3:118995654 A G 0.054848 -4.5465e-05
3:118999310 G A 0.161220 -3.6838e-06
3:119019136 C G 0.332249 -2.2306e-06
3:119021734 G A 0.049119 1.7144e-05
3:119022132 A G 0.031514 -2.3634e-05
3:119030429 T C 0.071587 5.3408e-07
3:119032360 G C 0.815280 3.1824e-05
3:119043199 A C 0.169432 9.2302e-06
3:119047893 C T 0.052618 2.2364e-06
3:119056342 G A 0.237504 -3.7356e-06
3:119062265 G A 0.032251 2.1114e-05
3:119064356 G A 0.200702 -5.5087e-06
3:119065448 T G 0.584067 -2.3908e-05
3:119076489 T C 0.084307 -1.9021e-05
3:119079700 C G 0.085820 -2.5562e-05
3:119094214 C T 0.955623 -2.6432e-05
3:119094955 A C 0.234891 3.4097e-05
3:119095427 T C 1.035516 -1.0328e-05
3:119096368 C T 0.057935 -1.2320e-05
3:119099598 G A 1.496011 -9.8526e-05
3:119100216 C T 0.445123 4.4747e-06
3:119101039 A T 0.198109 -2.7527e-05
3:119101132 G A 0.036892 2.5505e-05
3:119102458 A G 0.870569 -5.4735e-05
3:119102496 C T 0.075014 -4.6632e-06
3:119104108 A G 0.245014 5.2937e-06
3:119104981 G A 0.210719 -3.8003e-05
3:119107277 T C 0.367496 1.2321e-05
3:119110700 C A 0.308133 4.5805e-05
3:119113018 C T 0.181185 -6.3156e-05
3:119113344 A G 0.201296 -2.1607e-05
3:119118796 G T 0.810911 1.2354e-05
3:119122933 G A 0.255726 -1.2292e-05
3:119128961 A C 0.032773 3.8318e-05
3:119129662 T C 0.030167 7.0414e-06
3:119139079 T C 1.601948 -3.2430e-05
3:119146453 C A 0.033968 -1.2334e-06
3:119150836 T C 0.328945 -5.5433e-06
3:119157979 T C 1.471106 -3.3605e-06
3:119176842 A C 0.032001 -1.3683e-06
3:119196781 A G 1.051131 1.7726e-05
3:119205217 G T 0.129414 -3.5405e-05
3:119219573 G A 0.042121 -1.7019e-05
3:119219934 A G 0.380638 5.0458e-06
3:119224587 A G 0.563057 -3.3232e-06
3:119225795 T C 1.612624 -4.5334e-05
3:119227247 A G 0.381894 3.4019e-05
3:119236104 A G 0.041735 -1.2127e-05
3:119245525 C G 0.063446 1.6492e-05
3:119246827 C T 1.753113 -6.4071e-05
3:119252826 T C 0.075517 1.0391e-05
3:119256020 A G 0.024967 1.5521e-05
3:119256056 C T 0.037785 2.2200e-05
3:119259986 G A 0.057399 -8.3336e-06
3:119260866 C T 0.359647 1.0604e-05
3:119262136 T C 0.294260 -2.9221e-05
3:119264382 T C 0.500798 2.2255e-05
3:119264854 T G 0.322336 -3.7057e-05
3:119268408 A G 0.024525 2.3423e-05
3:119268832 G T 0.332291 -1.5017e-05
3:119272883 A G 0.919380 4.6447e-06
3:119275339 A G 0.107103 -8.4201e-06
3:119277912 T C 0.389126 1.4251e-05
3:119288414 C A 0.212582 6.6005e-06
3:119288872 G A 0.801187 2.7883e-05
3:119295247 A G 0.024126 3.6533e-05
3:119297429 T C 0.036006 -9.4618e-06
3:119298580 G T 0.086407 1.6736e-05
3:119299183 T C 0.068221 1.8457e-05
3:119299648 A G 0.037476 -8.1160e-06
3:119301139 T C 0.115639 -4.4267e-07
3:119305075 A G 0.254375 7.1543e-06
3:119315456 A G 0.087280 -2.6365e-05
3:119318442 G A 0.215224 -4.7038e-06
3:119319888 C T 0.289476 7.5575e-07
3:119327670 A G 0.054877 8.0967e-07
3:119334330 T G 0.050615 1.4355e-05
3:119337598 T C 0.025791 -6.9485e-06
3:119338287 T C 0.077410 -1.9587e-06
3:119339794 G A 0.981051 -1.5139e-05
3:119347611 A C 0.033260 2.2487e-05
3:119348130 C G 0.353006 -3.3143e-05
3:119355838 A G 0.032640 -1.2794e-05
3:119358961 T C 0.024006 -2.5048e-05
3:119360867 C T 0.449362 -1.1392e-05
3:119361062 T C 0.037165 -1.2746e-06
3:119361412 C T 0.068766 3.1430e-06
3:119371252 T C 0.190523 -3.9154e-05
3:119373273 A G 0.079445 3.5401e-05
3:119378337 C T 0.950829 -6.3070e-05
3:119378977 A G 0.379729 -1.5848e-05
3:119379186 T C 0.905332 -6.9998e-05
3:119389468 T C 0.046100 6.8184e-06
3:119390418 C T 0.803001 5.7895e-05
3:119396671 G C 0.075014 2.9830e-05
3:119401641 G A 0.023188 2.1086e-05
3:119413126 C T 0.714465 -4.5785e-05
3:119421776 G C 0.020828 -2.4040e-05
3:119421963 T C 0.248887 -1.3650e-06
3:119425422 T C 0.143676 -3.0851e-05
3:119426307 C T 1.457418 -1.1181e-06
3:119428734 T C 0.038791 -4.9895e-06
3:119430289 T C 0.254171 3.5506e-06
3:119440690 G C 1.321957 8.4127e-05
3:119445021 A G 0.029787 -1.8553e-05
3:119446505 A G 0.140823 -2.6507e-05
3:119447650 C G 0.169880 8.2675e-06
3:119460014 G T 0.035938 -4.0268e-05
3:119468465 A G 0.064173 2.8232e-05
3:119469439 T C 0.884072 2.2863e-04
3:119485949 T A 0.417845 -1.8601e-05
3:119494106 A G 0.207587 6.3659e-05
3:119494705 G A 0.068831 -5.1400e-05
3:119499507 C T 1.215042 5.5319e-05
3:119500035 T C 0.758192 -4.2941e-05
3:119502779 A G 0.086323 -2.2436e-05
3:119502793 C T 0.024509 1.1830e-05
3:119506462 C T 1.627613 4.6726e-05
3:119508068 G C 1.955123 -4.0026e-05
3:119511337 G T 0.022305 -1.2733e-05
3:119519521 A G 0.027661 2.0280e-05
3:119520047 A G 0.051956 2.1621e-05
3:119520125 C T 1.237971 5.3651e-05
3:119523872 C T 1.829510 -3.9247e-05
3:119526203 A G 0.056604 -5.0957e-06
3:119526349 A G 1.356765 -6.9507e-06
3:119526372 A G 1.358362 -5.6085e-06
3:119526906 T C 0.145209 6.6695e-06
3:119533733 A G 1.241532 5.7201e-06
3:119534153 T C 0.336774 -4.2483e-05
3:119536718 T C 0.252733 5.6529e-06
3:119560606 C T 1.238133 1.1445e-05
3:119591320 G T 0.027310 1.6756e-05
3:119595645 G T 0.063225 -1.4643e-05
3:119601796 T C 0.051258 -4.1961e-05
3:119649900 A C 0.260396 -3.5322e-07
3:119651149 C T 0.060262 -1.2538e-05
3:119658926 G T 0.034266 5.7638e-06
3:119662535 T C 0.072100 -7.5289e-06
3:119663780 A G 0.086089 -5.4189e-06
3:119675051 T C 0.645150 5.0928e-07
3:119684527 C T 0.060398 3.4184e-05
3:119684827 T C 0.337546 -3.1717e-05
3:119691611 T G 0.740889 -8.6069e-06
3:119738291 T C 0.047652 1.4233e-05
3:119741778 A C 0.036288 6.9169e-06
3:119764367 G C 0.058857 2.6843e-05
3:119767072 G A 0.042115 2.0820e-05
3:119770263 T C 0.057607 4.2911e-05
3:119776758 G C 0.026551 6.5022e-05
3:119786717 T C 1.957386 -2.3002e-06
3:119811184 C A 0.042290 1.0196e-05
3:119817673 T A 0.191536 -2.8858e-05
3:119817760 C T 0.027658 -6.1591e-06
3:119818075 G A 0.032767 3.6934e-05
3:119821242 C T 0.270786 -4.3473e-06
3:119824037 A G 0.173879 1.3995e-06
3:119827794 C A 0.041277 -1.7309e-06
3:119829243 A G 1.357145 1.8744e-06
3:119832913 G A 0.722703 -1.0157e-05
3:119839254 G T 0.097589 2.3179e-05
3:119840965 A G 0.104100 -1.1284e-05
3:119848086 G A 0.080987 6.6256e-06
3:119854093 G C 0.341136 -5.8475e-05
3:119861272 A G 0.095554 -7.5662e-06
3:119862961 A G 0.087845 2.9894e-06
3:119870828 A G 0.116106 -1.6511e-05
3:119883040 C T 0.049603 8.8780e-07
3:119884101 T C 0.312128 -8.2820e-05
3:119884791 T C 0.087355 -8.9411e-06
3:119888483 C G 0.066098 -8.9831e-06
3:119895964 G A 0.666907 2.9088e-05
3:119904413 T C 0.100585 -4.1989e-06
3:119906510 A C 1.838283 -2.7201e-05
3:119909161 C A 0.072875 3.9658e-05
3:119921352 A G 0.144108 -1.6311e-06
3:119925550 T C 0.142070 6.6763e-05
3:119928066 A G 0.031637 5.7798e-05
3:119929051 T G 1.508832 3.9841e-05
3:119929768 C T 0.029271 6.0217e-06
3:119943453 C A 1.738750 1.1794e-05
3:119945614 G T 0.695331 -6.6628e-06
3:119947503 A G 0.203702 -4.6927e-05
3:119962285 G C 0.029407 1.3649e-05
3:119968325 G A 0.020601 -7.2367e-06
3:119969796 T G 0.125948 2.3332e-06
3:119980156 A G 0.038022 -8.6248e-06
3:119981494 C T 1.842438 -1.8696e-05
3:119981798 C T 1.737964 1.1099e-05
3:119984085 A G 0.103837 -3.8050e-05
3:119989549 C T 0.076527 1.3168e-06
3:119995978 G A 0.084742 -2.4009e-06
3:119999481 C A 0.124484 -8.6555e-07
3:120000196 C T 0.848407 4.6712e-05
3:120005807 A G 0.172707 -9.2356e-06
3:120007751 A C 0.038593 -1.2601e-05
3:120017480 A G 1.298311 2.2375e-05
3:120032807 A G 0.072992 -4.6933e-05
3:120043836 T C 0.193824 -7.5733e-06
3:120064669 T C 0.217308 -1.6942e-05
3:120067411 T C 0.058879 -4.3151e-05
3:120083994 T G 0.101017 1.2028e-05
3:120086290 A G 0.214802 -1.7420e-05
3:120086525 A C 0.117742 2.7563e-05
3:120097926 T C 0.719655 4.3182e-05
3:120102463 A G 0.028330 -5.4217e-06
3:120104672 A C 1.365678 9.9701e-06
3:120108082 G C 0.030946 -6.5610e-06
3:120110028 G A 0.052388 -5.7376e-07
3:120117397 T C 0.045750 1.2161e-05
3:120121656 A G 0.020741 -3.4445e-05
3:120127921 G A 0.064491 8.3761e-06
3:120129263 A C 0.125760 3.3929e-05
3:120136417 T C 1.444905 1.7132e-05
3:120137465 G A 0.706305 4.7462e-05
3:120143222 G T 0.072187 -5.7053e-05
3:120143389 G A 0.025106 -1.8681e-05
3:120146034 C G 0.150762 6.5799e-05
3:120149572 C T 0.879122 -3.5378e-05
3:120151248 T C 0.044740 -2.4536e-05
3:120153308 T C 0.040592 -1.2156e-05
3:120155043 A G 0.345405 5.3363e-05
3:120155592 A G 0.136623 1.1479e-05
3:120157424 G A 0.052978 -3.9850e-05
3:120158371 T C 1.461871 -4.0625e-05
3:120161005 G A 0.022224 -4.9644e-05
3:120171917 C T 0.040008 2.3148e-05
3:120179191 T C 0.381488 8.7425e-06
3:120180702 C A 0.071684 1.8967e-05
3:120200667 G A 0.187287 2.7521e-05
3:120210625 T C 0.064413 -1.4356e-05
3:120222418 G T 0.383371 1.7893e-05
3:120223477 G A 0.104707 -3.1126e-05
3:120235277 G T 0.351244 -2.9596e-06
3:120236329 T C 0.330779 2.0095e-05
3:120236752 T C 0.083973 -5.0143e-05
3:120237730 C T 0.247491 4.4272e-06
3:120246169 C G 0.065449 3.8335e-05
3:120263220 G A 0.135049 1.5569e-05
3:120265629 G C 0.061395 2.9310e-06
3:120269643 C T 0.918854 2.1046e-05
3:120280374 C T 0.138194 -3.5525e-05
3:120288107 G T 0.075800 -4.3101e-05
3:120316501 C A 0.239656 2.2353e-05
3:120317469 G A 0.372611 -6.7590e-06
3:120317878 T G 0.027771 -1.9201e-05
3:120330755 G T 0.045295 -1.6768e-06
3:120351791 T C 0.419990 2.8380e-05
3:120353541 C G 1.550106 -5.5304e-06
3:120355369 T C 0.179127 -2.9890e-07
3:120360418 C T 0.116149 -2.3582e-05
3:120362861 G A 0.196402 -1.0187e-04
3:120365010 A G 0.208363 1.0769e-05
3:120367513 C T 0.047785 1.1137e-05
3:120367819 T C 0.623192 1.5867e-05
3:120374608 C T 0.429618 2.1277e-05
3:120382486 G A 0.164093 -4.9542e-07
3:120383991 C T 0.037791 1.3220e-06
3:120384618 A G 0.785230 4.1986e-05
3:120389316 A T 1.489204 2.2556e-05
3:120391944 C T 0.430987 -3.5327e-06
3:120392326 T C 0.325332 -6.4938e-06
3:120398370 C T 0.758514 -1.1286e-05
3:120402581 T G 0.380089 1.9414e-05
3:120404251 T C 1.412642 -6.3102e-06
3:120428054 C A 0.044555 2.8221e-05
3:120447930 T C 0.055510 3.3268e-06
3:120457838 T C 0.545253 2.0535e-05
3:120459791 C T 0.027947 1.7186e-06
3:120460084 T C 0.049934 -8.3988e-06
3:120461522 C T 0.027998 -3.0405e-05
3:120482991 T C 0.066117 -1.2156e-05
3:120483237 C T 0.664135 -1.5263e-05
3:120487487 A G 0.057042 9.6910e-06
3:120491057 G T 0.102078 -1.1708e-05
3:120491526 G C 0.041219 -2.1055e-05
3:120495353 T C 0.024568 6.9700e-05
3:120500093 T C 0.084992 3.2025e-06
3:120507751 C T 0.243404 2.8287e-05
3:120510346 G A 0.040433 3.6111e-05
3:120511574 G T 1.341727 1.7023e-05
3:120518519 A G 0.060210 -2.3355e-05
3:120519982 A C 0.811164 -9.3194e-06
3:120533368 C T 0.769504 3.1075e-05
3:120533948 T C 0.428504 -3.3468e-05
3:120534887 A G 0.090263 5.7037e-05
3:120549141 A G 0.354460 1.4350e-05
3:120549514 C A 0.042842 -1.7061e-05
3:120552183 G A 1.412944 3.9231e-06
3:120555690 C T 0.462144 1.2351e-05
3:120557868 T C 0.040209 -4.0217e-05
3:120558584 C T 0.053514 -3.1183e-06
3:120573295 T C 0.971242 -1.0742e-05
3:120574135 C T 0.423837 -1.0291e-05
3:120577998 T C 0.106437 7.8899e-06
3:120591911 G A 0.927157 1.7838e-05
3:120598134 A G 0.042537 -6.9142e-06
3:120598646 T C 0.066780 -8.8496e-06
3:120604116 A G 0.049398 -6.0242e-07
3:120633847 T C 0.123036 2.8840e-05
3:120650088 A G 0.053533 1.9507e-05
3:120658659 T C 0.234394 3.1599e-05
3:120664484 C T 0.973209 1.9450e-05
3:120708493 C G 1.962098 -6.2846e-06
3:120711618 T C 0.038888 1.1844e-05
3:120712771 T C 0.027557 2.4469e-05
3:120716750 C A 1.671042 -1.6986e-06
3:120728050 C T 0.062544 1.3107e-05
3:120729258 G A 0.781738 7.2231e-06
3:120737161 G C 0.181520 -3.4604e-05
3:120743126 A G 0.285915 -3.3257e-05
3:120774312 A G 0.095739 2.8125e-05
3:120798010 A G 0.025191 -2.9093e-07
3:120821406 T G 0.957700 3.2850e-05
3:120831639 C T 0.114857 2.6096e-05
3:120833403 T C 0.495229 3.0886e-05
3:120856531 C T 0.124315 -7.3286e-06
3:120857508 A G 0.031166 4.0263e-06
3:120942130 A G 0.039709 -1.3322e-06
3:120949344 A G 0.042472 -1.1392e-05
3:120949852 A T 0.057591 -2.1567e-05
3:120961790 T C 0.046328 6.3852e-06
3:120976051 G C 0.397610 -2.2783e-05
3:120980875 A C 0.218869 -4.5088e-06
3:120989791 T A 0.028599 3.6489e-05
3:121000008 T C 0.065923 -1.1624e-06
3:121005894 T G 0.067468 -1.3269e-05
3:121006015 C T 1.218428 -8.0031e-06
3:121007157 T G 0.025421 -6.7103e-06
3:121048173 T C 0.031329 9.3157e-06
3:121058086 C T 0.039933 -1.7521e-05
3:121100283 A G 0.209421 3.3049e-05
3:121121149 T C 0.022945 -2.8401e-06
3:121123223 A G 0.129869 -1.0754e-05
3:121124369 T C 0.067400 -3.9139e-05
3:121141718 C T 1.522857 -4.9458e-05
3:121149009 T C 0.236361 1.7471e-05
3:121149814 T G 0.061145 2.8016e-06
3:121149890 C T 0.367132 -2.7312e-05
3:121151784 A G 0.035191 3.4614e-05
3:121154974 C T 1.391697 -2.7710e-05
3:121155122 T C 0.042858 8.6384e-06
3:121155198 T C 1.285246 -6.3869e-05
3:121155725 A G 0.039492 1.3594e-05
3:121168344 A G 0.106223 -3.9460e-07
3:121181823 A C 1.284620 -6.9721e-05
3:121187527 G A 0.106421 4.8650e-05
3:121192467 C T 0.292637 -3.1045e-05
3:121203242 G A 0.083216 -1.2650e-06
3:121207637 T G 0.048321 -1.6624e-05
3:121227392 T C 1.522419 -4.6784e-05
3:121228960 A G 0.129495 -1.7602e-05
3:121234649 T G 0.677394 -3.1150e-05
3:121243636 G A 0.092009 2.4584e-05
3:121246685 C T 0.320642 4.7413e-06
3:121251067 C T 0.063044 1.6941e-05
3:121278783 C T 0.474306 2.0210e-06
3:121288896 G A 0.275431 1.6056e-05
3:121299313 G A 0.086975 -3.1491e-05
3:121304242 A G 0.037827 -4.4333e-05
3:121304933 A G 0.549924 3.8967e-06
3:121313512 A G 0.764200 2.8036e-05
3:121319449 A G 0.035360 8.5189e-06
3:121323008 G C 1.771026 7.4598e-06
3:121325420 T C 0.381466 -2.2479e-05
3:121331021 C T 1.958804 -6.8604e-06
3:121332245 A G 0.992739 2.4450e-05
3:121335146 G A 1.257164 -6.9466e-05
3:121339020 G A 0.569620 6.8812e-06
3:121340536 C T 0.484715 -7.7290e-05
3:121340955 A G 0.032698 -1.6561e-05
3:121345562 T C 0.025853 2.4486e-05
3:121347828 A G 0.038291 -3.0143e-07
3:121351257 T C 0.133997 3.2036e-06
3:121357621 C T 0.049879 8.8503e-06
3:121406253 C T 1.523156 6.4399e-05
3:121412702 A G 0.030738 -3.2753e-06
3:121413637 A G 0.160302 -8.7054e-06
3:121414061 T C 0.446723 -4.6711e-06
3:121415370 C T 0.035019 -1.1731e-06
3:121415610 A G 0.605210 3.3229e-05
3:121415714 G C 0.025415 -1.4558e-05
3:121415720 C T 0.448268 -3.5977e-07
3:121416623 C G 0.438875 -5.0420e-06
3:121416813 A G 0.035944 3.5341e-06
3:121419100 A T 0.434713 -3.2036e-06
3:121442759 C A 0.112147 1.3294e-05
3:121446900 A G 0.111455 -2.0022e-05
3:121449011 C T 0.205091 -1.1115e-05
3:121452632 G A 0.071184 -2.3833e-05
3:121459589 A G 0.176764 -2.0684e-05
3:121460803 A C 0.204507 -1.2848e-05
3:121463805 A G 0.044604 1.8291e-05
3:121465220 G A 0.267355 4.2631e-05
3:121480500 C T 0.037041 -6.6520e-05
3:121492599 C T 0.306932 1.8722e-05
3:121500697 A G 0.022159 -3.1684e-06
3:121500699 T C 0.476906 -8.2535e-05
3:121522867 T C 0.031494 -1.6001e-05
3:121541341 C T 1.278975 -3.0565e-05
3:121541532 C A 0.063982 1.1536e-05
3:121559769 T C 0.106009 6.7174e-06
3:121561500 G T 1.564189 1.1291e-05
3:121566282 C T 0.593399 1.7750e-05
3:121568595 T C 0.209018 1.2322e-05
3:121569488 T C 0.101435 -1.5291e-05
3:121576421 A G 0.032341 2.9433e-05
3:121607909 A G 1.356184 2.6566e-05
3:121617739 G A 0.052664 2.3995e-05
3:121631675 A G 0.094103 4.5363e-05
3:121648168 A G 0.959632 3.7360e-05
3:121660664 C A 0.505995 -3.6148e-05
3:121663245 T G 0.054958 2.4050e-05
3:121665702 T G 1.562495 2.9250e-05
3:121669003 A G 0.066478 1.3735e-05
3:121675764 T C 0.049921 8.2853e-06
3:121686718 G C 0.071850 -5.0846e-05
3:121688635 T C 0.102727 3.4722e-05
3:121713506 T C 0.033643 3.9667e-06
3:121713784 T C 0.050554 -6.1979e-07
3:121722207 T C 0.065095 -8.6045e-06
3:121725335 T C 0.203857 2.9606e-05
3:121726607 T C 0.024814 2.4270e-06
3:121729899 G A 1.277492 -6.0919e-05
3:121740065 C A 0.504687 -1.9271e-05
3:121744849 C A 0.566851 9.9373e-07
3:121747645 G A 0.376941 -3.8129e-05
3:121767098 C T 0.124870 -6.8366e-06
3:121770539 T G 0.984978 1.6509e-05
3:121784607 A G 0.284860 3.1807e-05
3:121786069 A G 0.191354 -2.5667e-05
3:121788697 T C 0.035613 -5.3048e-05
3:121793187 A C 0.662804 7.1180e-06
3:121796768 A G 0.170545 -2.8498e-06
3:121799554 G A 1.789171 6.8865e-06
3:121802294 G A 0.052586 -3.7247e-06
3:121816301 T C 0.029384 1.7388e-05
3:121823375 A T 0.870427 7.7781e-06
3:121824225 A G 0.067938 1.1761e-05
3:121825197 A G 1.858459 -5.3836e-06
3:121825682 T C 0.061664 5.6656e-06
3:121827724 T C 1.859274 -1.2377e-06
3:121830755 C T 0.092302 -1.3499e-05
3:121835851 G A 0.025707 -1.2481e-05
3:121838319 A G 0.547198 -1.4113e-05
3:121839200 C T 0.054851 -1.8336e-05
3:121839641 C G 0.296873 -1.3416e-05
3:121840031 A C 0.038005 2.5433e-06
3:121843127 G T 1.159071 -2.9580e-05
3:121845913 C T 0.104103 8.5272e-06
3:121852002 G C 0.024074 -2.4007e-05
3:121865059 T C 1.519313 -1.4648e-05
3:121869044 C A 0.250140 -1.3490e-04
3:121873433 T C 0.820658 1.2148e-05
3:121899691 A G 0.048931 -1.7467e-05
3:121903842 A C 0.494024 4.8261e-05
3:121904211 T G 0.307646 1.2125e-05
3:121910706 G A 0.816997 -1.1593e-05
3:121913115 C T 0.102558 9.5474e-06
3:121922222 G C 0.448716 5.6099e-07
3:121933505 G A 1.498283 -3.1008e-05
3:121934795 A G 0.069834 5.7909e-06
3:121936370 G A 0.527765 -1.2255e-06
3:121940661 A G 0.052647 1.5743e-05
3:121950136 T C 0.353334 6.3198e-06
3:121956538 G A 0.024331 -1.4929e-05
3:121963285 C T 1.381284 -2.5865e-05
3:121966952 T C 0.492622 3.0750e-05
3:121968666 T C 0.037742 -1.1786e-05
3:121968879 A G 0.022120 8.9729e-05
3:121983674 G A 0.046841 1.4624e-05
3:121984020 T C 0.052407 3.9310e-05
3:121992717 T A 0.028625 2.9728e-06
3:121997996 A G 0.071502 -2.7667e-05
3:122003757 T G 0.257637 -1.7933e-06
3:122003832 C G 1.922233 1.6551e-05
3:122005236 C T 1.335641 1.4155e-05
3:122010554 C A 0.304689 1.2611e-05
3:122011154 T C 0.703017 2.5146e-06
3:122011351 A G 0.629041 1.4201e-05
3:122014596 G A 0.077838 -1.4480e-05
3:122016281 C T 1.437664 9.4039e-06
3:122026471 G T 0.162950 -4.3950e-06
3:122031287 T C 0.093305 -4.5583e-05
3:122040880 T C 0.050882 3.0455e-05
3:122044382 T C 0.035925 -9.9494e-06
3:122051183 C T 0.286616 -1.1076e-05
3:122051473 A G 0.075394 -2.1906e-05
3:122053567 A G 0.303923 4.5348e-06
3:122060404 T C 0.256238 4.3922e-07
3:122066887 G A 0.112448 1.5481e-06
3:122072879 G A 1.154667 -1.2269e-05
3:122074276 A G 0.097258 1.6323e-05
3:122080193 T C 0.036772 3.7784e-06
3:122102710 C T 0.275243 1.0861e-05
3:122103120 A G 0.030251 1.9767e-05
3:122103141 T C 0.049181 -3.7550e-06
3:122108459 G A 0.054072 4.9232e-05
3:122125052 A G 0.857924 -7.5379e-06
3:122127822 C T 0.815332 -6.4957e-07
3:122127926 G A 0.407913 -6.1374e-06
3:122128394 A G 1.164271 3.7938e-05
3:122131777 G C 0.813965 -1.1543e-05
3:122134889 A T 1.168364 -9.6073e-06
3:122142664 A G 0.188485 -3.6381e-06
3:122145470 A C 0.281923 -2.0071e-05
3:122177260 T C 0.073648 -9.3536e-06
3:122178602 C T 0.855937 -2.8411e-06
3:122178603 A G 0.036136 2.8029e-05
3:122198021 A G 0.045403 -2.9196e-06
3:122209664 G C 0.042507 2.7581e-06
3:122230127 G T 0.411918 -2.6841e-06
3:122230869 G A 0.533312 -6.8664e-07
3:122233647 T C 0.206107 -1.0273e-05
3:122236297 C A 0.026045 -2.3289e-05
3:122237606 G A 0.265807 -2.9087e-06
3:122247075 C G 0.074063 -2.2957e-05
3:122251838 A C 0.323336 -5.8711e-06
3:122258131 G A 0.071324 -3.4812e-05
3:122259606 C T 1.136604 -2.6561e-05
3:122259640 C T 0.277288 -2.8176e-05
3:122270446 T G 0.031997 -3.5052e-05
3:122275425 C T 0.091996 -1.9504e-05
3:122277034 G A 1.188832 -1.5385e-05
3:122277268 A G 0.202540 -1.9635e-05
3:122277539 C T 0.029018 1.0807e-05
3:122283812 C T 0.034925 -1.3614e-05
3:122288210 A G 1.148578 -3.9979e-05
3:122288314 G A 0.034273 -1.2864e-05
3:122289844 T C 0.465588 -4.4616e-05
3:122290579 T C 0.586784 -3.2341e-05
3:122295235 C T 0.494768 -6.8574e-06
3:122296834 G A 0.930195 5.5206e-06
3:122298397 T C 0.217529 4.0148e-05
3:122311523 T C 0.046474 -8.6385e-06
3:122314374 G T 1.591461 -4.6840e-05
3:122315678 G A 1.960469 7.0454e-06
3:122319508 G T 0.032543 -1.6707e-06
3:122329160 G A 0.134247 2.7806e-05
3:122329782 A G 0.108884 -4.2307e-06
3:122335580 A G 0.054549 -1.4465e-05
3:122336283 A G 0.066984 5.6819e-06
3:122337798 G A 0.414735 -2.7023e-06
3:122338113 G A 0.032082 -1.7097e-05
3:122339936 T C 0.051024 -3.8688e-05
3:122341767 G C 0.395588 6.3812e-05
3:122343439 C A 1.296276 4.3571e-06
3:122343712 A G 1.008170 7.5320e-06
3:122347079 T G 0.076748 -1.9540e-05
3:122349139 C T 0.096781 -2.2836e-05
3:122352525 G C 0.198404 -1.6617e-05
3:122352678 C T 0.740957 8.4708e-05
3:122354792 A G 0.255193 -1.6391e-06
3:122355092 G A 0.030251 -1.8307e-05
3:122355736 G C 0.256423 7.0415e-07
3:122356200 C T 0.481664 8.4186e-05
3:122356451 A G 0.130648 -2.4490e-05
3:122363764 C T 0.077546 5.4671e-06
3:122368244 A G 0.055364 1.5547e-05
3:122368347 T C 0.111413 5.2218e-06
3:122369737 C T 0.429712 -3.1422e-06
3:122379295 A C 0.231528 -5.7192e-07
3:122380214 T G 0.049148 -1.2716e-05
3:122388993 C T 0.693922 4.1988e-05
3:122397207 C T 0.183756 1.3732e-05
3:122406944 T G 0.152346 7.3977e-05
3:122410208 A G 0.294121 -2.0535e-05
3:122412755 A G 0.405488 1.9212e-05
3:122419083 A C 0.204877 -6.9224e-06
3:122419292 G A 0.089247 -2.0361e-05
3:122422901 T C 0.056617 4.8747e-06
3:122430107 T C 0.081723 -8.1295e-06
3:122437834 G A 1.094327 -3.6064e-05
3:122440501 A G 0.158766 9.9006e-06
3:122446121 C T 0.215344 2.0934e-05
3:122458277 A G 0.282114 -9.7185e-06
3:122469584 C G 0.067951 -1.0465e-05
3:122471986 G C 0.444746 1.9019e-05
3:122474121 C G 0.151505 5.7628e-05
3:122477858 T C 0.068276 -3.2694e-05
3:122478673 C T 0.036590 -2.1114e-06
3:122478975 C G 0.057133 3.4520e-06
3:122502049 C T 0.088446 -1.7103e-05
3:122504041 G A 1.544809 -2.0839e-05
3:122526816 A G 1.337115 -1.7194e-05
3:122577088 G A 0.275847 -8.4128e-06
3:122594102 G A 0.141570 -1.6558e-05
3:122600280 A G 0.058289 -1.5737e-06
3:122609673 T C 0.172331 -1.1816e-05
3:122627877 C G 0.137470 1.2982e-05
3:122630346 C T 1.674444 3.3654e-05
3:122632436 G A 0.075063 -1.1818e-05
3:122633098 A G 0.023685 1.1833e-05
3:122633809 A G 0.470541 -1.7569e-05
3:122636925 G T 0.052693 -7.3068e-06
3:122637156 G A 0.020131 -5.9725e-08
3:122646828 G A 0.289216 1.7654e-05
3:122651531 T G 0.123659 -1.9138e-05
3:122653530 C T 0.151924 3.6226e-05
3:122657569 A G 0.185541 3.2429e-05
3:122658093 A G 0.489818 -4.2777e-05
3:122671316 C T 0.201975 -3.4847e-05
3:122672821 A G 0.023227 7.5568e-06
3:122676288 A C 0.048411 5.6962e-06
3:122676671 G A 0.748945 -2.2843e-06
3:122680171 G A 0.920403 2.4221e-05
3:122680240 A C 0.427625 2.6951e-05
3:122683013 C A 0.539914 -2.5834e-05
3:122683292 T C 0.087381 4.4593e-05
3:122684039 A G 0.434035 6.4507e-05
3:122685278 C G 0.553173 2.9134e-05
3:122685349 C T 0.099524 2.2188e-06
3:122686071 G A 0.784588 -2.5339e-05
3:122686599 C T 0.306912 4.6270e-05
3:122687018 A G 0.074745 -1.1576e-05
3:122689412 T C 0.427709 8.2320e-06
3:122693800 G A 1.370748 -1.5558e-05
3:122694930 T C 0.156738 -6.7404e-06
3:122695288 A G 0.359190 2.6445e-05
3:122697330 C T 0.243762 4.2270e-06
3:122712444 C T 0.308850 7.8016e-06
3:122722172 G C 0.670919 -1.7547e-05
3:122723608 A G 1.243155 -4.4255e-05
3:122726010 T C 0.039236 -4.7950e-06
3:122729739 T C 0.153190 -3.5553e-05
3:122730910 A G 0.219181 3.8052e-06
3:122749576 T C 0.028596 2.3443e-06
3:122760527 T C 0.042102 -1.8692e-06
3:122761183 C T 0.079429 -2.1863e-05
3:122766261 A G 0.044526 1.0103e-05
3:122768454 T C 0.032984 -4.8606e-05
3:122771698 A G 0.353071 -2.3725e-05
3:122773209 C T 0.040803 3.3945e-05
3:122776769 G A 0.068003 1.0338e-05
3:122777194 A T 0.139483 3.5859e-05
3:122777375 G A 0.897052 -1.1559e-05
3:122780164 G A 0.819584 -1.8561e-05
3:122780413 G A 0.223547 -2.3956e-05
3:122780955 G A 0.227276 6.4123e-06
3:122782715 T C 0.333638 -3.6789e-05
3:122794236 C T 0.386990 -2.1328e-05
3:122797944 A G 0.030206 5.3027e-06
3:122799435 A C 0.181711 -5.1076e-05
3:122799478 G A 0.047428 3.3006e-05
3:122804384 A G 0.032929 -2.0934e-06
3:122805168 T C 0.083963 1.8128e-05
3:122807275 C T 0.636201 -4.1975e-05
3:122809282 C T 0.028781 1.2811e-05
3:122821221 T C 0.057263 1.4780e-05
3:122821671 G A 1.843512 -3.5483e-05
3:122822116 G A 0.038116 -1.1267e-05
3:122823657 C T 0.069763 4.5819e-05
3:122825292 G A 0.063959 -1.8496e-05
3:122825854 T C 1.462303 1.0633e-05
3:122832074 G A 1.837202 -2.7654e-05
3:122833725 A G 0.022782 -4.8616e-06
3:122834746 A G 0.401587 5.2506e-05
3:122839876 A G 1.186353 -5.3037e-05
3:122840313 G A 1.588741 -7.3342e-06
3:122841370 G A 0.072583 -5.2819e-06
3:122847221 A G 0.087092 -7.0349e-06
3:122849830 A G 0.039443 -1.1684e-05
3:122851100 A G 1.036399 -5.4226e-05
3:122853965 C T 0.261396 3.3424e-06
3:122858671 T C 1.705733 -3.0338e-05
3:122862779 G A 0.475445 -3.8843e-06
3:122864436 A G 1.105561 2.8814e-05
3:122869041 T C 0.163093 1.1497e-06
3:122870152 C A 0.465146 -6.2233e-06
3:122878287 A G 0.982193 -1.2925e-05
3:122879989 C A 0.081499 1.3124e-05
3:122888966 T C 1.527301 -2.7294e-05
3:122898699 G A 0.161967 -2.7985e-05
3:122901334 C T 0.089163 9.7240e-06
3:122907215 C A 0.361617 -1.8395e-05
3:122908719 G A 0.057665 -2.1156e-05
3:122911158 C G 0.033448 5.3596e-05
3:122923739 G A 0.043452 1.6746e-05
3:122932240 C T 0.357547 -2.5448e-05
3:122962809 G A 1.200329 -9.1424e-05
3:122967356 T C 0.035120 -7.4111e-05
3:122968713 A G 0.796759 -5.4700e-05
3:122984923 G A 0.027398 -3.0388e-05
3:122991516 A G 0.022065 -3.4096e-06
3:122996126 A G 0.023529 1.9124e-05
3:123002672 G A 0.060918 -6.7827e-06
3:123013637 T G 0.301638 2.1231e-05
3:123028873 G A 1.298012 -1.9590e-05
3:123035463 C T 0.381891 3.3814e-05
3:123039584 T C 0.060109 3.9664e-05
3:123039808 A G 0.100484 2.1413e-06
3:123042315 T C 1.240873 8.1293e-06
3:123048243 T C 0.296117 -1.5197e-05
3:123049678 T C 0.368099 -6.9612e-06
3:123050970 A G 0.239539 -1.2506e-05
3:123054355 T C 0.158935 -1.3839e-05
3:123056348 T C 0.068123 1.1556e-05
3:123057396 T C 0.074966 -1.3481e-05
3:123062702 A G 0.028239 -2.8340e-05
3:123065778 G A 0.491340 3.2631e-05
3:123070421 C T 0.432454 -3.5702e-05
3:123072318 G T 0.932217 -1.7715e-06
3:123089448 T C 0.074742 -3.9841e-06
3:123095312 A G 0.536639 3.5136e-05
3:123096056 T C 0.069603 1.3915e-05
3:123104639 A G 0.044549 8.3627e-06
3:123105356 C T 0.722972 -4.9397e-05
3:123111687 C A 0.253431 -1.4494e-05
3:123118720 C T 0.503035 -2.1671e-05
3:123131254 T C 0.550125 2.8115e-05
3:123137403 A G 0.025892 -1.5916e-06
3:123137689 A G 0.053572 -1.1960e-05
3:123137791 C A 0.426385 -5.0540e-06
3:123139034 C G 1.763314 -4.9190e-06
3:123140136 A G 0.529712 -8.2824e-06
3:123144878 T C 0.024344 8.4462e-06
3:123152942 T G 0.304192 -2.3456e-05
3:123160350 C T 1.200689 3.4339e-06
3:123170050 A C 0.081525 3.1445e-06
3:123172890 T C 0.031692 1.9056e-06
3:123176747 A G 1.265999 -6.6041e-06
3:123178737 A G 0.062466 2.4311e-05
3:123179907 C T 0.610994 -1.8472e-05
3:123186444 G C 0.031569 2.0752e-05
3:123196136 C T 1.852075 -5.1664e-05
3:123197348 T C 0.104168 2.7709e-05
3:123198912 C T 0.031105 8.8026e-06
3:123201965 C T 0.040670 1.2644e-06
3:123205370 T C 0.030310 3.6704e-05
3:123206427 A G 0.028755 -7.0074e-06
3:123212563 G A 0.424440 2.3480e-05
3:123231905 G A 1.363419 -4.5489e-05
3:123233455 C T 0.209028 3.1378e-05
3:123251872 T C 0.049473 -2.9679e-05
3:123254339 G T 0.027236 -6.1737e-05
3:123255033 T C 0.158961 -2.4112e-05
3:123266751 T C 0.049340 1.8082e-05
3:123270682 G A 0.024162 7.3662e-06
3:123275785 T C 0.020121 1.5154e-06
3:123277549 C T 0.079477 6.4365e-06
3:123278895 G C 1.972991 -1.0745e-05
3:123287465 G C 0.037953 7.9114e-06
3:123287806 C T 1.054358 -2.9674e-05
3:123294536 G T 0.344152 2.2715e-06
3:123296058 C T 0.035785 2.9037e-05
3:123304694 A G 0.241989 -7.2331e-06
3:123310355 T C 0.058383 3.7656e-06
3:123313099 A G 0.024574 -5.8295e-07
3:123327675 C T 0.345544 6.0892e-07
3:123331143 C T 0.269897 3.9366e-07
3:123332340 T G 0.339150 2.6255e-06
3:123355164 A G 0.138194 -3.2144e-05
3:123356070 T C 0.029060 3.3767e-05
3:123368013 G A 0.154427 1.0503e-05
3:123373015 C G 0.065325 -5.3041e-06
3:123375173 G A 0.023535 2.4835e-05
3:123380319 C A 0.079416 -8.5876e-07
3:123381069 T C 0.136536 -2.2289e-05
3:123382686 A G 0.024032 -1.5539e-05
3:123382831 G A 1.810616 -2.6933e-05
3:123384935 A G 0.158588 -6.0006e-06
3:123385217 A G 0.040832 2.9216e-05
3:123389855 A G 0.183058 2.7790e-05
3:123393864 C A 0.235897 -2.0211e-05
3:123395202 G A 0.035753 -1.4647e-05
3:123395755 T C 0.020514 1.7354e-05
3:123398549 C G 0.112062 3.2457e-05
3:123399319 G A 1.786220 -3.7637e-05
3:123400180 A G 0.153209 3.6401e-05
3:123407198 C T 0.052709 -2.5725e-05
3:123410049 C T 0.028570 7.3933e-06
3:123411105 A G 0.167355 7.8797e-06
3:123416553 T C 0.065929 -3.2371e-06
3:123419288 T C 0.024584 1.6469e-05
3:123419573 T G 0.028333 2.1200e-05
3:123420724 C G 0.029414 2.0351e-05
3:123422472 T G 0.026139 1.7268e-05
3:123426984 C T 0.246968 -3.4075e-05
3:123431431 C T 0.037064 -1.2073e-06
3:123435754 A C 0.105256 3.4793e-05
3:123442308 G A 0.067994 9.6159e-06
3:123450921 T C 0.089481 9.3842e-06
3:123451932 A G 0.039726 -8.0525e-06
3:123460162 C T 0.047947 -1.2865e-05
3:123479785 C T 1.072226 -1.7011e-05
3:123493406 C T 0.058662 8.4017e-06
3:123496529 T C 0.048538 -1.6883e-05
3:123496941 C T 0.026798 -1.4268e-05
3:123501312 C T 0.150502 3.3192e-05
3:123505706 G T 0.183022 -1.3175e-05
3:123512627 T G 0.172707 -1.8889e-05
3:123514229 T C 1.817296 1.1980e-05
3:123515315 A G 0.088647 -5.1971e-05
3:123516172 C T 0.022185 1.9816e-05
3:123523646 G T 0.493223 3.1488e-05
3:123534252 C T 0.106745 -5.0298e-06
3:123538843 C T 0.087842 -3.0453e-05
3:123549796 T C 0.077845 2.0459e-05
3:123550585 A G 0.223452 1.6269e-05
3:123550790 C T 0.106758 -3.3229e-06
3:123558668 C T 0.060382 -2.3767e-05
3:123580222 G A 1.606314 -1.3032e-05
3:123580917 T C 0.021617 1.3044e-05
3:123581116 C T 0.045549 4.2495e-05
3:123584180 T C 0.265453 6.5881e-06
3:123584488 G A 1.374231 -1.8719e-05
3:123591572 G A 0.075900 -3.0985e-05
3:123592063 A G 1.966282 -1.5938e-05
3:123614604 T C 0.066757 1.3411e-05
3:123621486 T G 0.039683 -1.0499e-05
3:123629829 A G 0.084145 -3.6428e-05
3:123631772 C T 0.067124 -1.6004e-05
3:123634294 T C 0.031517 -2.6458e-05
3:123635469 C T 1.508011 6.2904e-06
3:123639342 T C 0.054439 -5.5079e-06
3:123659389 T C 0.048730 1.4863e-05
3:123665012 G A 0.158601 -1.1701e-04
3:123665902 G T 1.281475 -2.6326e-06
3:123688460 C T 0.106418 7.6895e-06
3:123699823 C A 0.306348 2.6350e-05
3:123707593 G A 0.077553 -2.0405e-05
3:123712350 G A 0.143667 2.4080e-06
3:123714982 T C 0.543251 4.2813e-05
3:123723075 G A 0.098300 -1.9599e-05
3:123723842 C T 0.038359 8.3364e-06
3:123728371 G A 1.959943 -1.2862e-05
3:123774078 G T 0.177952 9.3245e-06
3:123775651 G A 1.947320 1.4783e-05
3:123776487 A G 0.021796 1.6055e-05
3:123780372 T C 0.084323 -3.1317e-06
3:123787844 T C 1.510964 -2.7553e-05
3:123811283 T C 0.022851 1.6474e-05
3:123821359 T G 0.087180 -1.0714e-07
3:123824460 A G 1.879541 4.0656e-06
3:123827164 G A 0.162561 9.4060e-06
3:123828232 T C 0.038846 4.4368e-05
3:123834823 T G 0.111828 -1.3776e-05
3:123838718 A G 0.033312 9.9520e-06
3:123855343 G C 0.188359 2.2869e-06
3:123858006 G A 0.181591 -3.7187e-05
3:123858881 C T 0.029995 -3.8079e-05
3:123861089 T C 0.026083 -4.8519e-06
3:123862140 C T 0.629048 1.2158e-06
3:123864636 C T 0.100724 2.4704e-06
3:123875843 A G 0.131781 2.3326e-05
3:123877582 T C 0.036912 1.0018e-05
3:123905639 T C 0.072255 2.4787e-05
3:123924459 T C 0.098796 8.5121e-06
3:123924803 G T 1.835829 -1.9477e-05
3:123930542 T C 1.305546 5.3912e-06
3:123940242 T C 0.029018 9.8066e-06
3:123940692 C T 0.187459 6.4192e-07
3:123943665 A C 0.024285 -4.3529e-05
3:123947777 A G 0.051446 4.6646e-07
3:123952217 T C 0.789966 -1.2993e-05
3:123955850 A G 0.027138 -3.7522e-05
3:123957733 G A 0.036477 -4.0521e-06
3:123961088 A T 0.795571 -1.5931e-05
3:123961484 T C 0.039680 -8.7636e-06
3:123969425 C A 0.144332 7.6292e-06
3:123970063 A G 0.049155 7.4341e-06
3:123970685 G A 0.204182 5.6428e-06
3:123980080 T C 0.034912 1.4291e-05
3:123987496 G A 0.052985 -3.4798e-06
3:123993818 T C 0.084911 3.3581e-05
3:123995651 A G 0.722105 2.4915e-05
3:123997793 A C 0.060707 -2.1925e-05
3:123999053 G T 0.062943 -8.8807e-06
3:124001577 C G 0.074443 -3.5995e-06
3:124008638 C T 0.129216 7.0049e-06
3:124013179 C T 0.066419 2.0528e-05
3:124013822 A G 0.033925 -1.6337e-05
3:124013947 C A 1.134893 -1.8119e-05
3:124015441 T C 0.049041 9.0042e-07
3:124018245 G A 0.043131 3.0128e-05
3:124019802 T C 0.757365 -1.2629e-05
3:124021038 C T 0.375458 -1.1162e-05
3:124043749 A G 0.099511 -3.7971e-06
3:124044523 C T 1.817951 1.7536e-05
3:124050685 G A 0.027009 1.4571e-05
3:124050939 T C 0.150811 -1.3956e-05
3:124057890 G T 0.025116 2.7594e-05
3:124058705 C T 0.653083 -7.0565e-06
3:124080743 C T 0.829049 -2.9241e-05
3:124107335 A G 0.330805 3.8626e-05
3:124120819 G T 0.405524 -4.4301e-05
3:124128656 G A 0.058129 -5.0845e-06
3:124145085 G T 0.121222 9.1335e-06
3:124146345 A G 0.044072 5.4186e-06
3:124151777 G A 0.143384 7.0741e-06
3:124165990 C T 0.792923 -8.5367e-06
3:124195815 A G 0.028541 1.0666e-05
3:124197708 T C 0.070743 -4.0484e-05
3:124199186 A C 0.998604 -3.8226e-05
3:124202996 T C 0.286220 4.8626e-06
3:124205297 A G 0.460177 1.7736e-05
3:124209438 G A 1.290602 -3.4541e-05
3:124222896 T C 0.291157 2.5325e-06
3:124222935 A G 0.520264 -6.4133e-05
3:124233651 G A 1.022166 1.2406e-04
3:124237398 A C 0.052982 -1.6127e-05
3:124247149 A G 1.379544 -4.4717e-05
3:124252137 G A 0.278265 -1.2976e-05
3:124255000 A G 1.941345 1.0429e-05
3:124261621 A G 0.047120 -2.4342e-05
3:124268940 G A 0.140739 -6.4138e-05
3:124272017 G A 0.130797 -4.9085e-05
3:124274974 C T 0.056526 3.3591e-05
3:124278645 T C 0.035006 2.0862e-05
3:124283689 G A 0.083385 -1.1540e-05
3:124285647 G A 0.244566 -9.5905e-05
3:124295324 G C 1.036743 -8.6918e-05
3:124301390 G A 0.538148 2.2378e-06
3:124306060 C A 0.687180 -1.6057e-05
3:124320443 G A 0.358508 -6.3186e-05
3:124324784 T G 1.150061 -5.3785e-05
3:124331571 C T 1.313787 -5.1376e-05
3:124335436 C T 0.329286 7.9913e-05
3:124340222 C G 0.976007 -2.8906e-04
3:124344088 C A 0.151671 -1.9461e-05
3:124345144 C T 0.583427 -1.7220e-04
3:124348999 T C 0.728675 2.7242e-05
3:124350039 G C 0.067065 1.0475e-05
3:124350619 A C 0.144274 -4.1134e-05
3:124352070 T C 0.844885 7.8454e-06
3:124352135 G T 0.774340 2.3702e-05
3:124355934 T C 0.278070 -1.0938e-05
3:124362830 G C 0.032819 3.9799e-06
3:124375689 T G 0.080367 -5.8934e-06
3:124377326 G T 0.031222 -1.0733e-05
3:124390722 A G 0.049025 -1.0726e-05
3:124391795 G A 1.106515 1.1090e-06
3:124396928 A G 0.068818 -3.6008e-06
3:124398914 T G 0.166891 2.6870e-05
3:124401193 G A 0.040862 -1.8001e-05
3:124402221 T G 0.087842 -1.5322e-05
3:124403275 A G 1.244826 2.5433e-05
3:124404399 G A 0.401814 1.1012e-05
3:124418879 C T 0.254599 1.7959e-05
3:124423729 A C 0.420630 5.6680e-06
3:124445764 G C 0.786882 7.4599e-06
3:124448293 A G 1.866941 5.6994e-06
3:124448930 G T 1.813212 2.0649e-05
3:124451570 A C 0.523162 1.1441e-06
3:124457487 T C 1.165333 7.0490e-06
3:124463982 T G 0.355347 -4.9443e-06
3:124479887 C T 0.050557 -2.8169e-05
3:124482957 A G 0.043088 -1.6699e-05
3:124483089 G C 0.443175 -1.5727e-05
3:124485259 A G 0.036210 -5.1659e-06
3:124487443 C T 0.410198 8.7661e-06
3:124510950 A G 0.051868 -3.0740e-05
3:124515308 G A 0.408354 1.8770e-06
3:124515646 C A 0.060759 1.2214e-05
3:124518531 T C 0.076738 2.6540e-06
3:124534917 C A 0.040781 1.9161e-06
3:124535532 C T 0.069646 -2.9342e-05
3:124537650 C T 0.098329 4.9259e-05
3:124538189 A G 0.248507 -2.8135e-05
3:124542256 G A 0.288233 -2.8841e-05
3:124543103 A C 0.694626 -2.3756e-05
3:124548457 A G 0.027388 7.7425e-06
3:124549136 T G 1.636828 8.8332e-06
3:124550191 G T 0.183389 -3.4187e-05
3:124563573 T C 0.276892 6.8757e-06
3:124580058 C T 0.400055 5.2161e-05
3:124585532 A G 0.034451 9.3755e-06
3:124604858 G A 0.815734 -2.8711e-05
3:124627024 G T 0.519202 -1.9214e-05
3:124633927 A G 0.435648 -1.7193e-05
3:124635910 A G 0.360368 3.4175e-05
3:124644320 A G 0.096635 -1.8937e-05
3:124646594 G A 0.854895 1.8231e-05
3:124648705 C T 0.329370 3.5068e-05
3:124649519 T C 1.784192 5.5804e-07
3:124652260 G C 0.235468 -4.0329e-06
3:124653868 T C 1.836849 -3.8732e-05
3:124656679 T G 0.037035 1.3959e-05
3:124656695 T C 0.612237 -1.5685e-05
3:124660784 G A 0.145965 -2.8884e-06
3:124660795 C T 0.307471 -2.1380e-05
3:124661382 C T 0.404209 -2.9773e-06
3:124661707 C T 0.142485 -5.5340e-07
3:124665267 G A 0.213689 2.5900e-05
3:124668402 C A 0.055617 1.2968e-05
3:124668996 G A 0.026658 -2.1667e-05
3:124670624 A C 0.165794 -8.7645e-06
3:124672813 A G 1.959353 -3.2205e-05
3:124675836 T C 0.249286 -4.2446e-05
3:124684303 A G 0.117012 -1.4812e-05
3:124685572 C T 0.052849 2.7690e-05
3:124693299 T G 1.178579 -3.1862e-05
3:124694303 T C 0.502889 -1.5309e-06
3:124695726 T C 0.085096 -1.2751e-05
3:124699202 T A 0.175768 2.0157e-05
3:124705502 A G 0.090425 -6.9698e-06
3:124706862 C A 1.325345 3.1920e-05
3:124712692 C T 0.040362 8.4085e-06
3:124714775 C T 0.084132 -1.4614e-05
3:124716185 A C 0.036947 2.5512e-05
3:124716889 C T 0.420159 1.5199e-05
3:124717057 A G 0.087436 -1.8833e-05
3:124717140 G C 0.051093 1.0999e-05
3:124722761 A G 0.081947 2.2894e-05
3:124727747 G A 1.233248 6.8989e-05
3:124728626 G A 1.278317 8.1840e-05
3:124731485 G C 1.203234 4.5269e-05
3:124731689 A T 0.201653 -3.1789e-06
3:124732618 G A 1.002402 4.6969e-05
3:124735315 A G 0.034331 -7.4128e-06
3:124741456 A G 0.188453 6.9483e-07
3:124743805 A G 0.049405 -1.3781e-05
3:124746049 G A 1.010581 4.5663e-05
3:124746296 A G 0.058538 -4.2128e-06
3:124749491 C T 0.052677 -2.6187e-05
3:124749971 A G 1.198742 4.7737e-05
3:124755969 C T 0.054913 -1.6418e-05
3:124756019 C T 0.537914 -2.3199e-05
3:124756589 T C 0.213368 -1.1238e-06
3:124756895 G A 0.405125 2.8745e-05
3:124757702 G A 0.057571 -6.7521e-07
3:124757888 C T 1.117051 5.8872e-05
3:124763229 G A 0.856976 -1.0577e-05
3:124764110 G A 0.444980 -1.5658e-05
3:124766486 C T 0.840211 6.2289e-06
3:124767676 A G 0.248929 4.2428e-05
3:124768366 G A 1.065498 -6.6681e-06
3:124769796 T C 0.119112 -1.5198e-06
3:124770537 C T 1.196645 -2.5211e-06
3:124772591 T C 0.379142 -1.2406e-05
3:124773897 A C 0.021296 2.9229e-06
3:124779028 G A 0.072833 -2.0325e-05
3:124782596 T C 0.201306 5.7310e-06
3:124783260 C T 0.044111 -7.7389e-06
3:124785245 C A 0.873854 2.6271e-05
3:124792627 G A 1.756381 -2.1028e-06
3:124801998 C T 0.187687 5.8305e-06
3:124802888 T C 1.027531 -2.0307e-05
3:124803791 G T 0.587920 5.7578e-07
3:124805493 A G 0.029800 9.0041e-06
3:124811372 G A 0.029342 2.2865e-05
3:124812386 T C 0.790041 -1.5207e-05
3:124817094 T C 0.988023 1.4231e-05
3:124818093 A G 0.255907 -3.1234e-05
3:124820470 A G 0.190105 4.3904e-06
3:124820822 T C 0.413505 -4.3037e-05
3:124821528 A C 0.056812 -2.3123e-05
3:124821561 A G 0.062472 -1.9045e-06
3:124822932 G A 0.211527 5.6155e-06
3:124826408 C T 0.068250 -1.8004e-07
3:124826596 A C 0.025597 7.7841e-06
3:124827966 C T 0.405478 3.7139e-05
3:124831203 G A 0.066543 -5.0230e-06
3:124835779 A G 0.552995 8.1067e-06
3:124838938 T G 0.833242 -1.0695e-05
3:124840501 G A 0.396124 -1.0878e-04
3:124841314 G A 0.054796 1.7065e-06
3:124841480 T C 0.270319 4.8349e-05
3:124842655 G A 0.367914 1.1808e-05
3:124845139 G A 0.316552 -1.4478e-05
3:124849988 G A 0.147078 -6.4367e-06
3:124850782 A C 0.040177 -3.0066e-05
3:124851393 T G 0.057996 -4.8760e-06
3:124854158 T C 0.581623 1.7583e-05
3:124859879 C A 1.101575 9.2114e-06
3:124861770 C T 0.729366 -1.7623e-05
3:124867245 C T 0.283604 -1.6165e-05
3:124869008 G A 0.032903 -2.0627e-06
3:124869707 T C 1.294984 -1.5891e-05
3:124873090 C T 1.292439 -1.2563e-05
3:124879681 A C 0.543069 5.9574e-05
3:124883047 T C 0.070496 2.5981e-05
3:124883329 A G 0.022085 2.6883e-05
3:124883553 T C 0.062274 -1.5338e-05
3:124886955 G T 0.090779 -2.3655e-05
3:124887518 A G 0.307032 -3.2698e-05
3:124894868 C T 0.042183 -3.7909e-05
3:124896668 A G 0.104288 -2.2129e-05
3:124903864 A G 0.120699 -1.4480e-05
3:124905078 G A 0.062693 -1.9511e-05
3:124906002 A C 0.028184 -8.1425e-06
3:124906064 T C 0.047269 5.7858e-06
3:124906162 A G 0.055939 -2.0366e-05
3:124914705 T C 0.027648 -6.1491e-06
3:124915879 A G 0.521374 -4.7854e-05
3:124916109 C A 1.889509 3.5111e-05
3:124917932 G T 0.033104 -3.0493e-05
3:124919777 C T 1.064991 2.4953e-05
3:124921314 G A 0.021909 -4.1771e-06
3:124922985 A G 0.040703 5.9049e-05
3:124925199 G A 0.171902 6.5188e-07
3:124926748 C G 0.877665 -1.0593e-05
3:124928624 A G 1.000630 8.5292e-06
3:124929502 G A 1.787437 5.9889e-06
3:124932072 T G 0.041592 4.1601e-06
3:124933847 C T 0.030865 -4.7383e-05
3:124937461 C A 0.041949 2.2386e-05
3:124937570 C T 0.794591 -1.4510e-05
3:124937910 C T 0.029560 -3.3188e-06
3:124939080 T C 0.028995 -3.3858e-06
3:124942257 A C 0.043429 1.4571e-05
3:124943818 T A 0.034192 -2.2790e-06
3:124957723 A G 0.051644 8.2958e-06
3:124961085 A G 0.274506 -2.3360e-05
3:124963030 T C 0.027791 7.3393e-06
3:124983444 G A 0.050794 -1.0005e-05
3:124984444 C G 0.057344 2.6218e-05
3:125000470 G A 0.664706 1.0745e-05
3:125037436 A C 0.102328 -1.6287e-05
3:125042838 T G 0.144537 -9.1040e-06
3:125053737 T C 0.148763 2.3435e-07
3:125054369 C T 0.271049 1.2344e-05
3:125056562 C T 0.038213 -1.3926e-05
3:125059339 T G 0.214117 1.0595e-05
3:125060890 A G 0.073781 -1.5283e-06
3:125067174 C G 1.502967 -3.3357e-06
3:125070745 G A 1.445188 -6.6114e-06
3:125096511 A C 0.039888 7.2466e-06
3:125097038 T G 0.041384 -1.1073e-06
3:125097577 G A 0.052245 6.2942e-06
3:125116927 C A 0.087206 1.5962e-06
3:125121386 A G 0.112062 2.3276e-05
3:125122081 G A 0.679410 1.8167e-05
3:125129032 C T 0.055471 4.2948e-05
3:125138824 T C 0.188404 -1.9059e-05
3:125146303 T C 0.293410 -2.5749e-05
3:125150373 G A 0.390596 -1.6775e-05
3:125153272 A G 0.025369 9.4202e-07
3:125155560 T G 0.172308 3.9488e-05
3:125169452 C T 0.044257 -6.7604e-06
3:125169672 T C 0.074122 7.4518e-06
3:125172203 G A 0.054754 -1.9416e-05
3:125173964 A G 0.393829 6.8960e-07
3:125181533 T C 0.111277 -3.3885e-05
3:125191483 G A 0.022818 3.1928e-05
3:125199103 G A 0.068782 3.9325e-05
3:125199504 A G 0.249387 -2.2866e-05
3:125200044 G C 0.222251 2.0360e-06
3:125205012 T C 0.868976 -2.4577e-05
3:125211656 C A 0.035724 -2.7190e-06
3:125232358 A G 0.670513 -1.1277e-05
3:125238619 A C 0.054192 -2.5551e-05
3:125259365 G A 0.254216 -6.3312e-06
3:125278095 C T 0.934577 -4.6725e-05
3:125281075 T C 0.206869 5.9822e-06
3:125283439 C T 0.027223 -6.5471e-06
3:125286215 T C 0.075715 1.2659e-05
3:125303401 C A 0.224562 -2.2923e-05
3:125307765 T C 0.062664 3.0060e-05
3:125329244 A G 0.066809 -8.2838e-07
3:125330909 G T 0.035685 4.6978e-05
3:125338426 G A 0.053047 -9.6543e-06
3:125343434 G A 0.392482 1.2554e-05
3:125350783 G A 0.402064 1.2997e-05
3:125366995 T C 0.390943 2.1010e-05
3:125381727 G A 0.135374 5.3388e-06
3:125387276 G A 1.160172 -6.4125e-06
3:125396018 A G 0.311742 -1.5947e-05
3:125414090 T C 0.103052 1.4534e-05
3:125451739 T G 0.094382 -5.8936e-06
3:125452841 T C 0.156459 -2.5032e-05
3:125461677 A G 1.839455 -1.7219e-05
3:125466751 T C 0.094486 -5.8379e-06
3:125470151 T C 0.136851 -2.4679e-05
3:125478931 T C 0.169702 -1.2448e-05
3:125479062 T G 0.233050 3.5997e-05
3:125490629 A G 1.449735 7.8968e-06
3:125510269 G A 0.159101 2.0905e-05
3:125511507 A C 0.051067 -3.8392e-05
3:125535501 A G 0.036623 -1.4235e-05
3:125540308 G A 0.375068 1.6096e-05
3:125547912 G A 1.796685 2.3920e-06
3:125554804 A G 0.339854 -3.8243e-05
3:125593602 T C 1.779313 -3.0437e-05
3:125601562 T C 0.029323 -1.2208e-05
3:125607010 A G 0.688242 -2.1037e-05
3:125627132 T C 0.097589 -1.8179e-05
3:125629828 C A 0.850595 -4.7208e-06
3:125634881 C G 0.319467 1.1165e-05
3:125647512 G T 0.325878 1.7167e-05
3:125648356 C T 0.742337 -1.2200e-05
3:125653291 G A 1.137617 -1.2764e-05
3:125677514 T C 0.381537 2.0130e-05
3:125677618 C T 0.661963 -2.5596e-05
3:125685322 T C 1.097381 -4.7905e-06
3:125685806 T C 0.507180 -1.6435e-05
3:125693070 G T 0.024840 -3.6478e-05
3:125693229 G A 0.036756 -1.4703e-05
3:125698590 T C 0.064949 -3.3378e-05
3:125700654 G C 0.048038 -3.0886e-05
3:125702812 A C 0.047032 3.2621e-05
3:125706046 T C 0.422353 2.8667e-05
3:125709366 A G 0.539612 -6.1434e-06
3:125709401 A C 0.040550 6.5501e-06
3:125722490 T C 0.237948 4.1238e-05
3:125724512 A G 0.248283 6.5202e-06
3:125731845 A G 0.423678 2.6373e-05
3:125732988 T C 0.025399 -4.1964e-06
3:125734340 T A 0.023724 3.0653e-06
3:125734646 T C 0.026002 8.1657e-06
3:125735679 A G 0.020553 -2.3687e-05
3:125735751 A G 0.065734 -4.3713e-05
3:125737207 A G 0.081671 -1.7534e-05
3:125743671 C T 1.254132 7.6579e-06
3:125753039 T C 0.065569 2.4998e-05
3:125754505 G A 0.528589 -2.5162e-06
3:125770314 C G 0.039278 -1.2976e-05
3:125775321 C G 0.041076 -2.0371e-05
3:125776438 A G 0.695535 5.7307e-06
3:125776457 A G 0.183052 1.1868e-06
3:125778984 A G 0.146971 -3.1787e-06
3:125780747 T C 0.042517 9.0854e-06
3:125784252 G T 1.386555 1.5810e-05
3:125784995 A G 0.067614 -1.3123e-05
3:125786852 T C 0.041222 -2.1795e-05
3:125803686 G A 1.320571 -4.0226e-06
3:125808419 T C 0.140969 -2.4542e-05
3:125822997 A G 0.034850 -3.8028e-05
3:125823620 A G 0.024681 5.6465e-06
3:125826003 C T 0.146526 9.6116e-06
3:125826059 C T 0.417251 2.5109e-05
3:125828303 A G 0.412041 2.5896e-07
3:125830631 G A 0.110339 3.7725e-06
3:125839224 T C 0.499416 -1.5222e-07
3:125841370 C T 0.186343 -7.0091e-06
3:125850505 A G 1.293630 -6.1660e-06
3:125854409 C T 0.333684 2.8890e-05
3:125858866 G A 0.812024 -2.5958e-05
3:125864732 T G 0.046324 -1.5021e-05
3:125865766 A C 0.332908 1.8830e-05
3:125865867 A G 0.093460 2.0706e-05
3:125869100 G A 0.056880 1.1644e-05
3:125872384 G A 0.085855 -2.3989e-07
3:125873944 T C 0.033701 2.2910e-06
3:125874899 T C 0.109592 -2.2352e-06
3:125875915 G C 0.044835 -2.4904e-06
3:125876450 G C 0.106528 1.0999e-05
3:125876688 T G 0.116295 -8.6817e-06
3:125877751 T C 0.032634 -2.6599e-05
3:125878134 T C 0.023659 1.1320e-05
3:125880069 A G 0.298184 1.3247e-05
3:125880208 C T 0.091370 1.0867e-05
3:125882132 T C 1.268641 4.3136e-05
3:125890937 C T 0.070467 1.3702e-05
3:125910955 A G 1.233816 1.5944e-05
3:125917727 G A 0.395660 4.2046e-05
3:125917971 T C 0.110884 -7.4818e-05
3:125918280 T C 0.042968 6.0161e-06
3:125918999 A C 0.060703 2.7627e-06
3:125926638 G A 0.077611 -1.1980e-05
3:125927438 T G 0.041271 2.2241e-05
3:125948513 G A 0.829555 2.4517e-06
3:125967376 T C 0.033030 5.2167e-06
3:125970639 G A 0.140804 2.0875e-05
3:125971194 G T 1.959502 -4.8278e-06
3:125974339 C T 0.946791 2.6256e-05
3:125974689 T C 0.063816 -2.0321e-05
3:125982366 A G 0.103393 -6.0172e-05
3:125983084 G A 0.441835 -9.8219e-06
3:125983833 A G 0.022201 1.4394e-05
3:125990422 C G 0.240740 1.7506e-05
3:125992657 A G 0.078422 2.7498e-05
3:125993533 A C 0.065822 1.4541e-05
3:125996950 C T 0.980953 -2.9488e-05
3:126000549 A G 0.022373 3.1399e-05
3:126000769 G T 0.518965 5.4890e-05
3:126003796 A G 0.668536 6.1723e-05
3:126009560 T G 0.438349 -2.2683e-06
3:126014616 G A 0.079338 9.8314e-06
3:126014827 G A 0.408893 -1.0121e-05
3:126018285 C T 0.845820 -4.6420e-05
3:126025813 A G 0.187807 1.4800e-05
3:126033787 C T 0.091597 -2.3552e-06
3:126035952 T C 0.107469 1.1443e-06
3:126038541 T C 0.071940 -2.2969e-05
3:126039812 T C 0.175083 3.8928e-05
3:126049622 C T 1.286240 -3.1850e-05
3:126058435 G A 0.033744 -6.1295e-06
3:126065835 T C 0.286016 8.6910e-06
3:126067321 A G 0.065757 1.0223e-05
3:126070126 C T 1.522224 2.9841e-05
3:126074157 T C 0.033017 9.1983e-07
3:126077033 A G 0.048525 2.3011e-05
3:126078890 T C 1.262772 9.7485e-06
3:126088338 A C 0.896215 -2.5546e-06
3:126089073 A G 0.103925 -1.3370e-05
3:126097254 A G 0.028122 -1.4832e-07
3:126098415 A G 0.091269 -2.1832e-06
3:126099101 A G 0.043871 -2.3015e-06
3:126099847 A G 1.291423 -7.5151e-06
3:126101047 T C 1.436778 -2.0121e-05
3:126105437 C T 0.142596 -4.6934e-05
3:126107121 G C 1.753755 -1.9152e-05
3:126109671 A C 0.086595 -2.8059e-05
3:126113347 C T 1.408987 2.6897e-05
3:126115156 T G 1.096508 -2.8808e-05
3:126118934 C T 0.144082 6.1328e-06
3:126119785 A C 0.086456 -1.6975e-05
3:126120744 T C 0.566192 2.2434e-06
3:126121537 A G 0.172350 4.2352e-05
3:126122949 T G 0.042631 5.3168e-06
3:126129180 T C 0.242249 4.1065e-05
3:126130836 G T 0.370040 -2.1829e-05
3:126131555 C T 0.124419 4.6010e-06
3:126132395 A C 0.112231 -2.9767e-05
3:126135892 T C 0.126860 -5.1309e-08
3:126136770 C A 0.446207 -9.5508e-06
3:126141911 A G 0.103847 -4.2387e-06
3:126144694 G A 0.663444 3.2084e-05
3:126146169 C T 0.123994 -3.2662e-05
3:126150341 G A 0.487273 -2.4379e-06
3:126152330 T G 0.048411 -3.0134e-05
3:126158244 C T 0.175859 4.9575e-05
3:126159370 A G 0.981161 2.6911e-06
3:126161897 T C 0.059392 8.6955e-06
3:126164512 A G 0.279985 1.3263e-05
3:126166703 T G 0.043066 -9.1146e-06
3:126166762 C T 0.123095 -4.9502e-05
3:126176112 A G 1.283851 2.6765e-05
3:126180820 A G 0.062437 1.1273e-05
3:126183298 A G 0.093593 -5.3738e-07
3:126191011 A G 0.027904 1.9151e-05
3:126205718 T C 1.029141 1.3830e-05
3:126207604 A G 0.041413 3.8284e-06
3:126207698 T C 0.044497 -4.6728e-05
3:126207718 A C 0.206168 -1.5350e-05
3:126214943 G A 0.023058 -1.7389e-05
3:126215130 A G 1.476627 2.9770e-05
3:126215694 G T 1.661772 2.5241e-05
3:126215963 G A 0.061768 -2.5550e-05
3:126219030 C T 1.109199 -1.7084e-05
3:126219627 A G 0.625383 -2.5967e-05
3:126220078 A G 0.061632 -3.6012e-05
3:126222856 T C 0.035600 -2.0242e-05
3:126223002 G A 0.113516 -3.3791e-05
3:126224349 G A 0.173405 1.4282e-05
3:126233210 G T 0.053699 -3.5198e-05
3:126237246 A C 0.092769 -3.2004e-06
3:126238638 A G 0.082522 2.2613e-05
3:126247198 A T 0.803826 -9.9730e-06
3:126249588 A G 0.054458 1.9932e-05
3:126249877 C A 0.495333 -8.1657e-06
3:126252425 T C 0.041209 6.3872e-06
3:126257872 G C 1.292725 7.0482e-07
3:126261345 A G 0.595716 -7.5147e-06
3:126262092 C G 0.092607 -1.8265e-05
3:126270319 A G 0.029138 2.0007e-05
3:126272594 T C 0.105788 1.9312e-05
3:126276172 G A 1.950874 -1.6772e-05
3:126277787 A C 0.052952 5.0953e-05
3:126283079 G T 1.175206 1.8259e-05
3:126288409 C T 0.573917 6.4207e-06
3:126291298 A C 0.022769 -1.2820e-05
3:126299619 C T 0.056169 2.5214e-05
3:126302162 C T 0.055809 4.8305e-06
3:126320239 G A 0.056390 -1.0442e-06
3:126329277 G A 1.329487 -1.9423e-05
3:126329910 G A 1.924629 1.3201e-05
3:126336493 C G 0.039252 -3.3300e-05
3:126352111 C A 0.141752 4.0334e-05
3:126363199 G C 0.056604 5.3035e-06
3:126363438 T C 1.761763 -6.0196e-07
3:126364322 G T 0.458567 1.8958e-05
3:126376289 C T 0.126853 -1.2367e-05
3:126379499 C G 0.078013 -5.0394e-05
3:126382666 T C 1.100046 -1.7746e-05
3:126388105 T C 0.074242 2.6600e-05
3:126412260 T C 0.392394 -8.2335e-05
3:126430248 C T 0.384987 -6.9420e-05
3:126433325 A G 0.034166 4.0400e-05
3:126434224 G A 0.222946 -1.6719e-06
3:126439532 A G 0.629405 9.7715e-06
3:126451937 T G 0.344337 -7.0566e-05
3:126453061 T C 0.063816 1.4699e-05
3:126453188 A G 0.032091 2.7277e-05
3:126457276 A G 1.803274 4.7671e-07
3:126464440 A G 0.059081 1.9792e-05
3:126501279 C T 0.312661 -8.6746e-05
3:126515186 A C 0.088517 -2.1738e-06
3:126519450 T C 0.080477 -3.2230e-05
3:126540438 G A 0.275522 -3.5429e-05
3:126547641 A G 0.028502 -1.2516e-05
3:126551129 G T 0.525895 1.8804e-05
3:126589606 G A 0.068003 1.3109e-05
3:126612552 C T 0.142940 -1.0363e-05
3:126627159 A C 0.065971 -1.4362e-05
3:126644022 C G 0.041293 8.0706e-06
3:126644974 C G 1.444246 4.4427e-05
3:126669726 A G 1.428774 4.8014e-05
3:126680000 A G 0.073447 -8.1818e-06
3:126680266 A G 0.129904 -2.2461e-05
3:126682424 G T 0.021523 -2.7738e-06
3:126688846 T C 0.084856 1.8212e-05
3:126697411 T C 0.074781 2.2132e-05
3:126708453 C T 0.621842 -3.3312e-06
3:126708459 T C 0.128944 -7.7705e-06
3:126727296 G A 0.127993 -1.0516e-05
3:126737268 A C 1.389025 1.8278e-05
3:126737466 A G 0.129103 -2.2492e-05
3:126738449 G A 0.064637 1.6600e-07
3:126741478 T C 0.187787 -2.2281e-06
3:126744207 C T 0.588478 -1.2937e-05
3:126757111 T C 0.041362 4.2030e-06
3:126759199 T C 0.094139 -4.3998e-05
3:126759333 G A 0.028258 1.4202e-05
3:126759720 T C 0.163083 9.0789e-06
3:126759803 A G 0.028946 -1.5906e-06
3:126761939 A G 0.239354 5.3785e-06
3:126771613 A G 1.811921 1.5527e-06
3:126781779 T C 0.023860 1.7924e-05
3:126785732 T G 0.080234 -6.7069e-06
3:126787159 T G 0.530316 2.7810e-05
3:126789225 A G 1.456753 1.0974e-05
3:126790450 G T 0.484553 -3.3823e-06
3:126797128 A G 0.043543 -6.9569e-06
3:126799634 C G 0.289388 -1.4366e-05
3:126799882 A G 0.290823 -1.4793e-05
3:126801736 G A 0.570337 1.0469e-05
3:126805761 T C 0.090169 1.0143e-04
3:126806235 G A 0.113036 -5.3051e-05
3:126807142 C T 0.950589 -2.0533e-05
3:126808242 T C 1.752791 -5.1862e-05
3:126808966 A G 0.062829 1.8056e-05
3:126809721 A G 0.358424 2.6376e-06
3:126810385 T C 0.035876 -2.1432e-06
3:126820260 T C 0.029274 1.4945e-05
3:126822119 C T 0.099147 -1.3532e-05
3:126824804 A G 0.574063 -7.8226e-06
3:126826117 T C 0.045153 2.2071e-06
3:126826186 C T 1.917218 -4.9506e-06
3:126829315 T C 0.062180 -3.2572e-05
3:126835270 G A 0.124520 -3.0623e-05
3:126835774 C A 0.036571 1.0135e-05
3:126838741 G A 0.105872 2.7616e-05
3:126842118 A G 0.071661 9.1024e-06
3:126856455 A G 0.133397 -2.9337e-05
3:126859459 G A 1.057360 -1.0354e-05
3:126863065 A G 0.048467 1.6735e-05
3:126863151 G A 0.391596 1.3144e-05
3:126863808 C T 0.928095 1.4307e-05
3:126868819 A G 0.067156 -9.5163e-06
3:126869370 T C 0.057922 5.9634e-06
3:126883505 T C 1.319623 2.2656e-05
3:126888085 A C 0.315407 -1.9089e-05
3:126888361 A C 0.327036 1.3524e-05
3:126888869 A C 0.526259 -1.9604e-05
3:126894261 A G 0.064017 -4.8326e-05
3:126903262 A G 0.137104 -2.3197e-06
3:126904520 C T 1.877418 -1.4090e-05
3:126904733 T C 0.023484 3.9000e-06
3:126914309 T C 0.038210 5.5295e-06
3:126918819 T C 0.574050 -8.9475e-06
3:126921325 G A 1.765294 -1.7418e-05
3:126929088 T C 1.684973 -5.9610e-06
3:126930914 G A 0.034805 5.5814e-06
3:126935261 A G 0.095758 -3.2538e-06
3:126941028 A C 1.894624 1.5185e-05
3:126942965 G T 0.759212 2.0366e-05
3:126961148 T C 0.808931 9.5962e-06
3:126982074 C T 0.061515 -3.4948e-05
3:126985404 T G 0.279492 -8.0298e-06
3:126989611 T C 0.020812 4.0383e-05
3:126992473 A C 0.851971 2.0113e-05
3:126999454 T G 0.456876 -6.0743e-06
3:127016677 G A 0.499948 -1.5071e-05
3:127018177 C T 0.311986 -2.0237e-05
3:127026105 T C 0.465909 -1.2884e-05
3:127032279 A G 0.095431 -1.1073e-05
3:127037023 A G 1.576829 -2.5826e-05
3:127037726 T C 0.301057 9.6664e-06
3:127055920 A G 0.414635 -2.7737e-05
3:127059409 A G 0.026895 2.9418e-05
3:127059570 A G 0.035672 7.2349e-06
3:127064649 A G 0.051226 -7.8434e-06
3:127067184 A G 0.021299 2.7541e-06
3:127070520 A G 0.759221 -1.6029e-05
3:127071754 G A 0.073560 1.4132e-05
3:127072675 G A 0.045919 2.4455e-05
3:127073521 G A 0.149597 -2.6556e-05
3:127077801 T C 1.102383 2.5220e-05
3:127078340 T C 0.270004 -2.0392e-05
3:127080075 C T 0.024775 3.8257e-05
3:127080986 A G 0.034295 1.1616e-05
3:127084030 A G 0.346859 -2.0427e-05
3:127090659 T C 0.792569 8.2282e-06
3:127094404 G A 0.065494 8.7303e-06
3:127105611 C T 1.439572 -2.0428e-06
3:127107286 T C 0.656439 -6.8186e-06
3:127112889 T C 0.122231 -2.6829e-05
3:127137972 C A 0.320379 -5.5475e-06
3:127138277 G A 1.639295 -3.7843e-05
3:127148043 T C 0.089588 7.3530e-06
3:127163016 A G 0.053829 1.7817e-06
3:127167352 T C 0.057221 1.9443e-05
3:127171050 A G 0.964952 1.4330e-05
3:127189935 A G 1.866048 -1.4339e-05
3:127194255 A G 0.136932 1.6215e-05
3:127196103 A G 0.398367 -2.7500e-05
3:127198808 A G 1.147085 -3.8867e-05
3:127202167 G A 1.807286 -4.3616e-06
3:127205545 A G 0.038268 2.7153e-05
3:127206375 C T 1.283205 -1.0232e-05
3:127209108 G A 0.084586 -3.8111e-05
3:127209841 A G 0.339854 5.2772e-07
3:127231410 C T 1.662259 -7.0589e-06
3:127238602 C T 0.167790 5.0334e-06
3:127244574 A G 0.036155 6.6430e-05
3:127245298 A G 0.024938 -2.0366e-05
3:127250068 G A 0.021952 1.7431e-05
3:127253641 T C 0.091568 6.3091e-06
3:127253736 G A 1.417426 1.4934e-05
3:127259212 T C 0.949742 4.5556e-05
3:127264909 T C 0.482495 -3.6769e-05
3:127265190 G A 0.052949 -3.0562e-06
3:127281141 T C 0.215189 -3.1719e-06
3:127292788 C T 0.533766 4.2390e-05
3:127307032 C T 0.163362 -6.5518e-06
3:127313596 A G 0.224579 -2.4943e-05
3:127314684 A G 0.076481 -1.9553e-05
3:127327309 A G 0.025467 -7.3193e-06
3:127329192 C A 0.066734 -2.0835e-05
3:127331248 G A 0.065303 -1.4639e-05
3:127337742 A G 0.395663 -1.6195e-05
3:127342288 C G 0.044101 1.9424e-05
3:127384251 A G 0.098329 -1.1062e-05
3:127388150 G A 0.253483 1.4026e-05
3:127394820 T C 0.404346 -9.1366e-06
3:127395817 A G 0.140252 -8.9205e-06
3:127398176 G A 1.541319 4.3944e-05
3:127400817 G A 0.105330 2.6498e-05
3:127403905 A G 0.093545 5.3989e-06
3:127408239 A G 1.119411 3.9929e-05
3:127408909 T C 1.543796 2.4153e-05
3:127411206 G A 0.067591 -4.6904e-06
3:127412573 T C 0.403086 2.5733e-05
3:127419114 C T 0.094762 -1.9761e-06
3:127420641 A G 0.202205 1.5346e-06
3:127434385 G T 0.091506 -1.0283e-05
3:127437004 G T 0.064407 8.5266e-06
3:127437553 T C 0.031098 -2.5403e-05
3:127437674 G T 1.001415 -8.5981e-06
3:127447469 T C 0.080318 -1.7384e-05
3:127448474 A C 0.048431 2.5399e-05
3:127449355 G A 0.120985 -2.3747e-05
3:127452623 G T 1.783987 8.5245e-06
3:127458217 C G 0.030959 -6.3900e-06
3:127462508 G A 0.331869 6.0421e-07
3:127463759 A G 0.541732 -1.9384e-06
3:127463850 T C 0.214513 7.1873e-06
3:127470436 C A 1.162940 -4.5414e-06
3:127471345 A C 0.051846 2.1427e-05
3:127472172 C T 0.091876 -1.3946e-05
3:127473360 T C 0.091568 -2.7540e-05
3:127473827 A G 0.327945 -3.6073e-06
3:127474030 A G 1.375166 3.4279e-05
3:127475626 A G 0.338465 9.7104e-06
3:127475897 C T 0.090825 -3.7495e-05
3:127476477 G A 0.062213 8.7020e-06
3:127476990 A G 0.022542 1.2316e-05
3:127479426 A G 0.034636 6.2235e-06
3:127480977 T C 0.434697 -1.5400e-05
3:127485292 T C 0.073550 -2.2402e-05
3:127487901 A G 0.247085 5.9043e-07
3:127489944 C A 0.337069 1.0336e-05
3:127491331 A G 0.368284 1.7014e-05
3:127493864 T C 1.731885 1.1279e-05
3:127496076 C T 1.608959 4.9254e-06
3:127498799 T C 0.225182 2.0486e-05
3:127502609 T G 0.109310 -4.1456e-05
3:127503303 T C 0.359573 2.5747e-05
3:127510284 C T 0.273565 2.6387e-05
3:127523282 A C 0.029206 1.0018e-05
3:127527964 T C 0.028417 -2.0943e-05
3:127530787 A G 0.365837 2.1500e-05
3:127533724 G A 0.424255 -2.0016e-05
3:127540635 T C 0.080902 -6.0053e-06
3:127548479 A G 1.061762 -5.3806e-07
3:127560006 T C 0.028459 -2.3105e-05
3:127561222 A G 0.764460 -3.5781e-05
3:127561443 T C 0.066569 7.9863e-06
3:127576636 C T 0.041459 1.0069e-05
3:127577789 T G 0.940316 -1.5185e-05
3:127578930 A G 0.026759 -1.6304e-05
3:127590465 G A 0.029761 -3.4983e-05
3:127591629 T G 0.265531 -3.1790e-07
3:127597141 G T 0.047519 -9.2251e-07
3:127602850 T C 0.021721 -4.1947e-05
3:127605941 C T 0.150405 1.2190e-05
3:127611581 T C 0.117301 1.2680e-06
3:127612041 T C 0.100218 6.6454e-07
3:127615777 G A 0.090857 2.0519e-05
3:127618008 T G 0.276687 3.9249e-05
3:127618698 C G 1.936418 2.8046e-06
3:127621093 C T 0.030722 3.2317e-05
3:127622027 T G 0.766463 2.1918e-05
3:127627221 A G 0.021017 -1.2194e-05
3:127628074 C A 0.502347 -2.2793e-05
3:127630230 A G 0.050632 4.4249e-06
3:127631264 A C 0.147873 6.8179e-05
3:127637802 C T 0.023357 2.3647e-05
3:127642814 C G 0.247871 -1.3713e-05
3:127644060 C A 0.063212 2.7481e-05
3:127645379 G C 0.202384 -7.2502e-06
3:127671451 T C 0.080159 4.7295e-05
3:127673335 C A 0.334693 8.9898e-06
3:127681771 G A 0.062219 3.5201e-05
3:127683142 T C 0.045636 -1.1370e-06
3:127687408 T C 0.040755 2.7376e-05
3:127689882 A G 0.131115 -1.5370e-05
3:127689918 G A 0.972537 1.6984e-06
3:127694318 G A 0.088605 -3.2610e-05
3:127695041 C A 0.082132 3.8885e-05
3:127704954 A G 0.118421 -6.6975e-06
3:127705135 G A 0.041449 5.3838e-06
3:127707458 T G 0.449592 3.0193e-05
3:127708406 A G 0.305510 8.0552e-07
3:127709396 G A 0.112182 3.1366e-06
3:127709698 T C 1.480382 -4.6222e-05
3:127710138 T C 0.212322 5.1396e-05
3:127713063 A G 0.061369 2.2652e-08
3:127715133 G A 0.300677 5.7458e-05
3:127715518 T C 0.098796 -2.5303e-05
3:127721727 T C 0.101296 -5.0164e-06
3:127725028 C G 0.077111 1.1429e-05
3:127739605 C T 0.045938 -1.8888e-07
3:127748280 A C 0.056179 -8.3345e-06
3:127752002 C T 0.021250 -1.3765e-05
3:127763216 C T 0.482560 -5.0087e-05
3:127784118 C T 0.475815 -5.5898e-05
3:127790143 G A 0.050447 1.3937e-05
3:127810569 C T 0.093571 7.8100e-07
3:127813698 A G 0.029358 1.0072e-05
3:127815320 G A 1.893284 -8.2224e-06
3:127818983 G A 0.034169 1.3068e-05
3:127820155 A C 0.049051 -1.2920e-05
3:127823066 C A 0.021523 -1.5586e-05
3:127847675 T C 0.240707 -6.2063e-05
3:127872506 T C 0.239402 -5.4740e-05
3:127891291 C G 0.034260 -2.0707e-05
3:127895226 G A 0.528862 8.5984e-06
3:127929996 T C 0.579721 2.0112e-06
3:127935464 A G 0.046568 -4.4471e-06
3:127940226 C A 0.288340 6.4935e-05
3:127965570 G T 0.256177 2.2485e-05
3:127966546 A G 0.030735 2.2039e-05
3:127977834 C T 0.027096 -2.0267e-05
3:127981438 C A 1.764028 4.4613e-05
3:127987514 A G 0.023175 -1.2958e-05
3:127998551 C A 0.066325 3.3405e-05
3:128008638 C A 0.049882 2.8326e-05
3:128023115 G A 0.041540 -1.8321e-06
3:128036328 A G 0.021413 -1.5809e-05
3:128037782 T C 0.095421 -4.3910e-06
3:128038373 A C 0.535078 1.4074e-05
3:128064873 A G 0.034961 -1.9938e-05
3:128069512 G A 0.031644 -2.5659e-05
3:128073387 G T 1.767706 -3.5884e-05
3:128073656 G A 0.048259 -4.2849e-06
3:128098166 T C 0.034682 -8.3176e-06
3:128107020 C A 0.510273 -1.6701e-06
3:128122580 T C 0.212968 -3.5175e-05
3:128136700 G T 0.312943 5.0975e-06
3:128149651 T G 0.961868 -5.2001e-06
3:128153835 G T 0.911321 -2.9447e-06
3:128154212 G A 0.028313 -3.3529e-05
3:128154292 A G 0.032887 -7.5856e-06
3:128155303 A C 0.025110 4.9390e-07
3:128162695 A G 0.095203 -2.6290e-06
3:128168267 A G 0.687391 6.0945e-06
3:128171736 G A 1.813826 1.9716e-05
3:128172019 G A 0.886289 1.8016e-05
3:128172058 A G 1.572483 2.7788e-05
3:128175395 T C 0.072177 -1.3271e-05
3:128178937 C G 0.977880 -8.5881e-06
3:128180852 T C 0.301456 5.1200e-05
3:128181471 A G 0.028975 -7.1578e-06
3:128181537 T C 0.359920 5.8825e-06
3:128185191 G C 0.120634 -5.3002e-06
3:128185399 A G 0.392943 -1.3069e-05
3:128187929 T C 1.598939 -1.1880e-05
3:128192653 C A 1.523247 -2.3159e-05
3:128197427 T C 0.088523 -1.1863e-05
3:128197545 T C 0.036178 6.9223e-06
3:128198980 T A 0.103126 1.3578e-05
3:128199147 T C 0.045575 8.2669e-06
3:128199452 A G 0.051248 1.9368e-06
3:128200459 C T 1.321392 2.1730e-05
3:128200806 A G 0.396578 4.7180e-06
3:128201889 T C 0.055520 1.7638e-05
3:128204951 T C 0.288031 -5.4061e-05
3:128204960 C G 0.030754 2.8612e-06
3:128210026 C A 1.241207 1.9435e-05
3:128217499 G A 0.116993 -6.1716e-06
3:128224309 A C 0.036094 -1.4110e-05
3:128230876 G A 0.039748 -1.9779e-06
3:128238629 C T 0.388386 -4.7096e-05
3:128240488 G A 0.231726 -5.1061e-06
3:128241488 C T 0.115022 -2.6714e-05
3:128244662 G A 0.222008 -1.0742e-05
3:128246169 A G 0.033533 -9.1293e-06
3:128246402 G A 0.058629 1.2478e-05
3:128250135 C T 0.497518 -1.1892e-04
3:128254668 A G 0.057188 4.7795e-05
3:128256338 A C 0.114101 -2.1937e-05
3:128260229 G T 0.160136 8.6000e-06
3:128260550 T C 0.335330 -4.3894e-05
3:128268181 T C 0.041959 -1.1292e-05
3:128268659 C T 0.656585 1.1363e-05
3:128276981 A G 0.047224 -1.2423e-05
3:128279648 C T 0.554384 -6.6250e-05
3:128287687 G A 1.343963 -3.8602e-05
3:128290083 G A 0.144251 -1.5400e-05
3:128290848 G A 0.961836 -3.1760e-06
3:128291603 T C 0.028985 -3.6864e-06
3:128292862 T C 0.085372 -1.9447e-05
3:128297926 A G 0.145085 -1.6516e-05
3:128305080 A G 0.092827 1.2988e-05
3:128308545 G A 0.060801 2.2839e-05
3:128310589 T G 0.703195 1.0236e-05
3:128316435 G A 0.213173 1.3957e-05
3:128316890 A C 1.367515 -7.4520e-06
3:128323509 A G 0.026453 -6.0633e-06
3:128323904 T C 0.029060 -2.8529e-05
3:128328469 A G 0.050778 2.7886e-05
3:128329778 T C 0.043728 -1.6211e-05
3:128336221 C A 1.830785 -1.9435e-05
3:128338953 C T 1.227416 -5.7436e-05
3:128344786 A G 0.468256 -2.6296e-05
3:128349376 G T 0.079130 -1.1974e-05
3:128376674 G A 0.094986 3.9710e-07
3:128383406 A G 0.722232 -2.2586e-05
3:128384376 T G 0.071476 -2.4589e-06
3:128424456 C T 1.205412 -5.2425e-05
3:128425450 A G 0.031712 3.4592e-06
3:128427606 G A 1.062953 -4.0434e-05
3:128437326 G A 0.069931 4.6186e-05
3:128439179 T C 0.095340 -5.3304e-06
3:128455073 A G 1.845859 -4.9803e-06
3:128455733 C T 0.243379 1.3933e-05
3:128467892 T C 0.032027 -3.8917e-05
3:128472283 A G 0.035792 1.7171e-05
3:128480204 A C 0.200472 3.8681e-07
3:128484338 C T 0.326582 -2.4455e-05
3:128490273 T C 0.367921 1.8528e-05
3:128491001 G C 0.145166 -1.5786e-05
3:128502508 T C 0.186044 -2.8808e-05
3:128517917 A G 0.125065 -3.8196e-05
3:128518720 T C 0.052900 -2.6227e-05
3:128520551 G C 0.084054 -3.9796e-05
3:128533128 G C 0.184863 -8.3740e-06
3:128536330 T C 0.021426 -4.4256e-05
3:128537452 G A 0.095823 -7.2138e-06
3:128553952 A C 0.073511 -2.7245e-06
3:128571735 A G 0.144955 -2.1750e-05
3:128583941 A G 0.272386 -3.0629e-05
3:128614133 T C 0.852971 5.3956e-05
3:128619683 A G 0.259449 2.4019e-05
3:128624303 A G 0.053433 4.2180e-07
3:128624549 A G 0.095080 -1.3549e-06
3:128627887 A G 0.035681 -6.9637e-06
3:128630635 C T 0.591169 2.6307e-05
3:128631481 A G 0.020452 1.1694e-05
3:128634926 T C 0.650603 5.3189e-07
3:128648117 G T 0.574566 4.0024e-05
3:128652553 T C 0.145871 -9.5834e-06
3:128668007 C G 0.090127 3.3370e-05
3:128668246 A G 0.133731 -5.1323e-06
3:128676266 C T 0.031666 -1.5037e-05
3:128685905 G A 1.128892 8.0627e-05
3:128690948 T C 0.032397 -9.3189e-06
3:128691941 C T 1.607787 1.0152e-04
3:128695828 A G 0.033036 -2.0510e-05
3:128700866 C A 0.625821 3.6134e-05
3:128701881 C T 0.050060 4.6863e-05
3:128703016 T C 0.060574 3.6025e-05
3:128704891 C A 0.254674 6.4201e-05
3:128710019 A G 0.497429 3.2244e-05
3:128719692 T C 0.024269 9.8129e-06
3:128728502 T C 0.168789 -3.6727e-05
3:128734243 C T 0.154141 3.0416e-05
3:128742808 C T 0.336939 2.4944e-05
3:128743450 G A 0.566721 -1.7007e-05
3:128755953 A G 0.858086 3.7476e-06
3:128762833 A G 0.918062 4.6933e-06
3:128770574 C T 0.320269 -3.0099e-05
3:128772214 G A 0.096554 5.4723e-06
3:128773891 C G 0.050813 -5.9155e-06
3:128777877 C T 1.950482 -7.4841e-06
3:128790626 G A 1.958775 -2.1455e-05
3:128792016 A G 0.164563 2.6015e-05
3:128797411 A G 0.024496 -2.2406e-05
3:128798900 T C 0.081668 -1.6270e-05
3:128801021 A G 0.080597 1.0226e-05
3:128819281 A G 0.057948 -3.7081e-06
3:128825463 A G 0.061395 1.9789e-07
3:128833837 G T 0.296896 4.2650e-05
3:128845137 T G 0.061093 -2.6056e-05
3:128878729 A C 1.953685 -1.7497e-06
3:128895514 G C 0.433438 6.8580e-07
3:128896399 C T 0.070275 -2.6917e-05
3:128901376 C T 0.165479 2.1006e-05
3:128905528 C T 0.026311 -2.7690e-06
3:128906957 A G 0.267544 -3.7450e-05
3:128915242 C T 0.385293 3.2304e-06
3:128918550 G A 0.030770 -5.2581e-06
3:128945407 C T 0.094742 -4.1223e-05
3:128947717 C T 1.951926 -2.1500e-06
3:128971113 C T 0.186379 -1.0898e-05
3:128979008 T C 0.377168 3.4198e-05
3:128980032 A G 0.179030 2.5721e-06
3:128996871 A G 0.139707 -1.6786e-05
3:129021795 T C 0.327332 -2.4823e-05
3:129035031 T C 0.246258 -1.5229e-05
3:129044006 C T 1.354817 -2.6861e-06
3:129049218 T C 0.199557 -1.8520e-05
3:129050756 C T 1.556591 -1.2752e-05
3:129060644 T G 0.039843 -1.3282e-05
3:129064722 G A 0.801700 -4.1379e-05
3:129065563 T G 0.079227 1.6883e-05
3:129070488 T C 0.058107 1.1988e-06
3:129083281 C T 0.139639 -1.2731e-06
3:129087475 A G 0.133339 4.3313e-05
3:129097692 T C 0.159672 -1.4215e-05
3:129104027 A G 0.095690 1.5551e-05
3:129104053 T C 0.022886 -2.2270e-06
3:129112186 T C 0.101552 1.9092e-05
3:129112552 T C 0.092149 -1.9081e-05
3:129122292 G A 0.379486 -9.0185e-06
3:129130018 A G 0.173243 -1.2298e-05
3:129137188 T C 0.143388 -4.0197e-07
3:129144647 A G 0.034315 1.9911e-06
3:129147418 A G 0.864045 1.8186e-05
3:129155670 T C 0.171285 -1.9712e-05
3:129164498 T C 0.054072 -5.1402e-06
3:129171219 A G 0.101964 1.4004e-05
3:129189924 A G 0.093616 -7.9901e-06
3:129191434 G T 0.025541 1.7823e-06
3:129198316 T C 0.197275 -1.9414e-05
3:129222380 T C 0.022588 -6.2264e-07
3:129223949 A G 0.068299 -1.4524e-05
3:129226755 A T 0.038599 -1.8367e-05
3:129227238 G A 0.633936 -2.0359e-07
3:129232254 A G 0.041621 -9.6256e-06
3:129242436 G A 0.041784 1.1116e-05
3:129246799 A C 0.299246 -1.5751e-05
3:129252874 T C 0.073291 8.6250e-06
3:129260169 T C 0.116230 2.1463e-05
3:129263140 G A 0.222258 -6.8808e-05
3:129267259 A G 0.228769 -6.4005e-05
3:129274655 T C 0.260004 -8.0548e-05
3:129284818 C A 0.574774 -2.1287e-05
3:129285268 A G 0.108177 1.2950e-05
3:129286531 A C 0.625260 -2.4792e-05
3:129289978 A G 0.030086 -2.0818e-05
3:129290187 C T 0.575540 -2.2078e-05
3:129291751 C T 0.624438 -2.7539e-05
3:129293256 C T 0.768329 -2.0263e-05
3:129294810 T C 0.025691 -1.7115e-05
3:129295619 T C 0.103412 1.8794e-05
3:129304797 A G 0.051080 -2.2501e-05
3:129305460 T C 0.051654 -2.4523e-05
3:129309455 A G 0.254103 -5.1786e-05
3:129323322 C T 0.034201 1.7203e-05
3:129324016 C T 0.087602 -8.1006e-05
3:129324608 G C 0.071353 -1.0921e-05
3:129333910 A G 1.571940 2.6081e-05
3:129336433 G T 0.032939 -5.5489e-07
3:129341907 T C 0.102016 1.1380e-05
3:129346633 C T 0.030410 5.2321e-06
3:129348743 A G 0.156884 -6.1512e-07
3:129363924 T C 0.041696 4.8471e-05
3:129364197 C T 0.119235 1.7039e-05
3:129364254 A C 0.182045 -1.1827e-05
3:129381533 C A 0.049161 2.6478e-05
3:129387188 A G 0.067403 -1.6175e-05
3:129395513 A G 0.056714 1.7332e-05
3:129403782 C G 0.028940 1.3056e-05
3:129433087 T C 0.065588 -1.3349e-05
3:129438380 C T 0.181646 -1.8118e-05
3:129441343 T C 0.107619 1.7938e-05
3:129445443 T C 0.052907 4.1257e-06
3:129467491 C A 0.102808 -3.1884e-05
3:129506810 G A 0.028015 1.4954e-07
3:129513970 A G 0.083872 -1.8069e-06
3:129515128 C G 0.983531 7.4799e-05
3:129528602 A G 0.176222 -3.4615e-05
3:129534210 C T 0.968317 6.6234e-05
3:129540120 T G 0.163658 7.0978e-06
3:129546664 T C 0.156958 -3.4265e-06
3:129549734 C G 0.021390 -3.7193e-06
3:129573603 A T 0.042429 3.2883e-05
3:129574184 C T 0.058120 1.8699e-05
3:129574967 T C 0.040878 2.6149e-06
3:129577126 G C 0.361864 3.4195e-05
3:129590388 T C 0.038947 1.3185e-05
3:129598704 C T 0.029287 4.6645e-06
3:129616006 A G 0.338533 -1.2391e-05
3:129637348 A G 0.151178 -5.4928e-06
3:129647253 A G 0.125821 2.7297e-05
3:129659674 A G 1.658792 1.7005e-06
3:129664013 T C 0.096151 -2.2170e-05
3:129666064 T C 0.129775 -4.8781e-05
3:129666409 T G 0.075758 -1.9625e-05
3:129671425 T C 1.379593 1.9269e-05
3:129671675 C T 0.431890 -1.8076e-05
3:129672676 A G 0.030965 -4.6929e-06
3:129674004 C T 0.475858 -6.0358e-06
3:129675760 T C 0.068263 -4.5058e-05
3:129676089 C T 0.303303 -3.2275e-06
3:129677480 C T 1.171260 5.8743e-06
3:129683639 T C 1.903190 -7.8464e-06
3:129690222 A G 0.075498 4.9049e-06
3:129694681 G C 0.158990 2.1686e-06
3:129695714 C T 0.162496 1.5586e-05
3:129702784 A G 0.031241 9.8844e-06
3:129703589 A G 0.047899 8.0556e-06
3:129707167 T C 0.906605 3.6904e-06
3:129717388 T C 0.135906 -2.2079e-05
3:129738282 T G 1.544585 -1.8140e-05
3:129746627 A G 1.923752 1.8008e-05
3:129750876 G A 1.460839 -2.2197e-05
3:129823705 A G 0.118810 2.8186e-05
3:129831572 T C 0.118206 2.0063e-05
3:129841875 A G 0.929147 1.4765e-05
3:129853990 G A 0.440608 4.3556e-06
3:129914032 C A 1.552803 2.4460e-05
3:129933246 A G 0.363532 -7.1553e-06
3:129934118 G T 1.423463 3.8630e-05
3:129940073 G A 0.081402 -1.7848e-05
3:129941503 T G 0.439102 -8.8597e-06
3:129942475 C T 0.075316 -6.7714e-06
3:129947863 G A 0.120070 -5.5620e-06
3:129971101 A T 0.411801 -1.1935e-05
3:129974685 G A 0.147623 -1.9454e-05
3:129977006 G T 1.582343 5.2565e-06
3:129986838 A G 0.311181 -1.7041e-05
3:129987388 T C 0.231233 -5.7158e-05
3:130004258 G C 0.020231 1.1955e-05
3:130006730 G C 1.287116 2.9393e-05
3:130009337 C A 0.558808 -3.0951e-05
3:130009979 G A 0.032809 -1.4830e-05
3:130018358 C T 0.155323 3.5690e-06
3:130024270 C T 0.189780 7.9239e-06
3:130029008 T C 0.052560 9.2433e-06
3:130036064 C A 0.714919 -1.3943e-05
3:130036858 T C 0.040096 4.2875e-05
3:130042515 G A 0.416144 -4.3380e-05
3:130043049 G C 0.080445 1.9339e-05
3:130061040 G A 1.879758 5.5424e-06
3:130061860 G A 1.704919 -2.5897e-06
3:130063811 C T 0.053507 1.9578e-05
3:130065090 C A 0.024574 1.5796e-05
3:130068383 G A 0.023250 2.2329e-05
3:130080241 G C 0.027895 1.0025e-06
3:130084968 G T 0.036993 -4.0194e-06
3:130085203 A G 0.189754 -2.6328e-05
3:130087842 G A 0.246034 4.3414e-06
3:130095031 T C 0.421643 2.6599e-05
3:130095179 C T 0.051057 -1.8158e-05
3:130096583 A C 0.063021 -7.1217e-06
3:130096952 A G 0.024379 2.0159e-05
3:130101735 C G 0.158250 2.1970e-05
3:130103011 A G 0.097135 -1.5317e-05
3:130104206 G A 0.423898 2.4628e-05
3:130105223 T C 1.775496 -1.1672e-05
3:130105559 A G 0.035169 7.7832e-06
3:130107975 G A 0.062508 -1.2393e-05
3:130110550 G A 0.309707 -2.0782e-06
3:130110927 T C 0.048824 -8.9617e-06
3:130111686 G C 0.397455 1.2680e-06
3:130114082 G C 0.020864 3.0808e-06
3:130115352 G A 0.254356 3.2582e-06
3:130120457 T C 0.051917 -2.5484e-06
3:130122769 G A 0.059081 1.3046e-05
3:130125858 T G 1.540794 -8.8956e-06
3:130126173 C T 0.032244 -4.9558e-06
3:130126197 A G 0.165677 -8.7991e-06
3:130128232 A G 0.087235 2.1277e-06
3:130128431 T C 1.853000 -9.1471e-06
3:130130387 C T 1.708599 -4.1428e-06
3:130130573 G A 0.252801 -5.9463e-06
3:130134000 A G 1.455928 -1.9225e-06
3:130134453 T C 0.167238 -7.5352e-07
3:130134492 C T 1.548077 -2.6544e-06
3:130135644 A C 0.022903 -5.7719e-06
3:130137866 A G 1.568338 -2.8927e-06
3:130145541 G A 0.304166 4.6001e-06
3:130145718 G A 1.768709 -4.4623e-06
3:130147419 A G 0.195340 -1.1203e-06
3:130148760 G A 0.164229 -2.2969e-06
3:130154864 G A 1.841081 -1.1177e-05
3:130158343 T C 1.427469 -2.0034e-05
3:130158465 G A 0.036727 -3.2459e-05
3:130160869 A G 0.111699 8.9855e-06
3:130162072 T C 0.172902 -3.0976e-06
3:130162395 G A 1.897146 -1.2638e-05
3:130172742 G C 0.028440 8.5734e-06
3:130174334 A G 1.898315 3.7725e-06
3:130175510 C T 1.883007 -6.8639e-06
3:130176733 C T 0.031163 -2.2740e-05
3:130177646 C G 0.330308 7.6279e-06
3:130190630 A G 1.701842 -9.0207e-06
3:130190988 G C 0.168971 1.0502e-05
3:130195570 G A 1.590993 -1.5192e-05
3:130202456 C T 0.058519 1.1640e-05
3:130204433 G A 0.028021 1.2013e-05
3:130207119 C T 1.775661 -7.6828e-06
3:130210421 A G 0.189770 -1.2093e-05
3:130211310 A G 0.054296 -1.1829e-05
3:130211930 G C 0.060749 -4.2769e-06
3:130216566 G T 0.296198 -5.9484e-06
3:130224356 C T 0.268845 -1.0646e-05
3:130226259 G C 1.768196 -2.4055e-07
3:130228088 C A 1.873718 -1.4778e-05
3:130229316 A G 1.685447 -5.3704e-06
3:130230207 A G 1.490068 -7.8861e-06
3:130231016 A G 0.077273 1.0846e-05
3:130231509 C T 0.133403 -2.3653e-05
3:130236771 A G 0.032978 1.5473e-06
3:130239747 G A 0.205905 -4.1499e-06
3:130241915 C T 0.252113 4.5420e-06
3:130242248 T C 0.141460 -1.0312e-05
3:130242866 T G 0.422675 -2.2258e-05
3:130244735 T C 0.044831 8.0252e-06
3:130256839 G A 1.730470 1.9859e-05
3:130262416 A C 1.733488 9.8798e-06
3:130282383 A C 0.037051 2.5884e-05
3:130284284 A G 1.694915 -3.7123e-06
3:130285880 T C 0.027469 3.4071e-05
3:130285929 T C 0.038268 1.2780e-05
3:130288684 A G 1.963932 -8.4566e-06
3:130290007 C T 0.055478 3.3361e-05
3:130291106 A C 0.060408 -1.3059e-05
3:130291211 T C 1.643047 -7.5615e-06
3:130291416 C T 0.089364 -1.0259e-05
3:130292743 C T 0.088867 -2.1616e-05
3:130296680 T C 1.972690 1.9104e-06
3:130304066 C A 1.564699 1.7682e-05
3:130318789 T C 0.035964 2.7766e-05
3:130318966 C G 0.174606 -4.4488e-05
3:130320851 T C 0.113838 -9.8136e-06
3:130327973 T C 0.286146 5.5714e-05
3:130330342 C T 0.046503 3.3811e-06
3:130336183 G T 0.084434 1.7359e-05
3:130338615 C G 0.070675 -1.4927e-05
3:130339458 T G 0.160535 -1.5690e-05
3:130346185 G A 0.047860 -3.5691e-05
3:130346716 T C 0.105126 1.9918e-05
3:130353280 G A 0.040339 -6.5870e-05
3:130358602 A G 0.391453 -3.2971e-06
3:130360904 G A 0.379044 4.9447e-05
3:130361930 C A 0.194756 -6.3222e-05
3:130364693 C T 0.193104 -5.3701e-05
3:130368069 G A 0.566851 -1.9478e-05
3:130372356 C T 0.051102 5.3729e-06
3:130400176 T C 0.138068 2.6436e-06
3:130401022 T G 0.121060 2.5912e-05
3:130402706 G A 0.036655 9.7852e-06
3:130408467 T C 0.136636 1.0636e-05
3:130421923 C A 0.046841 -1.1541e-06
3:130422853 C A 0.110368 1.5518e-05
3:130424390 A C 0.364497 2.8072e-05
3:130443499 C T 0.626785 -1.0937e-05
3:130474419 T C 0.049788 -4.2577e-05
3:130477566 G T 0.118067 4.8771e-06
3:130478554 A G 0.179981 -6.5926e-05
3:130480995 C G 0.024185 2.4134e-06
3:130499302 T C 0.469122 4.0423e-05
3:130503551 A G 0.034743 -1.2169e-05
3:130503990 C G 0.289015 -1.0690e-04
3:130505928 C G 0.104795 9.8808e-06
3:130507161 G C 0.037785 3.3972e-06
3:130510719 G T 0.311927 -2.3427e-05
3:130530270 C T 0.075108 1.8006e-05
3:130535568 A G 0.046769 -1.3851e-05
3:130545674 C A 0.922762 3.8683e-05
3:130546648 T G 0.065345 -1.1484e-06
3:130547086 C A 1.601766 2.5201e-05
3:130552386 C A 0.035042 -3.1431e-06
3:130555052 G T 0.342100 3.1857e-06
3:130567996 C T 0.021650 -1.4743e-05
3:130571098 A G 1.228649 4.5820e-05
3:130579071 T C 1.964978 3.6638e-05
3:130580226 G A 1.908490 1.8917e-05
3:130588593 A G 0.030141 -2.1084e-06
3:130613913 A G 0.066241 5.0515e-06
3:130615752 A G 0.079325 -1.0249e-05
3:130625788 A C 0.406407 -3.0626e-05
3:130627278 A G 0.155514 -4.1373e-05
3:130645726 G A 0.324200 1.4579e-05
3:130648906 A G 1.895588 -9.1408e-06
3:130649697 G A 0.112679 3.3982e-05
3:130657476 T C 0.032647 2.9387e-05
3:130660983 G A 0.246280 1.4414e-06
3:130661315 T C 1.208015 8.2684e-06
3:130673258 T C 0.082519 -1.0091e-06
3:130678470 A C 0.111585 -1.4034e-06
3:130689991 C G 0.036188 3.6888e-06
3:130696017 A G 0.049843 -3.6451e-05
3:130697548 T C 0.070684 1.5353e-05
3:130718472 A G 0.314910 4.1270e-05
3:130724714 G A 0.074479 -2.5734e-06
3:130730517 T C 0.443429 -1.2920e-05
3:130734061 T C 0.441880 -1.2633e-05
3:130743812 A G 0.447103 -1.4768e-05
3:130752214 C T 0.057805 7.3415e-06
3:130781274 C T 0.049797 -3.4100e-05
3:130794843 A G 0.021611 -2.3323e-05
3:130795909 A G 0.022636 4.2228e-06
3:130804298 A G 0.022192 3.6286e-05
3:130826968 G T 0.060009 -1.2937e-06
3:130829322 A G 0.084674 -4.6518e-05
3:130841491 G A 0.047454 6.8272e-07
3:130858612 G A 1.602412 2.7784e-05
3:130859446 A G 0.038830 1.3439e-05
3:130863001 C A 0.024866 1.2299e-05
3:130868771 A G 0.022481 -3.3949e-06
3:130873573 A G 0.161811 -2.6095e-06
3:130907095 T G 1.151126 -4.1206e-05
3:130911567 T C 0.311969 9.5933e-05
3:130911818 T C 0.231969 1.5500e-05
3:130920473 A G 0.028317 2.9059e-05
3:130932628 T G 0.273347 -9.4384e-07
3:130933573 T G 1.104694 -5.3407e-05
3:130933845 A G 1.051489 -5.1267e-05
3:130941401 T C 1.510955 2.9786e-05
3:130941835 A G 0.057669 1.6194e-05
3:130947147 T G 0.140440 -1.3037e-06
3:130947435 T A 1.403670 1.3644e-05
3:130950574 T C 0.043153 1.9760e-05
3:130954093 A G 0.062489 -3.1804e-06
3:130968017 A G 0.290696 6.6123e-05
3:130968181 G A 1.068471 4.1352e-05
3:130992385 C T 0.106986 3.2865e-05
3:131003863 T C 0.201770 1.4842e-05
3:131026159 G A 0.759147 -6.9773e-06
3:131030340 A G 0.037321 2.8655e-05
3:131031169 C G 0.047146 4.9625e-05
3:131068509 G A 0.046727 4.6127e-05
3:131076924 C A 0.121095 -3.0407e-05
3:131082320 T C 0.123578 4.2044e-06
3:131100956 G C 0.022659 2.8242e-05
3:131119010 A G 1.764931 5.1280e-05
3:131119457 A G 0.060642 -1.4275e-05
3:131119808 A G 0.048723 -2.0606e-05
3:131122731 G A 0.162804 -8.2054e-06
3:131125728 T C 0.025230 2.0749e-05
3:131137258 A C 0.094132 -1.5724e-05
3:131142312 T C 0.117567 -2.3852e-05
3:131142418 G T 0.093178 2.2512e-05
3:131150266 A G 1.712426 -2.1285e-05
3:131159967 C T 0.348274 -2.0513e-05
3:131161449 A G 0.043556 3.9834e-05
3:131165183 G A 0.041381 9.7800e-06
3:131170738 C T 0.058951 -2.1330e-05
3:131183241 C T 0.327686 -3.0232e-05
3:131183784 T C 1.448339 -5.7478e-05
3:131192114 C T 0.893605 1.2574e-06
3:131210488 C T 0.046308 1.8545e-05
3:131215722 A G 0.039034 -5.0882e-06
3:131220820 C A 0.040005 -2.4340e-05
3:131222816 A G 0.064134 -1.7283e-05
3:131224032 A C 0.090575 1.2225e-05
3:131239386 G A 1.920691 2.7854e-05
3:131240944 A G 0.102084 -3.3693e-06
3:131251930 C G 1.743142 2.2632e-05
3:131254432 G T 0.393748 1.1644e-04
3:131260059 T G 0.048220 1.6461e-05
3:131270196 C T 0.169867 -6.0576e-06
3:131271181 A G 0.261020 3.2249e-05
3:131271439 C T 0.388766 7.2018e-05
3:131280482 G A 1.932487 3.4487e-05
3:131283935 G A 0.059684 -1.6224e-05
3:131290201 G A 0.061031 5.7128e-05
3:131308939 T C 0.042095 2.5147e-05
3:131320135 A G 1.946622 4.3752e-05
3:131322682 A G 0.050427 2.3458e-05
3:131329745 C T 0.283046 3.8829e-05
3:131337490 A G 0.155543 1.1219e-05
3:131337531 C T 0.121540 9.4749e-06
3:131337552 T C 0.181873 1.8572e-05
3:131340027 C T 0.173665 -1.7262e-05
3:131342120 T G 0.186239 8.0832e-06
3:131343634 A G 0.254820 1.2809e-05
3:131354494 A G 0.065809 9.1253e-06
3:131354648 A G 0.081045 -9.1584e-05
3:131363382 T C 0.184808 1.0791e-05
3:131367702 T C 0.124354 -4.0059e-06
3:131372936 A G 0.156520 1.0268e-07
3:131373405 T C 0.152638 4.9700e-06
3:131373740 T G 0.118469 -7.1840e-06
3:131373800 G A 0.035081 7.6212e-06
3:131374120 A C 0.032212 -2.0226e-05
3:131374617 T C 1.931156 7.8140e-06
3:131374802 G A 0.683340 -1.4901e-05
3:131375337 T C 0.039505 -4.2639e-06
3:131375933 A G 0.047126 -2.6850e-05
3:131377547 T A 0.436291 2.6977e-07
3:131382778 T G 0.192117 3.5838e-05
3:131387007 G T 0.989857 -2.7775e-06
3:131387116 G A 0.625172 -5.3051e-06
3:131399204 A G 0.063462 -6.7918e-06
3:131407215 A G 0.022838 1.4066e-05
3:131407495 T C 0.022529 -1.1748e-06
3:131420125 G T 0.065825 4.0268e-05
3:131421072 G A 0.617161 -8.5882e-06
3:131421112 T C 0.073041 7.1398e-06
3:131421267 T G 0.060090 -1.2831e-05
3:131421830 C T 0.240139 1.5606e-05
3:131426634 T C 0.026694 -3.4602e-05
3:131427686 C T 0.036314 -8.0622e-06
3:131429913 C T 0.024568 -7.6916e-08
3:131432159 G A 0.201929 1.8837e-06
3:131433475 G A 1.888694 4.0871e-05
3:131434259 C T 0.785315 4.3936e-06
3:131438271 A G 0.129719 -6.0626e-06
3:131438641 C T 0.290005 1.4511e-05
3:131438961 A G 1.855100 5.8394e-05
3:131439834 G A 1.605532 -3.7898e-06
3:131444697 A C 0.065540 1.9663e-05
3:131445208 T G 0.022838 -4.4312e-05
3:131445733 T C 0.720570 2.1101e-06
3:131445951 G A 0.156660 -2.7119e-05
3:131448605 T G 0.077478 3.2468e-05
3:131448821 T C 0.086521 1.7041e-05
3:131456355 G A 0.262328 7.5713e-06
3:131460188 C T 1.242489 -7.2883e-06
3:131460439 A G 0.302702 1.7366e-05
3:131481485 C G 0.088864 -9.8310e-06
3:131482204 G T 0.533189 4.6371e-05
3:131484472 A C 0.023172 4.5525e-06
3:131486213 C T 0.038041 -2.9397e-05
3:131486683 G A 0.052875 3.4642e-06
3:131487117 T C 0.102571 -1.7381e-05
3:131490723 A G 0.191942 1.2554e-05
3:131494902 A G 0.035448 8.5372e-06
3:131498382 A C 0.071298 7.7236e-06
3:131504639 G A 0.544176 -7.1443e-06
3:131515904 C T 0.048713 -1.4659e-05
3:131521466 A C 0.102146 4.3173e-06
3:131526063 G A 0.052654 1.7395e-05
3:131527785 A G 0.260526 -8.5388e-07
3:131535978 A G 0.032260 1.7003e-05
3:131537596 T G 1.807717 3.1303e-06
3:131560156 A G 0.457804 -2.9245e-05
3:131564585 A G 0.037859 5.1847e-06
3:131567923 T C 0.051245 -6.7886e-06
3:131579795 G A 0.210988 2.7464e-06
3:131579888 T C 0.026840 5.3984e-06
3:131585607 A G 0.053569 -3.5157e-06
3:131589742 A G 0.509669 -2.9546e-05
3:131591655 G A 0.044104 -4.3677e-05
3:131596981 G T 0.046756 -2.1570e-05
3:131601469 G A 0.037493 -1.9054e-05
3:131606423 A C 1.274159 1.9083e-05
3:131607283 A G 0.067614 1.5636e-05
3:131615545 G A 0.766388 5.5221e-05
3:131624120 G C 0.196827 1.6218e-05
3:131629716 T C 0.556581 5.0454e-05
3:131635247 A G 0.040784 -1.9974e-05
3:131644501 C T 0.120186 -2.0436e-05
3:131649238 T C 0.022971 1.3837e-05
3:131651129 T C 0.330883 -2.3527e-05
3:131664194 G A 0.250325 2.8708e-05
3:131677181 G A 1.173282 1.0839e-05
3:131678787 C T 0.636328 1.6048e-05
3:131693385 G T 0.049100 -2.0253e-05
3:131694705 C T 1.246985 6.8732e-05
3:131702808 A C 0.132998 1.1275e-05
3:131706844 C A 0.133364 1.4084e-05
3:131713566 T G 0.666706 2.7417e-05
3:131714701 C T 0.413492 7.4602e-06
3:131720304 G A 1.967240 -8.3638e-06
3:131725421 C T 1.858453 -1.4150e-05
3:131725999 G A 0.117158 -4.9043e-05
3:131732419 C A 0.078228 8.4185e-06
3:131737150 C T 0.056786 -4.7949e-05
3:131743925 A G 0.044091 2.3268e-05
3:131744779 A G 1.861449 -7.5960e-06
3:131746547 A C 1.858437 -1.7288e-05
3:131749860 A C 0.126110 1.0053e-05
3:131750352 T C 0.636825 4.9032e-05
3:131751775 C A 0.279011 -9.5019e-06
3:131760979 G T 0.041670 -2.9864e-05
3:131762110 C T 0.065498 -3.4882e-05
3:131774577 T G 0.032059 5.0300e-06
3:131774673 T C 0.027473 -1.3891e-05
3:131778114 C T 0.050716 1.2181e-05
3:131781665 G C 0.127499 2.8950e-05
3:131785805 A G 0.065543 2.2750e-06
3:131797128 T A 0.036506 -1.6765e-05
3:131797662 T C 0.148399 -8.5616e-06
3:131798394 T G 0.072203 -1.1664e-05
3:131801692 G A 0.041105 -3.5911e-05
3:131802869 G A 0.033156 2.0562e-05
3:131807866 T C 0.621923 2.0848e-05
3:131808371 G A 0.111497 2.1270e-08
3:131810977 A C 0.122179 -2.8713e-06
3:131811240 C T 1.127778 1.7663e-05
3:131813900 A G 0.390927 4.5069e-07
3:131815533 A G 0.104223 2.1088e-05
3:131817589 C T 0.038116 -1.1401e-05
3:131837290 T C 0.194493 6.6657e-06
3:131839051 C T 0.297545 1.5105e-05
3:131841449 T C 0.096557 1.4622e-05
3:131843260 A G 1.360933 2.2639e-05
3:131845893 G A 0.547954 -4.8511e-05
3:131848591 A G 0.136354 -2.0067e-05
3:131850710 T G 0.313112 1.2863e-04
3:131855604 G A 0.040761 -1.8548e-05
3:131867890 T C 0.035607 9.3831e-07
3:131869688 C T 0.040966 -2.3487e-05
3:131869814 T C 0.041099 -2.9797e-05
3:131870878 G A 0.411655 2.8824e-05
3:131873583 A G 1.286636 4.7237e-05
3:131880738 G A 0.091188 -2.4276e-05
3:131889422 C T 0.261519 -5.1828e-05
3:131898069 T C 0.041014 -2.0939e-06
3:131899018 G T 0.034208 -4.3813e-05
3:131924008 G T 0.415933 6.0310e-05
3:131930446 A G 0.592516 -3.2291e-05
3:131936054 A G 0.058889 -1.7530e-05
3:131943223 G A 0.457168 -6.3895e-05
3:131948139 T C 1.857067 6.9579e-06
3:131949070 T G 0.020981 -1.1636e-05
3:131959227 G T 0.518576 7.8997e-05
3:131962071 G A 0.259088 1.2210e-04
3:131986969 T C 0.555900 -9.4013e-06
3:132003633 G A 0.258676 1.3536e-05
3:132006337 C T 0.148467 -5.6373e-06
3:132009662 A G 0.225306 -9.0908e-06
3:132009945 G C 0.050064 -2.9850e-05
3:132016409 G T 0.092337 4.2124e-05
3:132029353 G T 1.811479 9.3539e-06
3:132032063 T C 0.050359 -3.1373e-06
3:132039889 T C 0.721901 -2.6362e-06
3:132043246 G A 0.149035 2.0275e-05
3:132058350 A T 0.318020 5.5937e-05
3:132059280 G A 0.492830 2.8515e-05
3:132068483 G A 0.054880 -1.3327e-05
3:132073325 A G 1.162048 -1.2059e-05
3:132081173 G T 0.416706 3.6638e-05
3:132086050 G A 0.062359 -1.5132e-05
3:132097668 T C 0.051401 -3.7830e-06
3:132098774 T C 0.062995 7.1337e-06
3:132099515 C A 0.366405 4.2728e-05
3:132104531 T G 0.482632 9.2888e-06
3:132106324 A C 0.123698 -1.8538e-06
3:132110452 C T 0.130307 7.0781e-06
3:132112618 C A 0.054936 1.4827e-05
3:132118786 G T 0.073872 -1.1561e-05
3:132127681 C T 0.191225 4.3334e-06
3:132137259 G A 0.307639 3.5831e-06
3:132141174 T C 0.031611 4.1039e-06
3:132146434 C G 0.728289 4.1819e-05
3:132149455 G A 0.133105 6.3914e-05
3:132158769 T C 0.036795 -3.6953e-05
3:132163522 C T 0.800508 6.1359e-06
3:132184093 T A 0.922327 -6.4207e-06
3:132188163 G A 0.116567 -7.9773e-06
3:132193770 A G 0.025278 -1.9812e-05
3:132205571 G A 0.028414 2.0030e-06
3:132209203 G A 0.224326 -8.5629e-06
3:132216443 G A 0.040505 -1.8252e-05
3:132218075 T C 0.037090 1.2112e-05
3:132218623 T G 0.931675 -3.4122e-06
3:132221139 T C 0.054004 3.1929e-06
3:132226100 G A 0.114889 3.5525e-05
3:132240307 A T 0.039479 3.4385e-06
3:132242660 A C 0.090585 -9.9795e-07
3:132250950 A G 0.180224 -4.9713e-06
3:132256930 A G 0.059587 1.9289e-05
3:132259405 T C 0.087462 2.1501e-05
3:132260187 G A 0.112062 3.7655e-06
3:132260432 G A 0.045334 -7.9781e-06
3:132260927 C T 0.041972 -3.7996e-05
3:132267339 G A 0.410756 2.8324e-05
3:132269021 A C 0.087319 1.7754e-05
3:132281273 T C 0.026986 -7.6780e-06
3:132287727 C T 0.095375 -2.6394e-05
3:132292939 C G 0.066088 1.7714e-05
3:132294075 T C 0.792605 1.4844e-05
3:132308259 C T 0.031738 -8.2244e-06
3:132312166 T C 0.097359 1.1507e-05
3:132324108 T C 0.024483 2.1001e-05
3:132335229 A G 0.202604 1.6260e-06
3:132337477 A C 0.031153 -1.0570e-05
3:132361596 A G 0.119537 1.0783e-05
3:132374053 A G 1.874789 -3.3567e-05
3:132374477 T C 0.031124 -1.0563e-05
3:132401600 T C 0.260711 1.1458e-05
3:132412266 C T 0.057380 1.4129e-05
3:132413941 C A 0.518144 1.5991e-05
3:132415424 C T 0.174590 1.1407e-05
3:132428700 G A 0.024613 -2.6763e-05
3:132432857 C T 0.322327 -7.6837e-06
3:132435823 T C 0.606687 2.8681e-07
3:132446336 T G 0.714812 -8.3291e-06
3:132454295 A T 0.058967 9.1718e-06
3:132469727 T C 0.030738 2.7486e-05
3:132474115 C T 0.264347 -7.6499e-05
3:132491193 A C 0.091750 -3.0892e-05
3:132491639 T C 0.226818 -1.8674e-05
3:132493656 C T 0.230476 -1.3107e-05
3:132497845 G A 0.684733 -1.4298e-04
3:132521565 G A 0.345229 1.3339e-05
3:132523412 G A 0.026025 2.8982e-05
3:132539732 G A 0.239214 -1.5449e-05
3:132546781 G A 0.035357 1.4249e-05
3:132554001 C T 0.553053 -7.0857e-05
3:132554610 G A 0.020075 5.4271e-06
3:132558168 G A 0.045682 -1.8788e-06
3:132575949 G T 0.030689 6.3013e-06
3:132588681 A G 0.095508 2.7488e-05
3:132588885 A G 0.313514 -5.9029e-05
3:132595890 C T 0.303108 2.1878e-05
3:132597194 A G 0.082827 -3.0534e-05
3:132610752 A G 1.296435 3.4227e-05
3:132614374 A G 0.941913 2.1658e-05
3:132619325 C T 0.099267 3.6282e-05
3:132620368 G A 0.168952 8.7319e-06
3:132621902 A G 0.289677 -2.1470e-05
3:132624113 G T 1.876720 1.2994e-05
3:132640166 G T 0.037077 3.2721e-05
3:132641715 C T 0.369846 2.9757e-05
3:132642505 G C 0.123763 4.4028e-06
3:132643489 C T 1.911470 -2.2868e-05
3:132653345 T C 0.821327 -5.1586e-06
3:132653416 C T 1.067208 -4.1495e-06
3:132656137 T C 0.040148 -8.2352e-06
3:132662157 C T 0.869349 -1.1141e-05
3:132682787 G A 0.077406 -4.2873e-05
3:132687517 C T 0.750746 8.3705e-06
3:132690125 A G 0.050122 -1.5842e-05
3:132693193 T C 0.041368 5.0857e-06
3:132693588 C A 0.250549 -1.5762e-05
3:132700190 A G 1.279556 -3.7644e-06
3:132711295 C T 0.097050 4.7501e-05
3:132712999 T C 0.048846 -4.5820e-05
3:132725363 C A 0.851296 -3.2056e-05
3:132727912 C T 0.058165 5.8387e-06
3:132736205 T C 1.093145 -2.9732e-05
3:132738894 C T 0.044779 1.2152e-05
3:132742822 G C 0.071668 -2.4075e-05
3:132749539 G T 0.058538 3.2198e-05
3:132751699 T C 0.866749 -4.1823e-05
3:132795728 A G 0.311077 -3.3949e-05
3:132799294 T C 0.278803 -2.8479e-05
3:132799599 T C 0.048648 2.2131e-06
3:132802149 A C 0.028638 -2.7139e-05
3:132803168 A G 0.538246 1.6592e-05
3:132803276 A G 0.041251 4.0615e-06
3:132822501 T C 0.042725 8.0121e-06
3:132822811 T A 0.049103 8.0673e-06
3:132824981 G A 0.610167 -7.5261e-05
3:132837827 G A 0.226714 1.4848e-05
3:132842203 A G 0.023032 1.7896e-05
3:132856174 T C 0.056101 -1.4788e-05
3:132856762 A G 0.272360 -3.0396e-06
3:132858738 A G 0.027197 -1.1612e-05
3:132860594 G A 0.979441 -1.7658e-05
3:132862516 G T 0.602049 8.2817e-07
3:132881888 A G 0.050021 -2.5588e-05
3:132882254 C T 0.147734 8.3315e-06
3:132888446 G A 0.419727 4.2978e-05
3:132902932 A G 0.079607 -2.2264e-05
3:132904156 T C 0.209083 -1.8005e-05
3:132912178 G A 0.063417 -1.3893e-04
3:132912300 A G 0.393910 -8.0657e-06
3:132919608 A G 0.052579 -2.8870e-05
3:132933120 G T 0.762454 -7.6795e-05
3:132955302 C G 0.543806 2.7240e-05
3:132987108 G A 0.038281 -1.3593e-05
3:132988414 A G 0.036561 -9.1242e-06
3:132998341 A G 0.123267 -9.1111e-05
3:132999248 A G 0.306065 4.8963e-05
3:133007032 G A 0.036353 1.9226e-05
3:133011890 A G 0.210437 6.8701e-06
3:133046042 C A 0.040469 1.2802e-05
3:133051572 A G 0.576085 2.6955e-05
3:133053631 C A 0.034834 -8.6373e-06
3:133067563 A G 0.132848 -6.5760e-06
3:133067850 A C 0.768034 -1.1595e-04
3:133090106 T C 0.156822 9.6293e-06
3:133091120 T C 0.359391 -3.7436e-05
3:133094559 G A 0.617697 3.2838e-05
3:133094797 T C 0.076014 9.3543e-07
3:133095492 A G 0.098521 -1.8350e-05
3:133098806 T C 0.143943 4.4615e-06
3:133099245 A G 0.878103 2.7343e-05
3:133101390 T C 0.795490 -7.9739e-05
3:133101675 A C 0.027479 9.1969e-06
3:133103259 A G 0.090192 -3.4642e-06
3:133109606 C T 0.211602 1.5679e-05
3:133110276 G A 0.767842 2.5330e-05
3:133112872 A C 1.965688 -2.4605e-05
3:133113151 T C 0.097456 4.3449e-05
3:133115883 A G 0.052336 2.1084e-05
3:133117109 C T 0.129885 8.6345e-06
3:133119626 A G 0.965377 2.4064e-06
3:133130924 A C 0.080886 -1.5542e-05
3:133132225 T G 0.051521 -1.5745e-05
3:133137199 T C 0.133150 4.0661e-06
3:133138036 A G 0.871219 -3.3591e-05
3:133138766 T C 0.251168 -3.6059e-06
3:133141008 C T 1.942166 -5.0453e-05
3:133144079 C T 1.630797 -4.5683e-06
3:133146527 T C 1.294500 -1.2290e-05
3:133146549 A C 0.115808 -2.8443e-05
3:133147649 T C 0.049879 1.2725e-05
3:133147669 T C 0.219833 3.0125e-05
3:133158508 A G 1.159500 -4.9223e-05
3:133159505 G A 0.054851 1.7742e-05
3:133162914 G A 0.194847 1.9608e-05
3:133164013 A T 0.205974 3.2264e-06
3:133171359 G T 0.469590 4.8608e-06
3:133177684 T C 0.054312 -3.6426e-06
3:133181611 A T 0.790284 -3.4213e-05
3:133182757 T C 0.074138 -2.3318e-05
3:133184552 T G 1.807266 -6.5663e-05
3:133185834 C T 0.798739 -1.2648e-05
3:133186685 T C 0.037437 4.2925e-05
3:133188284 C T 0.038362 -1.6247e-05
3:133191093 G A 1.021117 -1.7414e-05
3:133191673 A G 0.034633 5.8755e-06
3:133193125 A C 0.031280 1.1851e-05
3:133195403 C T 0.786561 -1.7285e-05
3:133197472 T C 0.528456 -3.1485e-05
3:133210889 C T 0.862536 -1.8677e-05
3:133220254 A G 0.033890 -8.5423e-06
3:133223673 T C 0.864380 2.1590e-05
3:133226503 C T 0.026015 -1.8711e-05
3:133227288 A C 0.256868 4.6732e-06
3:133227972 A C 0.765453 -2.1224e-05
3:133231752 T C 0.027469 -1.7969e-05
3:133234717 T C 0.520890 -2.1186e-06
3:133235723 G C 0.028489 -1.6100e-05
3:133235994 C A 0.259887 -2.9874e-06
3:133241013 A G 1.075459 3.2330e-06
3:133241106 T C 0.443377 3.0232e-06
3:133242806 C G 0.127782 2.7922e-06
3:133243273 A G 0.058928 7.7873e-06
3:133245961 C T 0.358794 1.6458e-05
3:133249788 G A 0.266453 -2.4792e-05
3:133251780 G A 0.048356 3.1422e-05
3:133252098 C G 0.021211 -2.2242e-05
3:133252743 T C 0.665274 1.6986e-05
3:133261407 C T 0.093613 5.9622e-07
3:133265737 C A 1.277788 -2.7722e-05
3:133277125 T C 0.445606 -3.1169e-05
3:133289048 G A 1.272565 -5.7376e-05
3:133293618 G A 1.311005 4.5629e-06
3:133297806 G A 0.198648 4.9095e-06
3:133298183 T G 0.027875 -4.9984e-06
3:133298732 T C 1.314569 5.1020e-06
3:133301508 A G 1.673606 1.0580e-05
3:133325586 T C 0.069776 -3.7659e-05
3:133329943 A G 1.449927 -4.5994e-06
3:133341988 C T 0.638782 8.4574e-07
3:133365891 G A 0.103431 1.0567e-05
3:133366253 C A 0.101078 1.2394e-06
3:133367858 C T 0.192039 -2.4872e-06
3:133368362 G T 1.526246 -2.9955e-06
3:133371471 A G 0.144978 6.4919e-06
3:133378156 T C 0.115931 -2.3890e-06
3:133379740 G A 0.047061 1.3752e-05
3:133382504 G A 0.023383 2.4671e-05
3:133384853 A G 0.415443 -1.9620e-05
3:133394930 A G 0.406981 -2.5541e-05
3:133399702 T C 0.899337 -2.9021e-05
3:133400037 T C 0.057513 2.9034e-05
3:133407510 G A 0.051524 -7.0181e-06
3:133410661 G A 1.059477 -3.6970e-05
3:133424325 C T 1.655264 -2.8007e-06
3:133427917 G A 0.059834 2.9833e-05
3:133428444 C T 0.064121 5.1563e-06
3:133429086 C T 1.274399 -1.0459e-05
3:133431359 A T 0.132446 2.1508e-05
3:133433239 A C 0.035194 1.3988e-05
3:133437778 G A 1.069925 -8.3940e-05
3:133450039 T C 0.670857 -4.7202e-05
3:133452444 G A 0.396143 -1.8793e-05
3:133464102 G T 0.090698 -4.6252e-05
3:133467517 A G 0.059356 -6.0862e-06
3:133475722 T C 0.187570 2.2436e-05
3:133475812 A G 0.087245 2.2498e-05
3:133481128 C T 0.917326 1.1346e-04
3:133484029 A G 0.680468 -5.8696e-05
3:133494354 T C 0.328276 1.2082e-04
3:133518033 G A 0.059973 8.1298e-06
3:133522334 G A 0.677764 -4.9527e-05
3:133524717 C G 0.529427 1.6777e-05
3:133529387 T C 0.051216 4.6957e-05
3:133536917 C T 0.297428 -6.6398e-06
3:133537067 G A 0.553053 3.3773e-05
3:133538015 G A 0.658416 5.3894e-05
3:133541004 C G 0.038557 1.2649e-05
3:133543917 A G 0.314202 1.0838e-05
3:133544998 G A 0.420562 8.4389e-06
3:133551203 T C 1.611040 -3.7193e-06
3:133551642 C T 0.422126 3.0772e-05
3:133556345 C T 0.923467 1.4186e-05
3:133558154 C A 1.306555 -3.3212e-05
3:133560423 A G 0.192669 4.2581e-05
3:133560860 C T 0.043897 4.0177e-05
3:133561398 T C 0.034948 2.7094e-06
3:133561439 C T 0.050067 4.3883e-05
3:133562939 C T 0.322041 2.5136e-05
3:133568285 T C 0.567383 -1.3699e-05
3:133570926 A C 0.060895 3.2703e-05
3:133571302 T C 0.391550 8.8867e-04
3:133574051 A G 0.033516 -1.2330e-05
3:133574652 A C 0.536814 -2.0927e-04
3:133575330 G C 0.139580 -3.7353e-05
3:133576401 A G 1.282614 6.2603e-06
3:133576724 G C 0.360368 6.0765e-05
3:133577079 A G 0.023539 -2.4455e-05
3:133579783 T C 0.082782 9.5303e-06
3:133581459 G A 0.398789 9.6101e-06
3:133586602 G A 0.077098 -2.0129e-05
3:133587348 T C 0.981836 -1.2704e-04
3:133589324 T C 0.313602 1.1952e-04
3:133589404 A G 0.033572 3.4623e-05
3:133589531 C T 0.115360 -8.0047e-06
3:133591578 A G 0.116963 1.8486e-05
3:133601021 A G 0.620014 1.0452e-04
3:133601822 C T 0.021906 1.6520e-05
3:133605674 C T 0.065614 -4.0402e-06
3:133607901 C T 0.052329 -1.8858e-05
3:133612103 A G 0.084142 4.8250e-05
3:133612417 G T 0.062021 -3.3510e-05
3:133618839 G T 0.020702 -3.0270e-06
3:133621122 T G 0.022101 2.4890e-05
3:133622979 G A 0.199553 7.5453e-05
3:133630129 T C 0.463585 1.8874e-05
3:133630445 G C 0.175716 9.0194e-05
3:133634991 A G 0.305114 9.1610e-06
3:133636566 G A 0.972187 2.9504e-05
3:133637933 A G 0.417550 -2.2887e-05
3:133642071 T C 0.138730 -6.2116e-06
3:133644169 C T 1.391729 1.1104e-05
3:133644919 G C 0.093701 5.1708e-05
3:133645051 T G 0.077484 -2.5616e-05
3:133647212 C G 0.021039 2.0162e-05
3:133652406 T C 0.650499 -2.0147e-05
3:133655093 A C 0.072544 -5.5012e-06
3:133655923 A G 0.059847 -2.3943e-05
3:133656433 C A 1.584781 8.7802e-05
3:133658566 T C 0.200969 4.7221e-05
3:133663681 G A 0.826997 -2.4795e-05
3:133666209 T C 0.391180 -4.0812e-05
3:133681670 T C 0.243158 -3.6885e-05
3:133681762 A C 1.036934 -1.3056e-05
3:133684820 A G 0.475303 -4.1106e-05
3:133685621 A G 0.046597 -8.6368e-06
3:133690000 T C 0.193023 3.0140e-05
3:133691175 C G 0.408847 -3.7561e-05
3:133691495 T C 0.064105 -1.7270e-06
3:133694981 T C 0.035902 4.5535e-06
3:133701960 A C 0.809126 -4.1422e-06
3:133708479 A G 0.500672 -3.7959e-05
3:133712196 T G 1.320032 -1.7870e-05
3:133712641 G A 0.110608 3.3864e-05
3:133713821 C G 0.772124 -6.1015e-05
3:133717101 C A 1.540105 -2.8882e-05
3:133717102 A G 0.101653 6.8071e-07
3:133718415 G A 1.528492 3.9288e-05
3:133719806 G A 0.172843 -1.2595e-05
3:133722697 G A 0.131816 -3.2614e-06
3:133725236 T C 1.665394 2.8550e-06
3:133726727 C T 0.047912 6.7093e-06
3:133731044 C T 0.144572 2.3345e-05
3:133732298 G A 1.202059 -2.4306e-05
3:133736736 T C 0.148227 5.8315e-05
3:133738545 T C 1.497345 1.6041e-05
3:133746476 T C 0.116876 1.4668e-05
3:133749798 G A 0.049879 7.2936e-05
3:133756203 T G 0.055793 -3.3630e-05
3:133756381 A G 1.364665 2.0995e-06
3:133759795 A G 0.048437 1.9566e-05
3:133769778 T C 1.573693 5.1479e-05
3:133770802 T G 0.262415 1.1630e-05
3:133771765 A G 0.883994 7.2758e-06
3:133774735 A G 0.041478 -2.6205e-05
3:133780139 T C 0.079416 -1.1832e-05
3:133781437 C A 0.593632 -1.1632e-06
3:133784719 T C 0.058983 2.7021e-05
3:133794643 T C 0.029553 3.2754e-05
3:133795780 G A 0.966935 -1.9824e-05
3:133800128 C A 0.278862 5.9727e-07
3:133831955 T G 0.147597 1.1421e-05
3:133856908 T C 0.041410 -1.5049e-05
3:133863266 T A 0.092334 1.9534e-05
3:133866774 C T 0.045802 4.1255e-06
3:133868390 T C 0.047262 1.2034e-05
3:133868797 C T 0.092113 -1.4685e-05
3:133872410 C T 0.113903 3.2068e-06
3:133874152 T C 1.069022 1.8245e-05
3:133881331 G A 0.021617 -3.7902e-05
3:133883410 C T 1.304660 -4.4785e-06
3:133883502 G A 0.022296 -4.9663e-05
3:133897814 C T 0.044727 -1.4789e-06
3:133909606 C T 0.057354 -3.7849e-05
3:133910687 C A 0.032293 -1.3292e-05
3:133910998 G A 0.067403 -2.1653e-05
3:133922989 C T 0.048538 -2.6732e-05
3:133936134 T C 0.096476 2.5537e-05
3:133936769 T G 0.763126 6.7580e-06
3:133941320 T C 0.241528 3.6091e-06
3:133942941 C T 1.044010 6.8992e-06
3:133965333 A C 0.036486 -1.7068e-05
3:133986714 C T 0.519504 2.0875e-06
3:134003345 G T 0.115905 2.5524e-07
3:134004993 A G 0.314267 5.1474e-06
3:134006734 T C 0.096515 5.2690e-06
3:134007733 T G 1.116431 2.2462e-05
3:134013365 G A 0.022292 1.1906e-05
3:134013835 A G 0.037577 7.0937e-07
3:134016696 T C 0.295997 3.7656e-05
3:134018030 A G 0.023399 2.0991e-05
3:134018336 A G 0.395296 -4.9808e-05
3:134018781 A G 0.041878 3.5839e-06
3:134021527 A G 0.232125 4.0543e-05
3:134022111 G A 0.051550 -1.2322e-05
3:134025422 T C 0.021322 -1.0096e-05
3:134027322 G A 0.530147 -1.1123e-05
3:134031710 A G 0.020017 2.2711e-05
3:134032730 A G 0.066851 2.0902e-05
3:134032960 A G 0.465938 -3.9045e-05
3:134033987 G A 0.058571 -2.5421e-05
3:134036544 C T 1.273169 -6.3667e-06
3:134041898 C T 0.117905 -1.4135e-05
3:134046332 A G 0.053309 3.1634e-05
3:134055613 A G 0.053705 3.7102e-06
3:134057650 A G 0.690773 1.2131e-06
3:134058313 G T 0.062924 -1.0671e-04
3:134063875 T C 0.037755 9.2304e-06
3:134068071 C T 1.965714 -7.7221e-08
3:134075437 A G 0.024152 -1.5299e-05
3:134077470 G C 1.290391 -9.2670e-06
3:134087144 G A 1.301378 -4.0565e-05
3:134090932 C T 1.162668 -9.4826e-06
3:134095735 A G 0.548188 -2.3035e-05
3:134100666 T C 0.051278 3.0272e-05
3:134103094 G A 0.722164 1.1351e-05
3:134108539 T C 0.820577 3.5384e-05
3:134109630 C T 0.978649 5.9047e-06
3:134109877 T C 0.277911 -2.7036e-05
3:134111928 T C 0.063878 1.9278e-05
3:134113349 G A 0.134160 -5.0286e-05
3:134115209 C T 0.056146 -1.1145e-05
3:134120357 G A 0.587780 2.2981e-05
3:134121100 G A 0.030741 -3.0678e-05
3:134126150 C T 0.586975 1.1525e-05
3:134127388 C G 0.044867 6.7464e-06
3:134131069 G A 0.191913 4.1313e-05
3:134134236 A G 0.773828 4.4262e-05
3:134135275 C T 0.057805 1.3605e-05
3:134138009 T C 1.425645 1.8417e-05
3:134139460 T G 0.916660 1.9372e-05
3:134141848 T C 0.899960 2.4167e-05
3:134145835 A G 0.152807 4.3101e-05
3:134146709 C T 0.705286 -1.3437e-05
3:134150003 T C 0.350361 -3.2087e-05
3:134156355 G A 0.882326 9.3880e-06
3:134159458 T G 0.731742 -2.6530e-05
3:134167544 C A 1.954386 -2.8137e-05
3:134168117 A C 0.058655 -1.5452e-05
3:134172488 C A 1.880726 3.9545e-06
3:134194130 C T 0.052599 -3.7262e-05
3:134197429 A G 0.057097 2.6214e-05
3:134203600 G T 0.282978 -1.9232e-05
3:134205957 G A 0.066796 -2.3316e-05
3:134207134 A C 0.330993 2.8284e-05
3:134209956 G A 0.537502 -2.2867e-05
3:134215493 G A 0.046052 -2.9796e-05
3:134241818 T C 0.025379 4.4343e-06
3:134253645 G A 0.300164 2.6283e-06
3:134254989 G C 0.649422 -1.9580e-05
3:134278270 T C 0.717428 -3.6256e-06
3:134281531 T C 0.154336 -1.7549e-05
3:134310791 A G 1.349462 1.6055e-05
3:134322877 A G 0.050758 1.4533e-05
3:134328333 G A 1.264580 3.2090e-05
3:134332763 T C 0.033662 4.6510e-06
3:134337140 A G 0.035574 -2.4865e-06
3:134339879 T C 0.056201 -2.8973e-07
3:134346322 A G 0.068961 -1.3331e-05
3:134370467 T C 0.049385 1.8290e-05
3:134370556 T G 1.843441 -2.0681e-06
3:134372486 G T 1.256255 -3.4295e-05
3:134373455 G A 0.046036 -2.3461e-05
3:134373892 T C 0.134449 1.8818e-05
3:134377050 A C 0.058688 2.7042e-05
3:134377556 A G 0.033708 -3.2299e-05
3:134378076 T C 0.032231 1.2222e-05
3:134382366 T C 0.139116 -7.8531e-06
3:134383242 G A 0.099884 4.2221e-06
3:134385565 A G 0.054890 3.6724e-06
3:134390900 G A 0.701861 2.0553e-05
3:134395283 A G 0.055588 -1.4646e-05
3:134395599 A G 1.839030 -1.3355e-05
3:134398090 T C 0.472294 1.0039e-05
3:134400604 T C 0.124770 5.9351e-06
3:134402587 T C 0.520040 -3.1053e-06
3:134407470 T G 0.049729 -2.5693e-05
3:134407864 A C 1.917556 -1.2203e-05
3:134415518 A G 0.022218 2.7648e-05
3:134426429 A G 0.057312 -1.6038e-05
3:134432509 T G 1.329925 1.5687e-07
3:134432930 G T 0.371916 -2.0161e-05
3:134436004 A G 0.074823 -5.3556e-07
3:134454170 G A 0.040531 5.3494e-06
3:134468296 A G 0.403579 -1.5336e-05
3:134469076 T G 0.087186 2.6690e-05
3:134470368 G T 0.038525 2.9176e-05
3:134472009 C T 0.100254 -3.3881e-05
3:134477133 G A 0.336251 -1.3557e-06
3:134483030 A G 0.052115 -2.2480e-05
3:134483656 A G 0.042585 -3.0691e-06
3:134488697 G A 0.184113 2.1317e-05
3:134492589 G A 0.101708 -1.2730e-05
3:134501883 G A 0.063148 8.1612e-06
3:134506491 A G 1.667050 -4.7541e-06
3:134512481 A G 0.021371 -4.3800e-06
3:134517466 T C 0.159253 -2.0883e-06
3:134524637 T C 0.084353 1.6700e-05
3:134525059 G A 0.103678 -4.7574e-05
3:134527775 A G 0.066965 -5.0727e-06
3:134533302 C A 1.424226 2.6278e-05
3:134537888 T A 1.490964 6.4206e-06
3:134544282 A G 0.106437 1.8514e-05
3:134546369 T C 0.043478 6.2406e-06
3:134548296 T C 0.055663 1.5631e-05
3:134550328 A G 0.288866 -7.1682e-05
3:134555867 T C 0.100017 -6.7592e-05
3:134567752 G A 0.190968 -4.9490e-07
3:134576446 A G 1.339828 6.3247e-05
3:134579672 A G 0.474459 9.1825e-05
3:134589411 A G 0.026564 1.2266e-05
3:134590551 T C 0.025149 5.4189e-06
3:134599234 T C 0.120774 1.2564e-05
3:134600445 G A 0.134264 -1.3611e-05
3:134602767 T C 0.133134 -8.6274e-06
3:134603490 C T 0.975679 -6.5835e-05
3:134614769 C T 1.117496 -6.1826e-05
3:134617897 C T 0.162187 4.4840e-06
3:134618819 G A 0.899522 4.4762e-05
3:134618953 A G 0.223170 -2.9781e-05
3:134624806 A C 0.237747 -3.0290e-05
3:134625557 C A 0.027018 2.4826e-05
3:134625614 G A 0.195223 -1.6517e-04
3:134626160 A C 0.088325 -3.9413e-06
3:134626339 A G 0.567773 -3.1942e-05
3:134629569 C G 1.003522 -7.4371e-05
3:134630495 G T 1.940072 1.7704e-07
3:134634318 C T 0.517615 -2.4404e-05
3:134636524 C A 0.453575 -5.1132e-05
3:134638836 C T 0.497520 -5.3571e-05
3:134645601 G A 0.147941 -2.6542e-05
3:134646002 G T 0.040816 -2.1223e-05
3:134650449 C T 0.795893 -5.1747e-05
3:134650491 A G 0.040148 -9.1873e-06
3:134651011 T C 0.046808 -5.4768e-06
3:134652576 C T 0.961569 -8.9722e-05
3:134654788 A G 0.027099 -9.5251e-06
3:134657809 G T 0.165553 -2.4373e-05
3:134659551 C T 0.592016 -3.1036e-05
3:134667721 G A 0.024581 8.3709e-06
3:134669827 T C 0.039258 1.6718e-05
3:134670080 C A 0.094554 4.1182e-05
3:134679199 C T 0.026931 5.6910e-06
3:134682633 A G 0.891213 -7.5512e-05
3:134684152 G A 0.058749 1.0415e-05
3:134693397 T G 0.697382 -5.4911e-07
3:134693427 T G 0.076455 1.2395e-05
3:134696331 T C 0.260150 -1.4101e-05
3:134710656 G A 1.193422 -4.8103e-05
3:134713218 C T 0.062122 1.7880e-05
3:134716185 T C 0.023497 -4.0434e-05
3:134716713 T G 0.021364 -3.7408e-06
3:134718561 A G 0.029131 2.5137e-05
3:134726153 G A 0.068607 -2.2534e-05
3:134729959 G A 0.147383 -3.6457e-05
3:134732732 A C 0.475169 -6.7063e-05
3:134733516 T G 1.831869 -1.2723e-05
3:134743897 C A 0.064592 -1.5531e-05
3:134751733 C G 0.814355 4.4773e-05
3:134753876 C T 0.582249 -7.4066e-06
3:134763397 T C 0.048272 -1.5254e-05
3:134763766 T C 0.171269 3.4550e-06
3:134767543 G A 0.027603 1.4095e-05
3:134768915 T C 1.220609 1.3338e-05
3:134778492 A G 0.983323 1.8170e-05
3:134784158 G A 0.063978 6.8379e-06
3:134795700 G A 0.037876 -3.0729e-05
3:134796185 G A 0.095658 -1.5194e-05
3:134802379 T G 0.112656 -9.4444e-06
3:134804491 A G 0.037291 6.0717e-05
3:134806169 A G 1.882813 -7.0346e-05
3:134810466 A G 0.020676 7.1936e-06
3:134815187 T A 0.179478 5.5195e-05
3:134816062 T C 1.302440 -3.1105e-05
3:134816828 C A 0.805916 1.7142e-05
3:134818474 A G 0.095323 -8.7244e-06
3:134820184 G A 1.137737 -7.4596e-06
3:134826628 G A 0.625841 -2.1795e-06
3:134829562 G A 0.093431 1.6294e-05
3:134838234 A G 0.101890 -1.1258e-05
3:134845693 G T 0.263632 1.9592e-05
3:134846810 G A 0.461018 1.8401e-05
3:134848853 G A 0.397380 -3.3344e-05
3:134854242 G A 1.586540 -2.7932e-06
3:134858609 A G 0.083694 1.9267e-05
3:134868129 T C 0.034578 -1.3364e-05
3:134871028 T G 0.025999 -2.3105e-05
3:134876919 A G 0.097745 -1.8340e-05
3:134877296 C T 0.611439 -2.6198e-05
3:134886890 C A 1.530813 1.4073e-05
3:134891032 C T 1.970827 -5.4804e-06
3:134891709 G A 0.100481 5.3584e-05
3:134892267 G C 0.126973 -2.2711e-05
3:134892890 C T 0.047805 -1.8972e-05
3:134898742 T C 0.824316 1.6020e-05
3:134904809 T C 0.091646 2.1998e-05
3:134906285 A G 0.031858 4.2367e-05
3:134909559 A G 0.803634 -2.8648e-05
3:134912191 T C 0.056636 -1.4948e-05
3:134912920 G A 0.109001 1.4585e-04
3:134913572 T G 0.028826 1.7716e-05
3:134924048 A C 0.047915 3.2907e-05
3:134928840 G A 0.157072 -5.5898e-05
3:134932805 T C 0.050187 -1.3089e-05
3:134935026 T C 0.037093 2.6890e-05
3:134935220 A G 0.066290 5.0908e-05
3:134940368 G A 1.490720 2.3095e-06
3:134944083 A G 0.178978 -2.7635e-05
3:134954472 A G 0.072242 -5.5246e-07
3:134954743 A G 0.348183 -2.0558e-05
3:134954848 G A 0.412577 9.9746e-06
3:134955209 T C 0.302647 -1.3350e-05
3:134955715 G A 1.466493 -1.9562e-05
3:134956085 A G 0.065890 1.1039e-05
3:134958418 G A 0.462978 4.0524e-06
3:134959888 C T 0.100358 1.6254e-05
3:134959902 G T 0.023922 -1.4350e-05
3:134968429 A C 0.023399 -1.0938e-05
3:134978236 G A 0.240594 1.0837e-05
3:134980222 A C 0.099179 1.4813e-05
3:134986454 T C 0.129155 -3.0994e-05
3:134987022 A G 0.024863 4.5862e-06
3:135007293 C T 0.043507 -1.2931e-05
3:135007438 A G 0.045656 -9.8922e-06
3:135014596 C A 0.048317 1.3313e-06
3:135019090 C T 0.480285 -1.0998e-05
3:135021403 G A 0.282309 1.6534e-05
3:135023787 C A 0.387896 6.2689e-05
3:135025889 A C 0.050096 3.3796e-06
3:135031027 A G 0.034289 -6.9521e-07
3:135034748 C T 0.855833 -4.1158e-05
3:135037516 G A 0.048791 2.0692e-05
3:135040301 G A 0.032302 2.9609e-05
3:135046309 C T 0.318422 2.9388e-05
3:135064378 C T 0.027573 8.6195e-08
3:135064892 A G 0.027661 -6.1213e-06
3:135069596 T C 0.022114 2.2505e-05
3:135074959 G T 0.979064 -3.9613e-05
3:135083182 G A 0.402453 -8.6181e-05
3:135101243 A G 0.041936 -1.9056e-05
3:135110121 T G 0.199842 4.2839e-06
3:135132243 T C 0.071648 -3.7736e-05
3:135136151 C A 0.364419 3.2657e-05
3:135136722 G A 1.613786 8.3301e-05
3:135147545 A C 0.214065 7.4497e-06
3:135147636 T C 0.042715 -3.4643e-05
3:135153619 A G 0.338799 -6.4896e-06
3:135163577 A G 0.038788 4.8792e-06
3:135174671 A G 0.298645 -5.0009e-05
3:135174907 T G 0.318172 3.2400e-05
3:135185359 A G 0.383644 -4.0796e-05
3:135185464 T C 0.023490 1.2533e-05
3:135204534 C T 0.720749 5.3549e-06
3:135212065 T C 0.078458 1.7022e-05
3:135225679 C A 0.548931 2.0992e-05
3:135233238 A C 0.182175 1.7863e-05
3:135235358 G A 1.338877 3.4102e-06
3:135235742 C T 1.153008 1.3067e-05
3:135236995 A G 0.042498 -8.6049e-06
3:135249401 G T 0.397247 1.2743e-05
3:135254156 A G 0.030868 -7.6454e-06
3:135257415 A G 0.358527 2.4943e-05
3:135261258 A G 0.059249 -1.6719e-05
3:135261283 G C 0.144134 6.4153e-05
3:135267999 A G 0.942497 -1.7610e-05
3:135268608 G A 1.733498 -3.1158e-05
3:135268650 T C 0.073888 7.2819e-07
3:135269747 A G 1.621813 -8.6166e-07
3:135273504 G T 0.078176 -6.1994e-06
3:135276133 C T 0.145475 8.3393e-06
3:135277355 C G 0.765210 4.7826e-06
3:135278749 C T 0.624166 -4.3115e-06
3:135282819 T C 0.503937 1.7097e-05
3:135285741 C T 0.359605 4.8168e-06
3:135286950 T G 0.028245 -3.2544e-06
3:135287284 G T 0.089991 1.3711e-05
3:135290619 A G 0.502623 3.4571e-05
3:135291733 C T 0.923817 -1.1477e-05
3:135293915 G C 0.576605 -1.5371e-05
3:135313695 A G 0.070678 2.4657e-06
3:135316558 A G 0.569195 5.9109e-06
3:135322531 G A 0.072879 -1.8634e-06
3:135336378 C T 0.130239 -2.9184e-05
3:135337113 C T 0.288190 1.7955e-05
3:135339201 A G 0.181818 3.4140e-05
3:135340074 G A 0.086965 1.6476e-05
3:135347072 T C 0.030994 -8.7054e-06
3:135351777 C T 0.219561 -1.0560e-05
3:135374035 T C 1.916238 -2.7288e-05
3:135384278 G A 1.917225 -2.2407e-05
3:135390368 A C 0.055345 8.5424e-06
3:135392550 T C 1.962556 -3.2681e-05
3:135394673 T C 1.906968 -7.7401e-07
3:135405534 G T 0.170617 2.3729e-05
3:135418841 A G 0.102721 4.5780e-06
3:135422942 T C 0.023883 1.5047e-05
3:135427854 A G 0.029297 8.4309e-06
3:135430371 C A 0.248234 2.6646e-05
3:135434791 G A 0.232515 -6.0202e-06
3:135449686 G C 0.505476 2.3367e-05
3:135454527 G T 0.063959 -8.1330e-06
3:135457984 C T 0.422237 3.9120e-05
3:135458294 C G 0.300628 1.5344e-06
3:135469193 T C 0.028648 -5.2373e-06
3:135475923 C T 0.408043 -4.7870e-05
3:135478320 A C 1.793436 5.2692e-05
3:135485485 C T 0.032653 1.5854e-05
3:135496946 C T 0.167134 -1.3353e-05
3:135497848 A G 0.122874 -1.6797e-05
3:135505101 T C 0.055270 1.2299e-05
3:135510082 C T 0.072486 -4.9360e-06
3:135521036 T G 0.072518 3.8183e-05
3:135527345 T C 0.383741 6.6856e-06
3:135532067 T C 0.059584 -3.2510e-06
3:135532451 A G 0.050382 2.3432e-06
3:135535423 T C 0.031598 -1.3122e-05
3:135547810 G A 0.044864 9.8306e-06
3:135550945 A G 0.258735 4.8367e-06
3:135554049 T C 0.023880 4.5045e-05
3:135560388 G T 0.426355 2.2675e-05
3:135569317 C T 0.545347 1.6697e-05
3:135572518 A T 0.133163 9.9713e-06
3:135572632 T G 1.812781 -2.1658e-05
3:135575480 A G 0.060690 -2.7220e-05
3:135587811 C T 0.422798 2.0833e-05
3:135602459 C T 0.198719 -3.3294e-05
3:135613972 A G 0.157984 2.9235e-05
3:135624570 C T 0.669195 -1.8817e-05
3:135625601 A G 0.232953 -1.1461e-05
3:135646368 G A 0.022886 9.1389e-06
3:135649501 A G 0.020793 1.7996e-05
3:135665726 A G 0.060525 -1.3088e-05
3:135690784 C T 0.334430 4.5604e-06
3:135716966 G A 0.046899 1.2930e-06
3:135717033 T C 0.084168 7.8977e-06
3:135717467 C G 0.061220 -6.1748e-07
3:135720851 T G 0.535814 1.3071e-05
3:135721036 T C 0.156562 2.4433e-05
3:135721085 G A 0.021140 9.8408e-06
3:135721781 G C 0.152067 3.1166e-06
3:135722264 G A 0.645747 -4.0912e-05
3:135741565 G A 0.543968 6.9033e-06
3:135741887 T C 0.080302 2.2696e-05
3:135742367 G A 1.911989 -1.5545e-05
3:135745762 T C 0.026824 -1.4301e-05
3:135746680 A G 0.051544 1.7062e-05
3:135746796 G T 0.026684 -2.7469e-05
3:135769746 C T 1.183165 -2.2210e-05
3:135781153 G A 0.022828 1.6175e-05
3:135791534 G A 0.048058 8.3510e-06
3:135809730 A G 0.059821 2.8823e-06
3:135814009 A G 1.131183 -9.6000e-05
3:135821704 T G 0.045782 3.2536e-06
3:135824130 A G 0.126305 -1.7897e-05
3:135864127 C T 0.027788 5.7581e-06
3:135898617 A G 0.035276 2.6991e-05
3:135908786 T G 0.053053 1.0140e-06
3:135914476 A G 1.198313 9.8117e-05
3:135926622 T G 1.547434 4.5272e-05
3:135926784 C T 0.235105 -4.2845e-05
3:135930406 T C 0.490788 5.2367e-05
3:135950696 A G 0.031004 -1.6966e-06
3:135951491 A G 1.050327 4.2211e-05
3:135956305 C A 1.534831 3.4012e-05
3:135956639 A G 0.120670 -6.8651e-06
3:135966726 G A 0.051907 -7.1315e-06
3:135974216 A G 0.479548 -1.5350e-05
3:136000349 G A 0.025759 -1.3935e-07
3:136004961 A C 0.033390 -1.2449e-05
3:136032049 A G 0.184866 -2.0718e-05
3:136054853 G C 0.199099 -5.6612e-07
3:136062523 G A 0.069665 3.3301e-05
3:136069286 C T 1.630236 2.7224e-05
3:136074576 A C 0.039963 -2.0924e-05
3:136087494 C T 0.035042 -8.4881e-07
3:136094304 A G 0.044529 -1.2029e-06
3:136101667 G A 0.372261 1.8554e-05
3:136109696 T C 0.252899 -8.4586e-05
3:136150869 A G 0.095969 -2.8165e-05
3:136152562 G A 0.036928 2.8590e-05
3:136153468 C T 0.818432 4.4991e-05
3:136154334 C G 0.042426 -1.2492e-05
3:136163234 C T 0.034659 1.0103e-05
3:136168126 A G 0.036493 2.2024e-05
3:136197850 G T 0.035461 -6.3561e-06
3:136228566 C A 0.116291 -8.4213e-06
3:136240366 C T 0.486283 -1.1272e-05
3:136240403 A G 0.196924 1.5172e-06
3:136248188 C T 0.028193 2.5918e-05
3:136252872 T C 0.174414 2.0791e-05
3:136272805 A C 0.683003 -1.2514e-05
3:136277501 G T 0.202910 1.4696e-05
3:136287034 T C 0.180134 -7.3316e-06
3:136295540 T C 0.051943 4.7526e-06
3:136309710 C T 0.798869 3.4122e-05
3:136350891 A G 0.145669 -2.3455e-05
3:136356311 T C 0.077786 2.6599e-05
3:136356464 T C 1.419968 6.1753e-05
3:136362223 A G 0.102020 1.9527e-05
3:136388635 C T 0.044630 1.1045e-06
3:136394139 T C 0.038359 -2.0131e-05
3:136468000 G A 0.204669 -5.1504e-05
3:136472667 G T 0.038109 1.2926e-06
3:136483725 T G 0.294650 -2.7250e-05
3:136489602 A G 0.299593 -7.5322e-05
3:136497969 A G 0.034750 6.4933e-06
3:136502568 T G 0.324511 3.7691e-06
3:136508008 A C 1.187976 -4.0732e-05
3:136509041 C G 0.036694 2.4079e-05
3:136509875 A T 0.036107 -7.7416e-06
3:136511459 A G 0.077757 -1.0623e-05
3:136520881 C T 0.057662 -6.0333e-05
3:136522314 G A 0.896351 3.5571e-05
3:136524500 A G 0.040456 1.7006e-05
3:136558135 G T 0.130528 5.5983e-05
3:136581611 A G 0.420844 -4.6673e-05
3:136590593 A G 0.164661 -3.9826e-05
3:136596318 G C 0.132433 1.6178e-05
3:136604687 G A 0.026194 -1.2676e-05
3:136612497 C T 0.024136 2.5018e-06
3:136622008 A C 0.200615 6.9347e-06
3:136623748 G A 0.041761 1.1952e-05
3:136664737 T C 0.033471 -8.6995e-06
3:136666599 G A 1.377970 3.3925e-05
3:136674468 G A 0.214812 -2.3459e-05
3:136674654 C T 0.096680 3.0806e-05
3:136677064 G A 0.259371 -3.5614e-06
3:136694618 G A 0.028148 1.8849e-05
3:136720481 A G 0.030861 -9.7678e-06
3:136730564 T C 0.043137 5.0048e-06
3:136744106 T C 0.035642 1.3758e-05
3:136752551 G T 0.877298 -4.4007e-05
3:136754251 T C 0.835021 -3.8188e-05
3:136754700 A G 0.077163 3.7306e-06
3:136759378 G A 0.423220 -4.9209e-06
3:136760945 C T 1.200404 -2.0302e-05
3:136761161 G A 0.375756 1.7923e-06
3:136769014 G A 1.530238 8.3115e-06
3:136792237 C T 0.120436 -5.4285e-05
3:136793289 T C 0.031371 -2.2460e-05
3:136794971 C T 0.872569 -2.3465e-05
3:136801886 C T 0.087407 1.2601e-05
3:136818041 T C 0.316358 2.6862e-06
3:136848894 A G 0.406627 -1.7163e-05
3:136856502 A G 0.875256 -1.9378e-05
3:136869141 C T 1.279608 -2.1033e-05
3:136877854 C T 0.401139 -1.3343e-06
3:136882336 T C 0.078088 -2.7557e-05
3:136904074 G T 0.221206 -2.4351e-06
3:136905916 C A 0.450261 9.8481e-06
3:136910268 C T 0.064209 -2.7732e-05
3:136910846 A G 1.322100 -2.0369e-05
3:136923815 A G 0.204640 -1.4066e-05
3:136924925 C T 0.765713 -1.6869e-05
3:136928256 A G 0.062963 -2.0420e-05
3:136928921 C T 0.256462 -1.6222e-05
3:136929171 T C 0.027249 3.2896e-05
3:136936116 A G 1.305646 6.4787e-06
3:136938812 C T 0.432604 4.7057e-06
3:136939601 T G 0.039051 -6.5367e-06
3:136967562 G A 0.126717 -1.4572e-05
3:136979648 A G 0.031429 -2.0849e-05
3:136990937 G T 0.071025 -1.2718e-05
3:137009434 C T 0.228360 1.1465e-05
3:137009937 G A 0.327556 1.6924e-05
3:137010440 A G 0.085859 1.1520e-06
3:137031437 T G 0.031884 -1.3880e-05
3:137038381 T C 0.114957 1.3673e-06
3:137043694 T C 0.035876 1.8646e-08
3:137044802 G A 0.034928 -3.3907e-05
3:137045660 C T 0.070824 -7.9916e-06
3:137052288 G A 0.137279 2.7124e-05
3:137052637 C T 0.247975 -2.5164e-05
3:137059593 C T 0.035302 -1.7166e-05
3:137061083 C T 0.036444 4.7478e-05
3:137080188 A G 0.070843 -3.5460e-06
3:137100966 T G 0.794682 1.2445e-05
3:137108482 C T 0.953844 2.1848e-06
3:137130628 A G 0.050482 3.8137e-05
3:137164295 A C 0.036425 4.0361e-05
3:137165643 G T 0.068435 3.1693e-06
3:137165924 A G 1.096041 -1.3374e-05
3:137167665 C A 0.035616 9.8876e-07
3:137181356 A T 0.129213 -8.1623e-06
3:137181392 G T 0.090448 1.0104e-05
3:137193201 G A 0.024957 -1.7187e-05
3:137193733 T C 1.724887 -1.1047e-05
3:137200667 T C 0.109219 6.3970e-07
3:137209078 A G 0.082175 8.1444e-05
3:137210833 C T 0.032906 3.9113e-05
3:137224838 C A 0.150139 1.8596e-05
3:137227259 T C 0.025071 3.3089e-05
3:137229783 A G 1.651197 4.4944e-06
3:137245550 G A 1.229210 1.4208e-05
3:137248018 G C 0.026057 4.5186e-05
3:137250044 C T 0.373533 4.7810e-06
3:137250900 A G 0.061340 -4.8930e-06
3:137256080 G A 0.710576 2.1450e-05
3:137272886 G A 0.247556 -7.4759e-06
3:137275274 A C 0.055192 -2.6853e-05
3:137278392 C T 0.034269 1.0406e-05
3:137292798 G A 1.381553 1.2959e-05
3:137295790 G A 0.316705 1.4882e-05
3:137300244 A G 0.053877 3.1575e-05
3:137301734 G T 0.436583 -1.1811e-05
3:137307464 T C 1.964926 -1.4168e-05
3:137320411 C T 1.046376 -1.8510e-06
3:137326511 C A 0.081155 3.9338e-06
3:137336456 T C 0.046318 -1.7571e-05
3:137337714 C T 1.442653 4.8905e-06
3:137346929 A G 0.034289 5.3850e-06
3:137365748 G A 0.042416 4.3517e-06
3:137365752 C T 0.121816 2.9499e-05
3:137367782 A G 0.053764 3.3235e-06
3:137368278 T C 0.990668 -1.9363e-05
3:137372252 A C 0.223472 -2.6233e-05
3:137373114 T C 1.301456 -1.3980e-05
3:137387931 C T 0.260374 3.7363e-05
3:137388049 A G 0.169010 1.7503e-05
3:137401644 A G 0.265956 -2.8502e-05
3:137402636 A T 0.025694 -1.1430e-05
3:137402934 C G 0.111494 -1.2483e-05
3:137403843 A G 0.042504 7.2367e-06
3:137407627 A G 0.449709 -4.6508e-06
3:137411496 C T 0.619138 9.2286e-06
3:137427055 A C 0.034396 -8.3755e-08
3:137429532 A C 0.023561 -3.3888e-05
3:137434886 T C 0.251698 1.2853e-05
3:137442186 T C 0.040443 -8.3661e-06
3:137447033 T C 0.030459 8.1733e-06
3:137447485 A G 0.264759 -1.9174e-05
3:137457418 C T 0.139045 3.7433e-05
3:137466042 C T 1.331921 1.1124e-05
3:137466335 A C 0.039333 6.4428e-06
3:137477078 T C 0.080113 2.1023e-05
3:137480715 T C 0.037580 2.9322e-05
3:137481332 A G 0.038681 1.1975e-05
3:137481510 A G 0.272292 -4.5122e-06
3:137484557 C T 0.494138 -4.9007e-05
3:137493905 G A 0.145510 1.8256e-05
3:137495802 C T 0.113016 9.6471e-06
3:137497922 T C 0.124302 3.7860e-05
3:137501920 A G 0.083570 8.7540e-06
3:137504831 A G 0.053287 -2.4921e-05
3:137508073 A G 0.024224 -1.3049e-05
3:137508790 A G 1.881385 -3.6585e-05
3:137509641 C A 0.030316 2.8918e-05
3:137510100 C T 0.045000 -1.0850e-05
3:137510562 C T 0.070983 -7.1804e-06
3:137511135 A G 0.123877 -2.3007e-05
3:137511678 A G 0.061512 -9.5977e-06
3:137512736 C A 0.527307 -3.8206e-06
3:137519765 A G 0.087196 -6.3332e-06
3:137521204 G A 0.221239 -6.2206e-06
3:137526940 T C 0.566572 -1.1958e-06
3:137528734 C T 0.141495 -3.0276e-05
3:137531309 T G 0.355567 -2.6376e-06
3:137532381 C T 1.050911 1.4916e-05
3:137534869 T C 0.303903 -1.8061e-05
3:137539829 G A 0.052495 -3.5352e-05
3:137541802 T C 0.493314 -2.5912e-05
3:137554110 G A 0.087615 7.0897e-05
3:137558398 T C 0.177771 7.1809e-06
3:137560206 G A 1.245615 3.0267e-05
3:137570790 G A 0.047577 -2.3774e-05
3:137574673 C T 0.224166 -5.8946e-05
3:137584058 A G 1.389596 3.8976e-05
3:137612390 T C 0.039865 1.4258e-05
3:137637478 T C 1.773266 1.1836e-05
3:137659025 A G 0.112666 2.1712e-05
3:137661313 T C 0.157533 1.2030e-05
3:137661670 G A 0.020458 1.4018e-05
3:137664575 A G 1.279927 5.5112e-05
3:137669871 C T 0.027904 -2.7342e-05
3:137694256 G A 0.058117 1.9386e-05
3:137698430 C T 0.190059 -1.6444e-05
3:137708022 T C 0.506479 -1.1371e-04
3:137714855 G A 0.049229 3.1652e-06
3:137717485 C T 0.033669 3.1863e-06
3:137717744 A G 0.022201 -7.2389e-06
3:137743508 T A 0.243736 -4.6428e-06
3:137746233 A G 0.052232 4.2848e-05
3:137747374 C T 0.960307 4.2077e-05
3:137748518 C T 0.283075 -6.6497e-06
3:137749839 G A 0.247936 -9.6287e-06
3:137750564 C T 0.082950 2.5027e-05
3:137756997 G A 0.095268 3.8369e-05
3:137758748 A G 0.031192 -1.7277e-05
3:137767454 T C 0.053170 8.9706e-06
3:137771152 C T 0.970486 1.1198e-04
3:137771782 G A 0.024590 -6.8913e-06
3:137784095 A C 0.119839 -3.5231e-05
3:137786442 C T 1.449654 3.0931e-05
3:137787047 T C 1.751762 1.0447e-04
3:137787192 C T 1.756161 1.0188e-04
3:137787282 C T 1.756878 1.0289e-04
3:137790030 C T 0.331016 1.1995e-05
3:137791971 C T 0.044740 -1.5160e-05
3:137801213 C T 1.448106 3.4459e-05
3:137801681 A C 0.058707 -3.7461e-06
3:137809432 G T 0.028041 -1.0127e-05
3:137809565 T C 0.052281 -5.8515e-06
3:137823441 C G 0.199222 -1.3594e-04
3:137826429 A C 0.053543 -1.1829e-05
3:137837187 G A 0.058256 -1.2629e-05
3:137837557 G A 1.329500 -3.7969e-06
3:137837838 T C 0.077351 -2.1717e-05
3:137840974 A C 1.320704 -1.0570e-05
3:137841328 A G 0.082139 3.7351e-06
3:137843476 T G 1.379353 -1.7835e-05
3:137846075 A G 0.065446 2.4747e-05
3:137849888 T C 0.063813 8.8282e-06
3:137851198 C T 1.381803 -2.0069e-05
3:137854520 C T 0.082084 2.0800e-05
3:137860107 T C 0.641839 -5.8267e-05
3:137870554 T C 1.404047 -2.6859e-05
3:137881084 G C 0.031517 -4.4415e-06
3:137882844 G T 0.020887 -2.7513e-05
3:137893744 T G 0.615159 -3.4208e-05
3:137897905 A G 1.414739 -2.4500e-05
3:137898966 A G 0.036548 -2.3471e-05
3:137905342 G T 0.047882 -2.6378e-05
3:137913771 C T 0.136312 -2.0671e-05
3:137926476 G T 0.038031 -2.9618e-05
3:137928372 G A 0.093801 1.7122e-05
3:137938579 C T 0.049492 5.8394e-05
3:137944597 C A 0.073807 2.6055e-05
3:137945192 T C 0.442448 5.1299e-06
3:137970907 A G 1.099533 -1.4255e-05
3:137992120 A G 0.084638 -3.5089e-06
3:137994037 G A 0.101172 -5.5080e-05
3:138000061 G T 0.022013 -5.7346e-05
3:138003391 T C 0.055176 -2.7376e-05
3:138007038 A G 0.193870 -2.2789e-05
3:138008666 G C 0.140343 -2.3039e-06
3:138012644 T C 0.040076 2.1799e-05
3:138024563 G A 0.084891 -3.6356e-05
3:138025396 G A 1.256579 -2.3112e-05
3:138025621 G A 1.451335 -4.6329e-05
3:138027232 T C 0.135254 -1.1991e-05
3:138055881 G A 0.050038 -9.4607e-06
3:138061954 A G 1.308094 -1.8828e-05
3:138071604 T C 0.543095 2.3484e-05
3:138071686 C T 0.106427 5.3581e-06
3:138072769 A G 0.103013 -5.1792e-05
3:138091701 T G 1.635137 4.3851e-07
3:138103100 A G 0.041008 2.5053e-05
3:138108525 T G 0.092740 -4.6012e-05
3:138112846 T C 0.033049 -1.0380e-05
3:138119952 C T 0.325524 1.4971e-05
3:138121291 T C 0.046363 -8.3107e-06
3:138122122 T C 0.314615 2.1870e-05
3:138124215 A T 0.040436 -8.9947e-06
3:138132434 T C 1.339371 -1.1866e-06
3:138136934 A G 0.044656 4.6396e-05
3:138151565 A G 0.040677 7.6385e-05
3:138151971 G A 0.176479 1.5249e-05
3:138155475 T C 0.037376 1.9564e-05
3:138156826 T C 0.090322 2.5507e-05
3:138158607 C T 0.110608 3.1505e-05
3:138159310 T C 0.041446 1.5122e-05
3:138170642 A G 0.061249 -4.2623e-06
3:138170684 A G 1.930987 1.2984e-05
3:138174523 G A 0.242291 2.2161e-05
3:138175363 G C 1.038963 3.2188e-05
3:138177119 G A 1.487935 1.7951e-05
3:138187016 A G 0.093425 3.7893e-07
3:138189658 G A 1.473397 3.4539e-06
3:138191232 A G 0.905147 4.4021e-05
3:138191347 T C 0.039826 -3.1515e-06
3:138191448 T A 0.039580 5.6239e-06
3:138195559 C T 0.040336 5.3931e-05
3:138197825 T C 0.074524 3.0672e-05
3:138212776 A G 0.020053 -2.6316e-07
3:138213125 C A 0.066653 -2.3398e-05
3:138214181 C T 0.043663 3.1275e-05
3:138218994 C T 0.040320 5.0849e-06
3:138225458 G A 0.053968 -1.5709e-05
3:138231263 C T 0.037970 1.3174e-05
3:138236118 A G 0.202789 1.9856e-05
3:138254345 A G 0.039245 1.7376e-06
3:138256925 A G 0.062654 -2.3001e-05
3:138289221 T C 1.100140 9.6167e-06
3:138291532 G T 0.093675 3.8639e-05
3:138301829 G A 0.066770 -3.3018e-06
3:138312893 A G 0.166900 -6.8337e-05
3:138313592 A G 0.085599 -3.9594e-05
3:138314012 A G 0.094223 1.3356e-05
3:138316796 C T 0.096765 1.1877e-05
3:138338944 A G 0.139334 2.3154e-05
3:138344699 C G 1.131790 1.7245e-05
3:138345150 G A 0.059814 -6.9526e-06
3:138347957 A G 0.144764 -4.6263e-05
3:138348310 A G 0.556471 1.1410e-05
3:138349332 A G 1.553761 2.4636e-05
3:138359210 A G 0.056247 2.0700e-05
3:138372984 T G 0.410480 1.0831e-05
3:138378970 C G 1.056821 1.5482e-05
3:138383013 A C 0.064118 -1.6708e-06
3:138385415 T C 0.928637 2.0262e-05
3:138389259 A T 0.054277 -7.4675e-06
3:138394495 G C 0.053524 -1.4780e-05
3:138448576 T C 0.029371 -2.6456e-05
3:138456388 A G 0.050242 -2.6811e-07
3:138468700 T G 0.020621 -1.7540e-05
3:138474414 A G 0.040774 1.5855e-05
3:138477864 C T 0.035347 1.6546e-05
3:138478544 A G 1.059340 1.0918e-05
3:138482428 C A 0.033656 1.2969e-05
3:138542633 C T 0.142203 7.3845e-06
3:138563645 A C 0.927313 -3.2788e-06
3:138565389 T C 0.171853 2.1422e-05
3:138578506 T C 0.065504 -2.1388e-05
3:138581303 T C 0.042180 5.0524e-05
3:138596050 G A 0.405634 -1.1742e-05
3:138596364 C T 1.906114 2.9240e-05
3:138598954 T C 0.070837 2.1605e-05
3:138608009 G T 0.978341 4.1300e-05
3:138608662 T C 0.072285 1.2355e-05
3:138619852 C T 0.091574 -2.3305e-05
3:138622202 G A 0.035912 6.3537e-06
3:138638081 T C 0.410194 -1.1507e-05
3:138645013 G A 0.930215 9.7167e-06
3:138647663 A G 0.067916 -1.7708e-05
3:138649291 C T 0.054744 2.8205e-05
3:138649627 A C 0.055627 -3.9069e-06
3:138649661 G A 0.136769 -6.1029e-06
3:138651670 T G 0.145338 -7.0748e-06
3:138653230 G A 0.049515 -4.9070e-06
3:138660912 G A 0.082853 -3.0800e-05
3:138661024 A C 0.036077 -1.2993e-05
3:138665064 A G 0.031536 6.1600e-06
3:138669009 T C 0.031241 2.1497e-06
3:138670599 A G 0.041904 3.0725e-05
3:138677571 C A 0.034036 4.4870e-06
3:138690454 C T 0.096122 -2.3283e-06
3:138694954 T C 0.113357 1.5261e-06
3:138696439 C T 1.097816 -1.7412e-05
3:138696546 C T 0.129901 -5.7348e-06
3:138713704 G A 1.780397 -2.5556e-06
3:138716224 C T 0.401580 -1.9339e-05
3:138744275 G C 0.056386 -4.4234e-06
3:138762707 G C 0.135082 1.7295e-06
3:138764229 C T 0.489948 -2.1239e-05
3:138766305 A G 0.114815 -1.2133e-05
3:138802360 A G 0.054893 -2.0700e-05
3:138803585 T C 0.027603 -8.2179e-06
3:138809935 A C 1.825478 2.3952e-06
3:138817806 T C 0.039489 1.5296e-05
3:138822318 C G 0.207872 -2.0772e-05
3:138823605 T C 0.113604 -7.9763e-06
3:138830386 T C 0.052722 7.1711e-06
3:138840945 T C 1.581555 2.2122e-05
3:138841404 T C 0.035435 -1.8716e-05
3:138843870 A G 0.575797 1.1752e-05
3:138844109 G T 0.413450 -7.4102e-06
3:138848513 T C 0.606599 1.6089e-05
3:138852276 T G 0.151337 4.3841e-07
3:138854115 C T 0.149344 -5.5951e-06
3:138857228 T C 0.628457 -2.7532e-05
3:138878981 G A 1.966273 -1.6734e-05
3:138885236 T C 0.560246 8.0677e-06
3:138894063 C T 1.372316 -2.1629e-05
3:138900016 C T 0.628791 -2.8956e-05
3:138903985 T G 0.147075 -7.9487e-07
3:138908939 T C 0.049960 3.6379e-05
3:138916393 T C 0.150356 3.3143e-07
3:138939552 T C 0.034409 2.0971e-06
3:138945181 T C 0.090977 -1.4395e-05
3:138951103 G A 0.028914 -6.0886e-06
3:138957697 G A 0.038820 9.8367e-07
3:138959151 C T 0.166611 9.9117e-06
3:138973582 C T 0.590604 -3.1170e-05
3:138978980 C T 1.313436 1.6572e-05
3:138979776 T C 0.095840 6.6431e-06
3:138980265 T C 0.585917 1.1414e-05
3:138982239 C A 0.157484 1.3374e-05
3:138987262 T C 0.080922 -2.2921e-05
3:138989498 T G 0.241145 -7.4699e-05
3:138991897 A G 0.062550 1.1111e-05
3:138997202 G T 0.116249 3.5291e-05
3:138998584 G A 0.213397 7.1821e-07
3:139004920 A G 0.430471 -2.5121e-05
3:139013381 A C 0.172655 5.0957e-05
3:139017912 G A 0.085125 -2.0765e-05
3:139020433 A C 0.110066 1.5357e-05
3:139021179 G A 0.127373 2.2030e-05
3:139029548 T C 0.775687 -1.4443e-05
3:139030783 A G 0.261932 -9.0925e-06
3:139030996 A G 0.026262 -1.5665e-05
3:139033599 A G 0.052134 3.3757e-05
3:139033843 C T 0.047321 -5.8597e-06
3:139034049 T C 1.479632 1.8267e-05
3:139035607 A G 1.229490 4.2145e-05
3:139037343 A T 0.059217 2.4514e-05
3:139038222 G T 0.024194 -4.5820e-06
3:139040661 G A 1.743963 4.4717e-05
3:139043236 G C 1.896653 5.1042e-05
3:139043829 T C 0.262315 5.3181e-05
3:139060841 T C 0.133923 3.7452e-06
3:139083770 G A 0.139941 -8.2738e-06
3:139092863 A G 0.028664 2.3581e-05
3:139098195 A G 0.213176 5.2787e-05
3:139110222 T C 0.036009 -1.3417e-06
3:139110967 A G 0.154865 -9.2771e-06
3:139112247 T G 0.022325 -4.2196e-06
3:139141394 T G 0.031520 4.9075e-05
3:139149695 G A 0.947132 -2.5182e-06
3:139150609 G A 0.076180 1.3453e-04
3:139164458 T G 0.024363 -3.2695e-06
3:139164874 C T 0.499166 -1.3842e-05
3:139178853 C T 0.793773 8.6042e-06
3:139198848 C T 0.055250 -1.1832e-05
3:139213589 A G 0.033789 -1.0438e-05
3:139216023 A G 0.139217 -7.5511e-06
3:139221149 A G 0.155533 -1.1254e-05
3:139243174 T C 1.282020 -2.1535e-05
3:139244182 C T 0.092220 5.9620e-07
3:139246875 C T 0.047428 -1.8164e-05
3:139257603 G A 0.366704 4.9755e-05
3:139258508 A G 0.125876 4.9611e-05
3:139260502 C T 0.238270 1.4757e-05
3:139265314 C T 0.126694 4.1820e-05
3:139270265 T C 1.479408 -1.8388e-06
3:139276557 T G 0.059866 -9.0445e-06
3:139278851 A G 0.233761 -9.2124e-06
3:139282380 T C 1.570759 1.0033e-05
3:139290588 T C 0.036493 7.0809e-06
3:139298199 T C 0.497277 -3.9070e-06
3:139298333 G A 0.029888 1.2256e-05
3:139308878 A G 0.146543 -2.5715e-05
3:139315403 C T 0.031790 6.4607e-06
3:139322348 G C 1.460833 -4.8626e-07
3:139322467 A G 1.137208 -1.0428e-06
3:139324459 T C 0.067101 1.3682e-05
3:139326057 C T 1.773230 -1.8533e-05
3:139326484 C T 0.889918 -9.8566e-06
3:139331464 A G 0.092818 -1.3104e-05
3:139338764 C A 0.289615 2.5180e-06
3:139340146 G T 0.663567 -2.8932e-05
3:139342811 T C 1.047636 2.2815e-05
3:139347358 G A 0.810025 1.3796e-05
3:139351199 T C 0.622838 7.4262e-06
3:139357841 G A 0.053809 -3.3285e-05
3:139364704 A G 0.112851 -7.7374e-06
3:139368606 T C 0.093509 -1.3476e-05
3:139374955 C T 0.034896 1.4356e-06
3:139375292 A G 0.142411 -6.2939e-06
3:139378155 G A 0.550583 5.2560e-05
3:139384248 C G 0.036181 -6.7548e-06
3:139387960 T C 0.027937 -1.2937e-06
3:139390076 T C 0.160055 -5.3338e-05
3:139390165 G A 0.037282 -1.6409e-05
3:139392368 C T 1.511354 -1.7718e-05
3:139393833 C T 0.871189 8.7176e-06
3:139400640 G A 0.746485 1.4991e-05
3:139402629 T C 0.681328 -3.5429e-05
3:139404858 T C 0.299762 -3.4257e-05
3:139405342 C T 1.420662 -2.1055e-05
3:139406231 T C 0.037801 -1.0856e-05
3:139408157 A C 0.038242 -1.0233e-05
3:139439567 A G 0.046386 -2.0850e-05
3:139440993 T C 0.040966 9.3157e-06
3:139441471 C T 1.206892 -1.7037e-05
3:139446347 A G 0.262444 -9.8233e-07
3:139452303 C A 0.034237 1.1883e-05
3:139458358 A C 0.025652 1.2123e-05
3:139459368 A G 0.066023 5.4982e-05
3:139467373 A G 0.084031 2.7615e-06
3:139479785 T G 0.883011 2.0271e-05
3:139480681 T C 1.021900 -2.0585e-05
3:139487709 A C 1.475608 1.4098e-08
3:139490762 C T 0.129018 -9.8220e-06
3:139490840 G T 0.464728 3.8490e-05
3:139494570 C G 0.026463 1.4493e-05
3:139499745 C G 0.037512 1.1799e-05
3:139502957 C T 0.324641 -2.2670e-05
3:139517286 G T 0.445804 6.4912e-06
3:139517616 G A 0.050992 -5.1059e-05
3:139521778 T C 0.048609 6.4918e-06
3:139524762 T C 0.021228 6.8063e-06
3:139530894 C T 0.353457 3.2925e-05
3:139549769 T C 0.119180 3.1690e-05
3:139555977 T C 0.024535 3.7129e-06
3:139563689 C T 1.769222 6.3922e-06
3:139568319 A G 0.128311 -4.8274e-06
3:139579970 T C 1.121641 9.3002e-05
3:139606794 T G 0.235936 4.6728e-05
3:139610838 G T 0.478477 -4.3183e-06
3:139619069 T C 1.012058 -1.0360e-05
3:139620325 A G 0.058545 1.9340e-05
3:139620397 C A 1.625600 -2.7877e-05
3:139631419 A C 0.433431 -3.1316e-05
3:139635206 G A 0.103561 2.2680e-06
3:139635307 T C 0.067137 -3.4721e-05
3:139647176 T C 0.722170 2.7368e-05
3:139648588 A G 0.149542 -1.1426e-05
3:139650826 T C 0.619381 3.0741e-05
3:139654403 A G 0.022244 -5.4207e-06
3:139658084 A G 0.177375 8.2728e-06
3:139661272 T C 0.057672 1.0275e-05
3:139676405 A G 0.025298 1.2485e-05
3:139679550 T A 0.212163 -9.3009e-06
3:139689253 C T 0.567357 -6.0804e-06
3:139696358 C G 1.093649 4.1679e-05
3:139710516 G A 1.248354 -4.1255e-06
3:139711068 A G 0.020368 -4.3037e-05
3:139712731 A C 0.836832 2.9325e-05
3:139715474 A G 0.030261 -3.8050e-06
3:139727563 G A 1.796694 -4.6030e-05
3:139732325 G A 0.027258 -2.8175e-07
3:139734662 A G 0.052735 -8.7954e-06
3:139736323 G T 0.356755 -1.7409e-05
3:139736562 A G 0.048155 2.1682e-05
3:139738005 C T 0.061437 -4.5780e-06
3:139744769 G A 0.026285 -5.6662e-06
3:139749096 G A 0.030926 6.0312e-06
3:139750629 G A 0.169504 -1.8430e-05
3:139753307 C A 1.055098 2.3156e-05
3:139759987 A G 0.410321 -2.2344e-05
3:139775950 A G 0.022153 -1.9718e-05
3:139776799 A G 0.035986 -3.6776e-05
3:139781040 T C 1.838345 -1.2110e-05
3:139781600 A G 0.027258 1.2257e-05
3:139782452 G A 0.023568 -1.1897e-05
3:139784874 G A 0.953578 -4.8151e-05
3:139785827 T C 0.066072 1.3332e-05
3:139788528 A G 0.611955 -2.5997e-06
3:139793375 A G 0.156225 -1.6546e-05
3:139794699 A G 0.074537 2.0739e-05
3:139824025 G A 0.112468 -1.9486e-06
3:139826735 G A 0.502548 -1.0151e-05
3:139832907 G A 0.101886 -2.4793e-05
3:139835422 T C 0.080026 -2.8563e-06
3:139835537 G A 0.603454 -9.8179e-05
3:139835691 T C 0.449729 9.8279e-05
3:139835692 G A 1.678037 1.4939e-04
3:139835921 T C 0.983041 -8.6637e-05
3:139836581 G C 0.033237 -2.4740e-05
3:139838667 G A 0.101111 1.5553e-05
3:139843042 C T 0.037301 -2.1163e-06
3:139843181 G A 1.415482 1.4717e-05
3:139844453 G T 1.471995 3.3219e-05
3:139845131 C G 0.392602 -8.2831e-06
3:139846357 T C 0.261730 7.3123e-06
3:139847409 A G 0.067341 4.0966e-05
3:139848160 A G 0.034889 -1.3344e-05
3:139856214 C T 0.070035 9.9550e-06
3:139856998 T C 0.110589 1.0491e-05
3:139861050 A G 0.440261 3.1458e-05
3:139865553 A G 0.075326 6.3744e-06
3:139868092 C T 1.669396 5.0428e-05
3:139871754 A C 0.034828 5.5180e-05
3:139875454 G A 0.030521 -9.8541e-06
3:139887968 T C 0.197547 8.3332e-05
3:139895802 A G 0.529722 6.8691e-05
3:139898755 C G 0.978763 3.2518e-07
3:139904746 G A 0.103448 3.6407e-05
3:139916537 G A 1.761016 5.3899e-05
3:139917933 G A 0.116648 -8.3416e-06
3:139924278 A G 0.060246 3.0733e-07
3:139929124 G A 0.071012 -2.6598e-06
3:139931953 G C 0.021020 1.1535e-05
3:139935363 T C 0.795257 9.0604e-05
3:139935406 G A 0.042501 8.9070e-06
3:139936317 G A 0.074651 -1.8725e-06
3:139937362 A G 0.038327 -5.1690e-05
3:139938681 T C 0.025327 -2.3271e-05
3:139938904 T C 0.091792 -1.2133e-04
3:139940965 A G 0.891677 -2.9627e-05
3:139942147 T C 0.053634 2.3355e-08
3:139942366 A G 0.893975 -3.9701e-05
3:139953866 A G 0.119524 -1.6006e-05
3:139954597 T C 0.033760 5.3758e-06
3:139960210 C T 0.032650 -1.1341e-05
3:139965072 T C 1.158468 1.1578e-04
3:139967572 T C 0.024399 -5.1718e-06
3:139971881 T C 0.046016 -5.6034e-06
3:139971969 A G 0.108527 -5.0364e-06
3:139979092 T C 0.351656 1.6301e-05
3:139979524 G A 0.066348 1.0487e-05
3:139984973 T C 1.918364 3.8329e-05
3:139987647 T G 0.057623 -6.3128e-06
3:139992571 A G 0.945399 4.1905e-05
3:139993059 G A 0.207869 1.7938e-05
3:139997148 C T 1.975919 3.1771e-05
3:140000677 A G 1.946113 1.4089e-05
3:140005387 T C 0.036795 5.0777e-07
3:140008011 C A 0.039362 -7.6002e-06
3:140011602 C T 0.983086 -2.8526e-05
3:140016909 C A 0.035759 -1.4182e-05
3:140017684 C G 0.038788 -5.0966e-06
3:140026133 A G 0.138389 1.0960e-05
3:140036034 G A 0.130453 7.5372e-06
3:140042747 G A 0.065423 3.1672e-05
3:140052665 A C 1.282857 2.5456e-05
3:140052701 C G 0.039924 -2.8554e-05
3:140053029 T G 0.119235 -1.2991e-05
3:140061272 T C 0.089877 1.8237e-05
3:140064739 A G 0.105869 -6.3632e-06
3:140066293 A G 1.081766 -5.1257e-06
3:140080015 G A 0.192643 1.3251e-07
3:140084043 A G 0.166527 1.9594e-05
3:140086027 G A 1.020176 1.0730e-05
3:140089667 C T 0.110329 1.0002e-07
3:140093599 C T 1.834992 -1.4418e-06
3:140097094 G A 0.032225 -2.3927e-05
3:140098961 A G 0.268608 1.9271e-05
3:140102771 G T 0.088205 3.4084e-05
3:140105004 G A 1.101254 9.2975e-06
3:140106180 C T 1.101244 3.7419e-06
3:140106659 A G 0.029508 1.5491e-05
3:140112348 C A 0.084739 2.7868e-05
3:140114484 G T 0.126470 3.5595e-05
3:140124801 A G 0.193740 -1.4900e-05
3:140126067 C T 1.198096 -7.7510e-07
3:140126209 A G 0.039537 -1.0839e-05
3:140129164 G C 0.037697 -9.0798e-06
3:140134619 A G 0.083106 2.1185e-05
3:140140701 G A 0.038693 -2.2312e-05
3:140140845 G A 0.245037 1.9691e-06
3:140142068 G A 0.891015 -5.7036e-06
3:140146403 C T 0.725020 8.4090e-06
3:140149805 C T 0.597102 7.5314e-06
3:140151266 G A 0.028901 -3.2774e-05
3:140157221 T C 0.104856 -1.2358e-05
3:140157603 C T 0.376246 -5.4516e-06
3:140163763 C T 0.942653 4.2106e-06
3:140165071 G A 0.030297 4.9467e-06
3:140165322 A G 0.709963 1.5481e-05
3:140165355 G A 0.105233 -1.5901e-05
3:140166651 G A 0.087371 1.6705e-05
3:140175016 A G 0.036236 9.7049e-06
3:140175360 A G 1.340107 -1.7900e-05
3:140178381 C T 0.112448 5.7004e-05
3:140178485 A G 1.225614 -2.6198e-05
3:140179854 G A 0.590412 3.7037e-05
3:140181933 C G 1.881560 -1.3225e-06
3:140183220 T A 0.363675 2.1072e-05
3:140183286 G A 0.044270 4.2669e-05
3:140186389 T G 0.034172 6.3497e-05
3:140190809 T G 0.781494 -2.9931e-06
3:140193361 G A 0.218558 -1.3245e-05
3:140197086 A G 0.463403 -3.2289e-05
3:140236528 T C 0.103795 1.7405e-05
3:140236598 T G 0.299372 -2.3749e-05
3:140240417 A G 0.088585 -3.1461e-05
3:140241720 T C 0.300440 -1.1652e-05
3:140242181 G A 0.212861 5.6530e-06
3:140247177 T C 0.088757 -1.8713e-05
3:140247702 T G 0.032893 6.6550e-06
3:140251501 G A 0.027405 5.9737e-06
3:140253643 G T 0.038427 1.8870e-05
3:140254355 G A 0.040579 -1.7905e-06
3:140256035 C A 0.169357 3.6630e-06
3:140259083 A C 0.250295 1.8836e-05
3:140259531 C T 0.101916 -1.9132e-05
3:140260276 T C 0.430666 -1.6743e-05
3:140266593 C T 0.378635 5.3064e-06
3:140272063 T G 0.081065 -1.4331e-05
3:140272445 G A 0.154320 1.0127e-05
3:140274495 G A 0.271773 -2.2995e-05
3:140277903 A G 0.161347 2.4661e-05
3:140282341 T C 1.584372 2.6568e-05
3:140284032 C T 0.042098 1.0341e-05
3:140284163 C A 0.164307 1.1255e-04
3:140290653 A G 1.413181 -1.7794e-05
3:140292783 C G 0.043682 -8.4311e-06
3:140294028 T G 0.044825 -4.7261e-05
3:140299573 G A 0.302875 7.8141e-05
3:140302940 T C 0.027645 -2.0558e-05
3:140348018 T C 1.434438 1.5856e-05
3:140348640 G A 0.020166 7.3801e-06
3:140350512 T C 0.052196 -4.8924e-06
3:140357870 A G 0.052060 9.8356e-06
3:140400211 T C 0.039190 -1.3447e-05
3:140404093 A G 0.038476 3.5498e-06
3:140406362 A G 0.051388 2.6908e-05
3:140407260 A C 1.148422 8.3336e-06
3:140408556 G C 0.067039 -6.9663e-06
3:140410135 G A 0.079971 3.2790e-06
3:140411432 T G 1.718392 -1.0969e-05
3:140412162 T C 0.022844 -5.3192e-06
3:140422435 G A 0.049109 1.9188e-05
3:140429987 T C 0.259111 9.9598e-06
3:140430992 C T 0.048564 1.6495e-05
3:140436055 C T 0.024883 1.4180e-05
3:140447533 G A 0.025243 3.6326e-05
3:140448219 A G 1.252658 1.6641e-05
3:140455500 G A 0.122033 1.5339e-07
3:140469913 A G 0.166952 3.8868e-05
3:140477395 C T 1.856395 -1.5248e-05
3:140477718 C T 0.048045 -8.5055e-07
3:140478278 T C 0.037953 1.1401e-05
3:140479540 A G 0.038473 -4.4007e-05
3:140492239 A G 0.808551 9.9779e-06
3:140528321 C T 0.704211 2.3257e-05
3:140529511 C T 0.039281 -1.9360e-05
3:140535922 G A 0.034626 -7.5069e-07
3:140538648 G A 0.216312 -5.4696e-05
3:140540718 G A 0.596025 3.7989e-05
3:140542380 T C 1.306000 -4.1200e-05
3:140547894 T C 0.051515 2.0397e-05
3:140549085 G A 1.001866 -8.9607e-06
3:140551931 A G 0.067062 -9.0934e-06
3:140569950 T C 0.026152 1.1623e-05
3:140571784 C T 0.070126 1.3987e-06
3:140578810 G A 0.029313 -2.4913e-06
3:140590013 G A 1.553345 -2.2929e-05
3:140621909 C T 0.071759 -9.1129e-06
3:140623504 G A 1.585573 -9.3018e-06
3:140623789 G A 0.145897 1.2138e-05
3:140627251 G A 0.245037 -2.0637e-05
3:140631239 T C 0.069386 -2.6997e-05
3:140632237 T C 1.362870 -1.0219e-05
3:140637419 G A 0.022331 -1.5030e-05
3:140644059 G A 0.029962 2.5177e-05
3:140644483 T C 0.033705 2.0104e-05
3:140646641 A G 0.092743 -3.5820e-06
3:140660559 A C 0.034497 1.9916e-05
3:140667569 A C 0.024159 1.1913e-05
3:140668405 G A 0.034769 2.7480e-05
3:140674226 T C 0.194493 7.9766e-06
3:140696425 A G 0.061255 -2.4137e-05
3:140699727 G A 0.043296 -7.3943e-06
3:140714978 C T 0.055160 1.8443e-05
3:140716585 T C 0.144770 1.6880e-05
3:140719861 C T 0.612348 -4.0114e-05
3:140727198 T C 0.113007 9.1037e-06
3:140727382 T C 0.027138 -1.1301e-05
3:140729616 C T 0.228847 5.0856e-06
3:140756501 A G 0.150973 9.7773e-06
3:140757072 G C 0.022348 3.3065e-05
3:140761280 T C 1.841613 -1.1821e-05
3:140766012 C A 1.618135 3.9851e-06
3:140773103 A G 0.058113 3.0919e-05
3:140776298 C T 1.933246 5.2552e-05
3:140782336 C T 0.088751 1.1133e-05
3:140782639 G A 0.284750 1.3179e-05
3:140795156 G A 0.051865 -2.4294e-05
3:140799213 A G 0.383507 -9.9465e-06
3:140804910 T C 0.124367 -2.9927e-06
3:140805465 T C 0.064550 6.6459e-06
3:140806392 C T 0.074628 2.3137e-05
3:140809235 T G 0.723865 1.9874e-05
3:140810027 C T 0.064112 -1.4532e-05
3:140810195 C T 0.221670 1.1436e-06
3:140813486 T G 0.038333 5.7612e-07
3:140813804 C T 0.289658 -7.2915e-06
3:140814096 G A 0.204455 -3.6313e-05
3:140826436 C T 0.047483 1.9085e-05
3:140828477 G A 0.132076 -1.1615e-05
3:140828801 A G 0.500409 2.0827e-05
3:140829649 G A 0.023282 -6.7587e-06
3:140835478 A G 0.097521 -3.2998e-05
3:140844597 G A 0.357372 -8.8976e-06
3:140862883 C T 0.054468 7.4120e-06
3:140862996 T C 0.040839 -1.5389e-05
3:140866631 T C 0.279664 -5.2615e-06
3:140866848 T C 0.429355 1.1641e-05
3:140866898 T C 0.065264 -1.7389e-05
3:140867094 G A 0.124841 2.6865e-05
3:140867616 A G 0.082519 -6.1151e-06
3:140868001 A G 0.058172 -7.5418e-06
3:140877955 T C 1.377912 -8.1310e-06
3:140887779 G T 0.365594 -1.4020e-05
3:140893597 A C 0.079890 3.0505e-05
3:140901132 G C 0.193490 3.5044e-05
3:140903290 C A 0.225225 4.2060e-05
3:140903322 A C 1.652275 -1.2671e-06
3:140905876 T C 0.047684 -7.0122e-06
3:140909344 G A 1.391846 -2.9525e-05
3:140920129 G C 0.070220 -6.4365e-06
3:140947647 G T 1.203481 -2.7712e-05
3:140949422 G A 0.040248 4.4214e-06
3:140950059 G A 0.349108 5.8691e-05
3:140951724 T G 0.103214 2.4113e-05
3:140956453 G A 0.140333 -2.3004e-05
3:140960483 T C 0.033348 -5.2204e-07
3:140961176 C T 0.309081 4.6555e-05
3:140961654 G A 0.042614 -2.4172e-05
3:140961787 A G 0.064267 -2.1243e-05
3:140964609 A G 0.061125 -1.0630e-05
3:140966524 C T 0.049564 -1.2207e-05
3:140967948 T C 0.105447 1.7615e-05
3:140968701 A G 0.054871 -4.9168e-05
3:140970532 T C 0.046081 1.4821e-06
3:140974364 T G 0.021611 -3.7987e-06
3:140974470 G A 1.562307 2.4776e-05
3:140975722 A G 0.047743 5.1841e-05
3:140976819 T G 0.066124 -1.8185e-05
3:140987156 C T 0.181114 2.2367e-06
3:140990415 G T 0.257215 4.9193e-05
3:140992291 G A 0.029826 8.7484e-06
3:140992826 G A 0.112715 -1.7585e-05
3:140993544 A G 0.121712 3.2184e-05
3:140997050 C T 0.030624 -6.6432e-06
3:140998214 A G 1.281374 -2.7857e-05
3:141000231 G A 0.116431 3.2625e-05
3:141004922 C T 0.030024 -2.6525e-06
3:141005867 A G 0.206392 5.1975e-05
3:141006658 T C 0.405089 5.2826e-05
3:141010132 G A 0.034159 7.9923e-06
3:141010348 G A 0.270647 -4.9817e-06
3:141020528 G A 0.105067 -6.4402e-06
3:141022270 C T 0.286120 -9.6447e-06
3:141022487 C T 0.497543 1.3997e-05
3:141022610 G A 0.098991 4.6893e-05
3:141023856 T C 0.041157 1.9021e-05
3:141024646 C T 0.104684 1.9823e-05
3:141026060 T C 0.037512 -2.2867e-05
3:141027614 A C 0.160243 5.5978e-05
3:141029729 A G 0.042205 1.7734e-05
3:141030543 A G 0.100669 7.1860e-05
3:141031414 G A 0.172876 1.5795e-05
3:141031925 T C 0.170484 1.0928e-05
3:141032086 A G 0.027434 -2.7331e-05
3:141040055 A T 0.020939 3.0802e-05
3:141044944 T C 0.134549 -2.9895e-06
3:141047072 A C 0.802995 5.7903e-06
3:141054579 T C 0.956045 2.5991e-05
3:141055841 A G 0.635169 5.9206e-06
3:141058002 A G 0.034282 -1.3319e-05
3:141064550 A G 0.102036 4.2722e-05
3:141067088 G A 0.143663 -2.9505e-05
3:141069782 A G 1.832902 -4.0021e-06
3:141073725 T C 0.050430 -7.2453e-06
3:141074962 A G 0.653391 6.5272e-06
3:141078188 A C 0.645144 -1.1798e-06
3:141085727 G C 0.025337 4.7197e-06
3:141095427 A G 0.053462 5.6322e-06
3:141101781 C G 0.054348 1.5349e-07
3:141103299 T C 0.025418 -2.0422e-05
3:141105570 G A 0.894501 4.7177e-05
3:141107612 A G 0.130778 -1.3049e-05
3:141114013 G C 0.119407 8.8876e-06
3:141114293 G A 0.692624 1.9844e-05
3:141121855 T C 0.026668 -2.3402e-05
3:141125705 G C 0.897581 4.7621e-05
3:141128677 A G 0.085089 2.7495e-05
3:141137035 A G 0.117648 6.4313e-05
3:141139125 A G 0.027534 -1.1690e-05
3:141143399 T C 0.108164 -1.3934e-05
3:141143430 A G 0.172188 5.2517e-05
3:141149711 T C 0.034013 -1.6198e-05
3:141158212 T G 0.912525 -6.5019e-06
3:141162128 G C 0.181059 -1.7417e-05
3:141162185 G T 0.213316 -2.7368e-05
3:141175452 T C 0.036950 5.4606e-05
3:141176932 T G 0.031488 -2.8150e-05
3:141180077 C T 0.029485 -4.0690e-05
3:141199699 C T 0.033185 3.3391e-06
3:141203649 C G 0.060233 1.6412e-05
3:141206800 T C 0.128720 1.2753e-05
3:141217954 C T 0.805127 -9.0869e-06
3:141218057 C T 0.591867 -8.2772e-06
3:141224043 T C 0.050677 6.2099e-05
3:141224190 G A 0.048830 -4.2986e-06
3:141226409 T G 0.028226 2.0815e-06
3:141233904 A G 0.162554 2.8305e-05
3:141237859 G A 0.671675 -5.7931e-06
3:141246290 G A 1.942568 1.0397e-06
3:141248515 G A 0.142742 3.0913e-05
3:141257640 G A 0.056253 3.2863e-06
3:141262589 T C 0.028375 1.0035e-05
3:141267295 A C 0.133452 -3.1180e-06
3:141278232 A G 0.041488 4.0883e-06
3:141280448 T C 0.133361 -4.4608e-06
3:141292466 A G 0.022208 -3.3170e-07
3:141293755 C T 0.169341 2.9534e-05
3:141295037 G A 0.031433 1.2630e-05
3:141299334 G A 0.041848 -3.0784e-05
3:141326602 C T 0.134919 -5.9737e-06
3:141337435 C T 0.133997 -2.3752e-06
3:141338641 A G 0.707162 -3.9279e-05
3:141342745 A G 1.934830 9.9190e-06
3:141343009 G T 1.365399 -1.6334e-05
3:141344198 G A 0.110770 -7.2869e-06
3:141346056 G C 0.877061 4.0953e-06
3:141351896 T C 1.192143 1.2925e-05
3:141354861 T C 0.142833 1.3465e-05
3:141362755 G T 0.281082 6.9984e-06
3:141363176 T C 0.081058 3.1872e-05
3:141368245 T C 0.384322 1.0605e-05
3:141370583 T C 0.211582 -5.2805e-05
3:141374744 T C 0.794977 -1.9616e-05
3:141380000 G A 0.268118 3.7999e-05
3:141380727 A T 0.026661 -6.3350e-06
3:141381147 T A 0.169536 -2.7963e-06
3:141385862 T G 0.068880 7.2368e-06
3:141400479 A G 1.716961 -5.9823e-05
3:141400547 A G 0.055867 3.4007e-05
3:141400653 A G 0.146474 2.3318e-05
3:141400883 T C 0.212209 1.7071e-05
3:141401381 G A 0.228746 1.0271e-05
3:141401451 T C 0.843970 -9.7111e-06
3:141401523 T C 0.104324 1.7292e-05
3:141403784 T G 0.467824 -4.4305e-05
3:141404643 G A 0.085122 1.1162e-05
3:141405708 T C 0.571609 -2.2673e-05
3:141408416 T G 0.218785 -1.0057e-05
3:141409701 C T 0.633920 -1.9025e-05
3:141409843 C T 0.095356 -4.9838e-05
3:141413321 T C 0.037187 1.3462e-05
3:141415633 A G 0.443445 -3.1341e-05
3:141416301 A G 0.025194 5.2509e-06
3:141416839 G C 0.655017 -1.2110e-05
3:141418086 C T 0.273669 -8.3465e-06
3:141418309 C A 0.465546 -5.2784e-05
3:141419174 C A 0.084998 1.7937e-05
3:141420071 C T 1.715572 -1.2681e-05
3:141420129 A G 0.106187 -1.3226e-05
3:141420371 C T 0.023643 3.9635e-06
3:141420688 A G 0.506213 -4.9640e-05
3:141421062 G A 0.229645 2.8419e-05
3:141426649 G A 0.217282 -1.2940e-05
3:141426993 C T 0.149425 -3.8251e-06
3:141427864 T C 0.452689 -1.1232e-05
3:141428857 C A 0.289891 6.0913e-06
3:141429342 T C 0.130830 -2.7746e-05
3:141436206 C T 0.378126 -1.0718e-05
3:141442131 A G 0.363821 -1.3037e-05
3:141444530 C T 0.589517 -2.6010e-05
3:141445899 C T 0.116934 -1.5157e-05
3:141446248 T C 0.103668 3.3792e-05
3:141453241 A G 0.063959 2.2346e-06
3:141463298 C A 0.390775 -3.1179e-05
3:141466147 C T 0.206136 -2.4475e-05
3:141469078 G A 0.285775 -6.7580e-06
3:141486004 T G 1.423298 -2.0387e-06
3:141486583 T C 0.825634 -2.0643e-05
3:141496457 T C 0.046558 1.3215e-06
3:141496818 G A 0.082587 2.3493e-07
3:141500594 G T 1.503603 -6.5838e-07
3:141505346 A G 0.162551 -1.6952e-06
3:141508028 G A 0.034328 2.5872e-05
3:141508244 G C 0.033137 -1.5653e-05
3:141511328 G A 0.036363 1.5262e-05
3:141514305 T C 0.094665 5.6337e-05
3:141515470 G A 0.036308 2.5906e-05
3:141532515 G A 1.080552 -8.7147e-06
3:141535608 A C 0.273107 2.1607e-05
3:141549143 A C 0.026041 1.1004e-06
3:141550606 C T 0.068941 -1.5879e-05
3:141550811 C T 0.299690 -5.4390e-06
3:141556780 G A 0.263155 2.7021e-05
3:141557225 C T 0.185940 -6.4417e-06
3:141557376 A G 0.503898 -6.2252e-06
3:141563341 C G 1.625328 6.0340e-06
3:141565199 A G 0.190358 1.7120e-05
3:141567995 T C 0.217311 -2.1902e-05
3:141568189 T G 0.067510 -1.5186e-05
3:141568628 C T 0.640729 1.5525e-05
3:141569258 G A 0.163466 1.5024e-05
3:141573761 C T 0.362715 1.7510e-05
3:141575910 T C 0.040810 1.1352e-05
3:141581318 A G 0.300109 -1.3890e-05
3:141582170 A G 0.465055 -6.2738e-06
3:141592022 T C 0.255382 -6.7306e-07
3:141592658 C T 1.024188 -2.1341e-05
3:141630663 G T 0.053621 -2.3799e-05
3:141630722 G A 0.728941 -1.8417e-05
3:141637100 G A 0.175946 -4.3700e-05
3:141637904 C T 0.248001 5.4451e-06
3:141637910 C T 0.141946 -7.9900e-07
3:141650739 G A 1.666203 -1.1132e-05
3:141664495 C T 0.107684 -4.4882e-05
3:141667632 G T 0.249705 2.9866e-05
3:141668974 C T 0.044017 3.1847e-05
3:141675853 G T 0.039641 -2.6939e-05
3:141677759 C T 0.111218 9.5801e-06
3:141679755 A G 0.030904 1.3552e-05
3:141683592 G T 0.050589 1.5807e-05
3:141683767 T C 0.227614 1.4506e-05
3:141697353 C T 0.032724 -1.4648e-05
3:141709083 G A 1.703396 -3.5243e-05
3:141711504 A G 0.218597 9.7015e-06
3:141712296 T C 0.022718 1.8818e-07
3:141712708 A G 0.301437 -1.4428e-05
3:141712969 T G 0.051229 -1.1481e-07
3:141724961 T C 0.024610 2.8455e-05
3:141751318 G T 0.240457 3.1968e-06
3:141756869 T C 1.625734 1.1571e-05
3:141758945 G A 0.032559 -2.7637e-05
3:141761025 A G 0.111588 5.3728e-05
3:141763723 C A 0.180289 1.9132e-05
3:141775641 A G 0.024311 2.1706e-05
3:141794376 T C 0.069149 -2.0269e-06
3:141795161 A C 0.046993 -2.6829e-05
3:141799791 C A 0.022033 1.8834e-07
3:141805113 T C 0.053955 -1.3284e-05
3:141807137 A C 1.447963 -2.5452e-06
3:141816546 C T 0.082775 -3.8622e-05
3:141824924 G T 0.069006 -1.0366e-05
3:141825547 T C 0.033572 2.3894e-05
3:141832683 A G 0.257732 2.6209e-05
3:141833667 G A 0.112358 1.3981e-05
3:141838196 A G 0.078348 1.0891e-05
3:141842843 G T 0.355223 -3.7272e-05
3:141845000 T G 0.989143 1.3943e-05
3:141853976 A G 0.251999 3.1899e-05
3:141871000 G A 0.940076 2.4903e-05
3:141881351 C T 0.834927 -8.8639e-06
3:141887746 G A 0.190721 -1.7138e-05
3:141891385 A C 0.240314 -1.6382e-07
3:141895930 G A 0.037561 -3.8932e-06
3:141903905 A C 0.774743 -1.4897e-05
3:141909193 T C 0.212994 -7.6344e-06
3:141909622 A C 0.036084 -2.9312e-05
3:141910937 C T 0.293484 3.4767e-06
3:141920610 T G 1.125675 1.4334e-05
3:141920839 A G 0.459174 4.9451e-05
3:141931523 C T 0.065971 8.7291e-06
3:141938492 C T 1.326050 6.4917e-06
3:141953182 C T 0.031089 -1.4504e-05
3:141953985 A C 0.515950 8.8537e-06
3:141961731 T C 0.066205 -7.3520e-05
3:141967034 T C 0.394209 -7.7542e-06
3:141970275 G C 0.036983 1.1818e-05
3:141971309 A G 0.298717 3.9235e-06
3:141987027 G A 0.023454 -9.1197e-07
3:141996994 A G 1.057678 -1.0153e-05
3:142007487 T C 0.060038 1.9607e-06
3:142018169 T C 0.416076 1.9776e-05
3:142026554 T C 0.155878 4.0151e-06
3:142028473 C T 0.035217 5.2176e-06
3:142078759 T C 0.259699 -3.5308e-05
3:142104338 A G 0.045799 -1.5869e-05
3:142112572 T C 1.084943 -1.2853e-05
3:142114614 C T 0.150425 -7.2785e-05
3:142120786 T C 1.102948 -1.6425e-05
3:142124169 G A 0.420455 -9.1548e-06
3:142138161 A G 0.043543 -1.9395e-05
3:142141496 A G 0.029878 1.8027e-06
3:142144581 C T 0.024545 4.3045e-06
3:142148372 A G 0.266028 -3.6241e-05
3:142151371 G A 0.093486 1.5062e-05
3:142164735 T C 1.745534 -3.2450e-05
3:142171595 A G 0.027995 2.5298e-05
3:142178144 T C 0.318727 -2.5093e-05
3:142190428 C T 0.022640 3.2676e-05
3:142209740 C T 0.061051 5.5287e-05
3:142215013 C G 0.086725 -1.5639e-05
3:142244592 G A 1.421318 2.3168e-05
3:142248498 A G 1.186684 3.5602e-06
3:142255785 C T 0.149441 1.0881e-05
3:142260987 A G 0.061758 1.0273e-05
3:142263372 A G 0.826384 1.9432e-05
3:142263573 C T 0.045964 -1.7534e-05
3:142274373 A C 0.110342 1.5375e-05
3:142281298 T C 0.039846 7.2898e-06
3:142281353 G C 0.026746 3.2124e-07
3:142281612 G A 1.174054 -7.9741e-06
3:142289863 A C 0.400425 3.9322e-06
3:142289925 G A 0.414852 5.8707e-06
3:142294634 C T 0.318802 -2.2832e-05
3:142313368 G A 0.074690 1.5317e-08
3:142318911 A G 0.812709 1.1834e-05
3:142319394 C T 0.036506 8.7450e-06
3:142322055 A G 0.326511 -1.8075e-05
3:142325817 T G 0.037389 2.0657e-08
3:142333537 C A 0.217016 3.2317e-06
3:142342942 T C 0.063888 -2.0881e-06
3:142343210 A G 0.043351 3.1760e-05
3:142347757 G A 1.183675 -5.2070e-06
3:142351990 C T 0.021481 1.4722e-05
3:142356918 T C 0.115013 -5.7008e-05
3:142369839 A G 1.292569 2.9103e-05
3:142371027 T C 0.063901 1.7441e-06
3:142375817 A G 1.207642 3.6904e-05
3:142383318 A G 0.244722 4.9108e-06
3:142392396 A T 0.400038 1.3812e-05
3:142408606 A G 1.297409 3.4138e-05
3:142409862 C T 0.961219 3.7218e-05
3:142431000 C G 0.088627 -3.0879e-05
3:142434283 T C 0.407916 5.3126e-06
3:142443441 A G 0.090279 -6.3596e-06
3:142451759 A G 1.792371 3.3475e-05
3:142459570 C T 0.039843 4.2156e-06
3:142467606 A G 0.088176 -2.0516e-05
3:142473770 G A 0.830886 1.4128e-05
3:142484920 G A 0.429462 3.7795e-07
3:142494599 G A 0.042660 -2.7655e-05
3:142513504 A G 0.056805 1.1927e-05
3:142530261 C T 0.067111 -1.3884e-05
3:142531616 A G 0.088601 -1.1298e-05
3:142541083 T C 0.100225 1.5606e-05
3:142542449 T G 0.218519 5.4563e-06
3:142545647 G T 0.150538 -3.2741e-06
3:142546743 T G 0.218869 -2.6847e-05
3:142547753 C T 0.560152 -1.5844e-05
3:142548560 G A 0.089461 3.0441e-06
3:142551098 C T 0.083408 -1.8532e-05
3:142555017 T C 0.848955 3.5029e-05
3:142559037 T C 0.461316 6.8399e-07
3:142559161 G A 0.078951 -1.0124e-05
3:142559221 T C 0.583765 2.0748e-06
3:142569282 C T 0.031465 -2.4688e-05
3:142573455 A C 0.104882 -4.4697e-06
3:142574456 A G 1.332201 -1.6757e-05
3:142582827 A G 0.179186 -8.6864e-06
3:142584949 G T 0.055585 -2.0306e-05
3:142586556 G T 0.046811 -4.0431e-05
3:142595792 T C 0.100520 -3.3763e-06
3:142599423 C T 0.324781 6.4602e-05
3:142599688 G A 0.121650 9.8887e-06
3:142604137 G A 0.387983 1.5628e-05
3:142604476 A G 1.246705 -2.3496e-05
3:142611423 C T 0.299301 4.6665e-05
3:142611657 G A 1.544286 5.9237e-06
3:142616786 G A 0.049749 1.7445e-05
3:142617138 G T 0.711423 -2.3177e-05
3:142629161 T C 0.027499 2.0385e-05
3:142631970 T C 0.432896 1.9773e-05
3:142632679 A G 0.133462 -2.6977e-05
3:142633024 T C 0.092016 7.2880e-06
3:142633555 C G 0.307321 5.7938e-05
3:142633960 C T 0.781319 2.0977e-05
3:142635168 A G 0.035646 2.1348e-05
3:142644359 T C 0.053933 -4.1208e-06
3:142648098 G A 0.037012 -5.2232e-06
3:142653249 T G 0.670588 -3.6654e-06
3:142660367 A G 1.101818 -5.1212e-06
3:142661350 T C 0.311541 2.0492e-05
3:142663089 A G 0.067818 1.9051e-05
3:142670242 G T 0.064624 -3.9577e-05
3:142670467 T C 1.058058 1.4611e-05
3:142670616 G A 0.478662 6.6858e-05
3:142672500 G A 0.027628 -2.8758e-05
3:142672926 C T 0.158409 1.6462e-05
3:142673889 T C 0.055851 -4.0864e-05
3:142674046 T C 0.028924 -3.1668e-05
3:142674787 C T 0.048782 4.6109e-05
3:142681090 G T 0.048908 5.9788e-06
3:142681249 A G 0.176476 -7.0484e-06
3:142681813 T C 0.029122 -3.1974e-05
3:142688622 G A 0.685557 -1.9984e-05
3:142691941 T C 0.069600 5.7737e-06
3:142693758 C T 0.386691 2.1520e-05
3:142694139 A G 0.066747 -2.7852e-06
3:142694463 G A 1.259809 5.4026e-05
3:142697317 A G 0.036123 1.7878e-05
3:142699866 G A 0.281050 3.6199e-05
3:142706260 A G 0.084486 3.9563e-06
3:142706825 T C 0.081155 1.4920e-05
3:142710064 G A 0.994739 2.2472e-06
3:142747862 G A 0.315644 3.2183e-05
3:142748023 C A 0.278242 4.5703e-05
3:142750125 T G 0.036340 -5.3166e-05
3:142756907 G A 0.493625 7.1309e-06
3:142760690 C T 1.248517 4.3006e-05
3:142771897 T C 0.022682 -1.6971e-05
3:142778355 T C 0.767612 4.3750e-05
3:142780749 G A 0.067698 6.5230e-06
3:142790435 T C 1.246482 3.9829e-05
3:142793835 G A 0.232038 1.2268e-05
3:142795798 C T 0.501545 -6.3906e-06
3:142800330 A C 0.096508 4.1219e-05
3:142800392 G A 0.476383 -7.7421e-06
3:142804251 G C 0.036188 1.1488e-06
3:142813109 G A 1.259604 4.5848e-05
3:142818431 C T 0.034808 -3.0450e-05
3:142822581 G T 0.020390 -2.0643e-05
3:142836966 A G 0.532832 -2.8699e-06
3:142837272 A G 0.534591 -5.2836e-06
3:142837361 A T 0.482888 -2.5613e-06
3:142841740 T C 0.628668 -4.2854e-05
3:142844327 G A 0.758978 -9.2804e-06
3:142844453 A G 1.281235 2.1794e-05
3:142847282 A G 1.306458 2.7740e-05
3:142848367 G A 0.959934 1.7351e-05
3:142856522 G A 0.249435 3.8236e-06
3:142856740 T C 0.753840 -7.6787e-07
3:142859183 C G 0.058960 2.6631e-06
3:142863854 G T 0.057604 -3.4861e-05
3:142864702 A G 0.379528 -6.8746e-06
3:142864752 G A 0.080298 -2.1499e-05
3:142865182 C T 0.055140 2.6464e-05
3:142865637 T C 0.207230 -1.1308e-05
3:142866135 G A 1.173347 -2.0079e-05
3:142869730 C T 0.065098 1.4592e-05
3:142873335 A G 0.056838 5.5219e-05
3:142877227 G A 0.689384 5.1764e-06
3:142877569 A G 0.425953 -7.2413e-06
3:142878203 C T 1.958684 -2.2382e-05
3:142879648 T C 0.075427 4.6209e-06
3:142883915 C T 0.218558 -1.7385e-05
3:142888404 T G 0.310178 9.1747e-06
3:142888659 G A 0.062446 -7.0130e-06
3:142891007 T C 0.525519 1.1168e-05
3:142893570 T C 0.118155 -2.5800e-05
3:142894378 C T 0.068247 1.6292e-05
3:142894411 A G 1.332071 1.9632e-05
3:142896048 T C 0.099481 1.3904e-06
3:142903453 A G 1.439774 -1.3933e-05
3:142916200 T G 0.706133 1.7325e-05
3:142920424 C G 0.414145 -5.9143e-06
3:142928381 G T 0.022838 1.4969e-05
3:142932074 A C 0.086128 6.7610e-06
3:142934385 C T 0.071522 -1.1994e-05
3:142940232 T G 0.041806 7.4309e-05
3:142943091 G A 0.060129 -2.4212e-05
3:142943360 C T 0.129125 -2.3001e-05
3:142950000 T C 0.353753 -9.1615e-06
3:142952184 A G 0.066647 6.1054e-07
3:142952313 A G 0.513847 1.5585e-05
3:142953531 G A 0.164326 5.4157e-05
3:142954204 G A 1.382777 -8.6766e-06
3:142957896 T C 0.271646 -6.6763e-05
3:142965442 A G 1.684376 2.1543e-05
3:142971847 C T 0.054562 2.0003e-05
3:142972987 G A 0.026415 1.4245e-06
3:142973077 G A 0.339958 -8.0308e-06
3:142978596 T C 0.031416 -1.8102e-05
3:142981125 T C 0.034039 2.2245e-05
3:142982422 G A 0.474027 -8.7771e-05
3:142982899 G A 1.076160 4.8882e-06
3:142983247 G A 0.170308 1.4410e-05
3:142984246 G A 0.094314 -6.2105e-06
3:142985100 T G 1.193360 1.5539e-05
3:142985288 C T 0.393345 -5.1648e-05
3:142985717 C T 0.062469 -2.5245e-05
3:142989508 C T 0.109683 1.6992e-05
3:142989621 G A 0.023104 1.6004e-06
3:142990062 G A 0.435385 1.2052e-05
3:142994527 T C 0.114367 9.4840e-05
3:143009413 G A 0.196285 7.4751e-05
3:143012569 C T 0.020059 5.3007e-06
3:143012854 G T 0.407147 1.0674e-05
3:143017187 C T 1.400350 -2.0156e-05
3:143019749 T G 0.527430 -6.5612e-06
3:143019833 G T 0.982677 -1.7571e-05
3:143020269 C T 1.134491 -8.2862e-06
3:143021578 G A 0.197651 -7.6399e-06
3:143022141 G T 0.557922 2.2766e-05
3:143022430 C G 0.101273 -3.8120e-05
3:143023597 T C 1.401155 1.7140e-05
3:143028766 A G 0.078607 2.2947e-06
3:143028789 C T 0.032767 1.6961e-06
3:143032574 C T 0.110887 -2.4722e-06
3:143032706 T C 0.030533 2.5826e-05
3:143033562 G T 0.263340 3.7584e-06
3:143034911 A G 0.060444 -2.2073e-05
3:143056467 A G 0.415901 -7.6572e-07
3:143058663 G T 0.893602 2.8389e-05
3:143058926 C T 0.163362 -4.4690e-05
3:143062939 A G 0.102130 4.5101e-05
3:143074614 T C 0.064858 -1.4160e-05
3:143077053 A G 0.032763 -9.1614e-06
3:143086299 C T 0.036337 1.6039e-05
3:143087524 T C 0.806101 -1.0194e-04
3:143090388 A G 0.029699 2.5540e-05
3:143098461 C T 0.471989 2.3956e-05
3:143105161 A G 0.833018 -4.4305e-05
3:143106759 T C 0.709060 9.5559e-05
3:143106938 G T 0.055007 -1.0570e-05
3:143106999 G A 1.647325 6.7141e-05
3:143109266 C T 0.023769 -1.1805e-06
3:143139545 C A 0.097742 7.8224e-05
3:143145672 A G 0.215344 2.4598e-05
3:143155955 G T 0.328098 4.1381e-07
3:143157268 T G 0.283004 4.6085e-05
3:143157753 C T 0.222641 -1.0052e-05
3:143159873 G A 0.268676 1.5973e-05
3:143160538 T G 0.481431 -2.7757e-05
3:143162091 C A 0.610459 -2.1386e-05
3:143163169 A G 0.907484 1.6324e-05
3:143166869 A G 0.481729 -2.2377e-05
3:143172047 A G 0.065342 -1.4291e-05
3:143181650 T G 0.093840 -3.5175e-05
3:143183987 T C 0.041771 1.9914e-05
3:143188899 G C 0.210466 -4.9229e-06
3:143193111 C T 0.177365 1.2995e-05
3:143196094 G T 0.069613 -5.0060e-05
3:143197159 T C 0.231995 2.0672e-05
3:143198707 A G 0.041112 1.0112e-05
3:143198802 T C 0.687852 8.3461e-06
3:143200689 T C 1.232206 -2.6556e-05
3:143205236 C T 0.179306 -5.9856e-06
3:143210189 C T 0.218305 1.6295e-05
3:143217635 G A 0.025285 9.0942e-06
3:143222107 A G 0.057380 3.3610e-05
3:143225398 T C 0.514285 1.3258e-05
3:143227302 A G 0.139577 3.8706e-05
3:143227959 G A 1.840484 2.3580e-05
3:143238874 T G 0.975390 4.1219e-05
3:143241470 T C 0.033864 1.0079e-05
3:143241871 G T 0.304527 3.9288e-05
3:143242888 C A 0.049833 1.5660e-05
3:143246080 A C 0.667877 -1.3690e-05
3:143249795 T C 0.036980 -1.1352e-05
3:143250070 C T 0.439855 1.1876e-05
3:143255258 G T 0.069441 1.5419e-05
3:143260054 T G 0.032007 1.9561e-05
3:143260439 T C 0.059447 -1.7410e-05
3:143261483 G A 0.066335 7.0082e-06
3:143266553 A C 0.281238 -6.0242e-05
3:143266647 G A 0.062985 -4.0486e-05
3:143266918 T G 0.149370 1.0147e-05
3:143271396 C T 0.047577 1.0602e-05
3:143275027 A C 0.042757 -3.7953e-06
3:143280692 G A 0.266161 7.2990e-05
3:143286227 T G 0.049379 -1.1001e-05
3:143288587 G A 0.445191 2.0540e-05
3:143291032 G A 0.042167 1.5916e-06
3:143292904 C T 0.057023 -4.6908e-05
3:143301064 T C 0.052654 -1.0399e-05
3:143304507 T C 0.149340 -8.2185e-06
3:143308788 C T 0.049976 2.1145e-05
3:143323042 G A 0.287418 5.6211e-05
3:143327971 A G 0.035191 -1.7420e-05
3:143328152 G T 0.365360 4.7975e-05
3:143335127 C T 0.047506 7.8968e-06
3:143336797 T C 0.346894 -5.7782e-05
3:143346504 G A 0.027239 2.8053e-05
3:143351190 C T 0.121923 -4.0122e-06
3:143354316 C T 1.186830 -1.3517e-05
3:143354607 C G 0.031497 4.8943e-05
3:143354901 A G 0.295610 -1.7789e-05
3:143355137 C A 1.439774 -1.3846e-05
3:143359156 T C 0.059389 4.5470e-05
3:143360203 C A 0.384510 -2.6369e-06
3:143361040 A G 0.046730 1.3606e-06
3:143361772 C T 0.051648 1.4371e-05
3:143367794 C T 0.289586 -2.0281e-05
3:143367941 A C 0.021948 2.6714e-05
3:143369778 A G 1.414541 -1.0910e-05
3:143371201 T C 0.089637 -2.0220e-05
3:143387743 T C 1.552157 2.7045e-06
3:143389272 A G 0.043835 2.8701e-05
3:143391316 C T 0.134591 2.0740e-05
3:143400873 C G 1.866866 3.1946e-05
3:143405324 G A 1.650360 2.5095e-05
3:143410981 G A 0.853006 4.3793e-05
3:143411876 T C 0.086310 -2.2523e-05
3:143419181 T C 1.709908 8.0219e-05
3:143419518 A G 0.117574 -3.3832e-05
3:143420057 C A 1.321067 3.0486e-05
3:143424822 T C 1.370638 5.6728e-05
3:143425979 T C 0.300171 -1.1802e-05
3:143427439 G T 0.433392 2.8175e-05
3:143428774 T A 0.044753 -3.3254e-05
3:143431325 T C 1.034675 9.4775e-05
3:143438124 C T 0.268887 2.3272e-05
3:143439739 C T 1.877227 3.7154e-05
3:143440526 G A 0.274487 -8.5497e-05
3:143440698 G T 1.457480 -1.6111e-05
3:143440790 A G 0.072285 2.8606e-05
3:143442254 T C 0.366954 -1.3742e-04
3:143443979 C T 0.118164 1.0550e-05
3:143447571 T C 0.208291 2.4468e-05
3:143450856 C T 0.520072 1.5810e-06
3:143451196 G T 0.032140 3.1446e-05
3:143451406 A C 0.099267 1.3312e-05
3:143451497 T C 0.030504 -3.7587e-06
3:143462032 A G 0.040699 3.7449e-05
3:143463487 A G 0.144822 5.3913e-06
3:143471935 A G 0.108917 1.8491e-05
3:143473442 G A 1.014509 -2.0407e-05
3:143473838 A G 0.034451 6.7413e-06
3:143477672 C T 0.643362 -1.4078e-06
3:143488471 C T 0.789778 -1.4787e-05
3:143493643 G A 0.318153 -1.7203e-05
3:143497630 T C 1.324868 1.7211e-05
3:143497918 A G 0.037953 -2.2309e-05
3:143501661 T C 0.042345 -2.6506e-05
3:143504533 A G 0.784971 1.8155e-06
3:143508277 G A 0.046802 -3.5683e-05
3:143510594 G A 0.562502 -3.7510e-05
3:143510847 T C 0.846122 1.2683e-05
3:143513975 G A 0.365649 1.8499e-05
3:143514237 G A 0.324732 3.0228e-05
3:143528512 C A 0.427875 2.0585e-05
3:143530998 G A 1.939436 2.6926e-06
3:143531170 G A 0.871686 1.8458e-05
3:143531571 T C 0.036055 -2.8087e-05
3:143532805 C G 0.025752 5.0266e-06
3:143533737 C A 0.609881 1.6853e-05
3:143534134 G A 0.099472 3.1674e-05
3:143537540 C T 0.042676 1.8842e-05
3:143538156 T G 1.856528 5.1349e-06
3:143540594 C A 1.386250 2.4832e-06
3:143541177 C T 0.099348 4.1438e-05
3:143541805 G A 0.028245 -2.3825e-05
3:143543267 C T 0.023441 1.6828e-05
3:143554959 T C 0.670195 2.5996e-06
3:143555834 T C 0.034425 4.5199e-05
3:143557508 T C 0.032465 -2.7858e-05
3:143561978 C A 0.041316 1.5458e-05
3:143567690 G A 0.077835 9.9305e-06
3:143568467 G A 1.936771 6.5204e-06
3:143570052 G T 0.221459 6.8952e-06
3:143570871 A C 1.910548 -6.6942e-07
3:143572085 G A 0.066952 -2.6733e-06
3:143574494 T C 1.936801 7.6935e-06
3:143580479 G A 0.030994 -1.0988e-05
3:143583132 C T 0.048275 -3.4431e-06
3:143584120 C G 0.043445 5.0731e-07
3:143586440 T C 0.054971 2.2942e-05
3:143588201 G A 0.042715 -3.7246e-06
3:143596572 A G 0.042959 -2.0438e-06
3:143605831 T C 0.570775 -8.8909e-06
3:143608199 G A 0.595797 -8.9038e-07
3:143608486 A G 0.035659 -5.0380e-05
3:143609608 A G 0.023769 1.5035e-05
3:143609899 C T 0.108242 2.5755e-05
3:143619608 G C 0.054689 -2.7877e-05
3:143645222 T C 0.067357 -2.7627e-06
3:143647311 T C 0.095606 1.0401e-05
3:143663007 A G 0.038840 -4.9831e-06
3:143670720 A C 0.053111 3.7666e-05
3:143674769 T C 0.035097 -4.6109e-06
3:143676375 A G 0.858219 2.4060e-05
3:143681270 T G 0.089286 1.9655e-05
3:143722781 A G 0.055607 1.8221e-05
3:143732138 C T 0.024626 1.4419e-06
3:143735248 G A 0.122682 7.3268e-06
3:143736126 G A 0.671886 3.0727e-05
3:143746691 A G 0.718366 1.4293e-05
3:143755346 G A 0.035048 -5.4777e-06
3:143757859 G A 0.134429 -1.1333e-05
3:143762041 A G 0.278735 1.8017e-05
3:143774531 A G 0.084430 2.4976e-05
3:143774690 C T 0.023987 1.8712e-05
3:143775983 T C 0.021909 2.2634e-05
3:143778708 C A 0.519783 1.7488e-05
3:143794483 T C 0.584573 -1.2944e-05
3:143799478 T C 0.063057 -5.3179e-06
3:143802581 A C 0.037535 -4.8639e-05
3:143806143 A G 0.037359 5.0364e-05
3:143827035 C T 0.034406 -1.7213e-05
3:143829487 A C 0.088446 2.8008e-05
3:143832277 G A 0.071931 -3.3103e-05
3:143853522 C A 0.061716 4.0366e-06
3:143861106 A G 0.041472 6.1650e-06
3:143864166 C T 0.080487 2.5740e-05
3:143873901 C T 0.169000 -7.3715e-06
3:143884590 C T 0.153544 -8.3077e-06
3:143893048 A G 0.057221 1.3828e-05
3:143895410 G A 0.050064 -1.5814e-05
3:143902027 C T 0.062797 -5.7938e-07
3:143918570 G T 0.084843 -2.3320e-05
3:143920583 C T 0.066455 7.4063e-08
3:143930439 A G 0.113903 -3.8185e-05
3:143934999 A G 0.960508 -1.9516e-05
3:143944379 A G 0.041232 3.9979e-05
3:143947048 A G 0.472660 1.0776e-05
3:143952283 G A 0.036642 2.2189e-05
3:143961956 A G 0.070077 -6.2947e-06
3:143969565 T C 0.820123 -1.7384e-05
3:143970983 T C 0.082353 -1.3215e-05
3:143989327 G A 0.034925 -1.2643e-05
3:143992630 C T 0.419182 -1.7689e-05
3:144002886 T G 1.528820 4.0278e-06
3:144003533 C G 0.040524 -4.5686e-06
3:144014510 G T 1.057023 2.8823e-06
3:144018991 G T 0.048798 -1.2581e-05
3:144019277 T C 0.197388 1.6716e-07
3:144027892 C T 0.038820 1.5848e-05
3:144033934 A G 1.552391 -7.1231e-05
3:144046983 T A 0.027648 8.0419e-06
3:144065581 T C 0.021254 -2.4302e-05
3:144070077 A G 0.074067 -9.8156e-06
3:144084228 G A 0.039547 3.4106e-05
3:144084535 T C 0.497897 2.1265e-05
3:144102495 C T 0.065614 -3.4132e-06
3:144110578 A G 1.724666 3.6045e-05
3:144121893 T C 0.203744 2.6669e-05
3:144130645 G T 0.547921 -1.9486e-05
3:144143213 G T 1.101341 8.2448e-05
3:144146595 C T 0.162171 -6.9998e-05
3:144161050 A G 0.034101 -3.7948e-06
3:144165016 T C 1.147542 5.7130e-05
3:144170601 C T 0.180088 4.1942e-05
3:144171657 A G 0.700878 -1.6298e-04
3:144175309 C T 0.355275 6.9677e-05
3:144176717 G A 1.096359 -1.1924e-05
3:144208416 T G 0.145088 9.5714e-06
3:144213027 T C 0.056150 -3.0340e-06
3:144220472 G A 0.050054 -1.0557e-05
3:144233043 C T 1.166806 -5.2279e-06
3:144234380 C T 0.037596 6.2510e-06
3:144245178 T C 0.090568 1.3416e-05
3:144249167 T C 0.880667 1.3201e-05
3:144249668 G A 1.030929 1.6403e-05
3:144250569 G A 0.146679 2.9824e-06
3:144260268 A G 0.083833 -8.0387e-06
3:144268701 A G 0.077877 -4.7439e-06
3:144286831 T C 0.070847 6.8021e-06
3:144299227 C T 0.026395 -1.4752e-05
3:144310039 A G 0.147744 -2.8729e-05
3:144328524 C T 0.039008 -2.4228e-06
3:144331004 C T 0.237637 -2.0458e-05
3:144331203 C T 0.094226 2.0655e-05
3:144340205 T C 0.904011 5.7750e-06
3:144346669 T C 0.184376 -9.2693e-06
3:144353286 T G 0.036019 -5.8230e-06
3:144367753 T C 0.171107 -1.3727e-05
3:144374666 T C 0.022029 -3.2262e-05
3:144378532 G A 0.184989 1.8622e-05
3:144383343 A G 0.039382 2.5202e-06
3:144394494 A G 1.821905 -9.0343e-05
3:144394775 G A 0.843402 -1.0123e-05
3:144397775 C T 0.085031 -3.1305e-06
3:144403027 A G 0.032500 -1.4570e-05
3:144411399 G A 0.037181 -2.2070e-05
3:144418026 C T 0.041803 2.7661e-05
3:144429307 A C 0.110770 -1.0891e-05
3:144441639 G T 0.362559 -1.0094e-05
3:144445174 C A 0.033516 3.1253e-06
3:144445307 C T 0.066397 7.1465e-06
3:144456570 C T 1.625837 -1.0167e-05
3:144466031 G A 0.075144 -2.9243e-06
3:144475489 T G 1.849997 -2.7042e-05
3:144479205 A G 0.036632 4.9033e-05
3:144483946 A G 0.025412 1.3425e-05
3:144488369 C T 0.048840 2.6502e-06
3:144495834 A C 0.031829 -1.0973e-05
3:144496334 G T 0.952841 -1.4038e-05
3:144499936 A G 0.072499 -9.7304e-06
3:144502391 G T 0.079792 -8.3977e-06
3:144506458 T G 0.031588 2.5533e-05
3:144511555 T C 0.266976 3.1939e-06
3:144515761 C T 0.044864 -1.0584e-06
3:144520806 T A 0.761552 2.5376e-05
3:144542072 T C 0.711339 2.7519e-05
3:144550868 G T 0.562310 1.4315e-05
3:144551308 T G 1.807678 -1.3302e-05
3:144556298 G T 0.032539 -3.5810e-05
3:144559115 T C 0.373406 -2.1152e-06
3:144571794 C T 0.771637 1.1371e-05
3:144573876 G T 1.674810 -6.7730e-06
3:144574150 T C 0.037074 -1.7641e-05
3:144581746 A G 0.227253 -1.1386e-05
3:144596258 T C 0.044062 1.6754e-05
3:144600743 T C 0.150532 2.7722e-05
3:144612987 A G 0.056721 3.3580e-05
3:144615125 T C 0.268160 1.4810e-05
3:144616893 C T 0.150425 2.7817e-05
3:144621687 A C 0.053193 -2.9361e-05
3:144630144 A G 0.037833 6.3444e-05
3:144636853 A G 1.803900 -1.7527e-05
3:144639691 C T 0.368356 -6.5095e-05
3:144640673 C A 0.140885 -1.5545e-05
3:144642201 T C 0.059993 1.6745e-05
3:144642293 G A 0.256777 4.8598e-05
3:144643905 A G 0.611877 1.2766e-05
3:144646072 T C 1.879168 -1.6213e-05
3:144646951 C A 0.024503 -2.4739e-06
3:144655640 A G 0.055575 3.9126e-05
3:144656091 G A 0.500695 -6.9000e-07
3:144658585 G A 0.769261 7.9682e-06
3:144661240 T G 0.109339 -2.5769e-05
3:144661442 T C 1.865623 -1.5870e-05
3:144663454 T C 0.062778 4.5016e-05
3:144664302 C G 0.087118 -5.2832e-07
3:144677749 T C 0.505644 -4.0804e-06
3:144694235 A G 0.516966 -1.3880e-05
3:144694925 T C 0.045536 1.6115e-05
3:144696113 G A 1.359900 -6.8785e-06
3:144708802 A C 0.023484 3.0493e-06
3:144717256 G A 0.073615 -1.8101e-05
3:144718518 G A 0.041157 -2.4236e-06
3:144720105 A C 0.060246 1.4791e-05
3:144721732 A G 0.067127 -6.2818e-06
3:144730186 G T 0.083885 -1.9899e-05
3:144730268 C T 0.340520 1.5876e-05
3:144732045 A G 0.105113 -1.8168e-05
3:144734314 T C 0.637415 -8.9672e-06
3:144736059 T C 0.036126 4.8195e-06
3:144741875 C T 0.044562 1.4780e-05
3:144745436 C A 0.402745 -4.7955e-06
3:144766253 T C 1.888733 -6.2171e-06
3:144769467 G C 0.094606 -4.5640e-06
3:144774202 C T 1.481259 -3.4981e-06
3:144782671 T G 0.111043 2.3723e-05
3:144786005 A G 0.805228 -1.6040e-05
3:144792528 G A 0.023386 -1.0286e-05
3:144798924 A G 1.449540 -3.3516e-05
3:144799114 C A 0.090520 2.1489e-05
3:144801849 A G 0.086378 5.0199e-06
3:144805413 T G 0.021198 -6.4266e-06
3:144812391 T C 0.155660 2.6131e-06
3:144835290 G A 0.044257 9.9191e-06
3:144836937 T C 0.048424 6.1193e-06
3:144841973 G C 1.738315 -3.1647e-05
3:144842743 C T 0.073460 -1.3714e-05
3:144846945 C A 0.149775 2.5580e-05
3:144862218 T C 1.864954 -2.0218e-05
3:144862637 C A 0.051969 1.4321e-05
3:144866534 T C 0.081337 6.1386e-06
3:144876901 C T 0.277534 -4.9151e-06
3:144885658 A G 0.096943 -1.2191e-05
3:144888353 A G 0.027911 -1.9269e-05
3:144896484 G A 0.036217 6.8142e-06
3:144900162 G A 0.040154 -9.0972e-06
3:144904987 T C 0.023156 -1.4886e-05
3:144905911 G A 0.702621 -7.2833e-05
3:144906247 T C 0.051787 -7.0399e-06
3:144908140 T C 0.043676 -2.5526e-05
3:144910384 A G 0.258868 1.6443e-05
3:144919004 A G 0.112831 -1.4397e-05
3:144922477 C G 1.659493 -6.7453e-05
3:144926111 G A 0.031861 -1.2783e-05
3:144926670 A G 1.066101 -4.2666e-05
3:144937798 T C 0.029001 -5.5479e-06
3:144938455 G A 0.068182 2.6283e-05
3:144941459 C A 1.561002 -3.3998e-05
3:144942813 G A 0.030670 -1.1095e-06
3:144946016 G T 0.112202 2.8441e-05
3:144946219 A T 0.888363 -7.8220e-05
3:144951141 T C 1.544403 -2.3333e-05
3:144954552 T C 0.060259 -1.1445e-05
3:144965710 G A 0.053683 -2.2180e-05
3:144968124 T C 0.364737 -9.3092e-06
3:144968811 A G 0.071415 1.4638e-05
3:144977106 T C 0.196820 1.2321e-05
3:144980846 C A 0.493073 2.7757e-05
3:144984216 C T 1.278304 -1.0955e-05
3:144984423 T C 0.101098 1.1436e-05
3:144985026 C T 0.026233 7.1853e-06
3:144988130 C T 0.219174 -6.8358e-06
3:144989801 G A 0.164576 -1.2462e-05
3:144992393 A G 1.113724 -2.2956e-06
3:144993185 T C 0.024921 9.3439e-06
3:144997824 A G 0.086592 2.3735e-07
3:145006500 A C 0.218765 -1.0018e-05
3:145012134 C T 1.294114 -1.2093e-05
3:145015167 A C 0.219622 -2.5883e-06
3:145022963 G A 0.180049 -1.9329e-05
3:145035504 G A 0.695051 2.5412e-05
3:145040805 G C 0.047425 -5.4886e-05
3:145044977 A G 1.816208 1.2809e-05
3:145058016 G A 0.052547 -1.5163e-06
3:145058303 A G 0.108836 5.7957e-06
3:145064634 C T 0.040462 -1.1218e-05
3:145070800 C T 0.106567 5.8000e-06
3:145072578 G A 0.658299 1.1999e-05
3:145085629 C A 0.044127 3.8480e-06
3:145086200 T C 0.043082 -6.9171e-06
3:145097436 A G 0.048395 -9.1659e-07
3:145098900 A C 1.942867 2.5573e-05
3:145105006 T G 0.045020 2.8294e-05
3:145106448 G A 0.047155 -2.4572e-07
3:145135972 T C 0.045123 -1.0107e-05
3:145139824 T G 1.074102 3.1224e-06
3:145140607 A G 1.308649 -1.0004e-05
3:145155507 T C 0.152009 -1.5732e-05
3:145173788 G A 0.233570 -1.9109e-05
3:145184454 G T 0.057961 9.5312e-06
3:145185364 C T 0.060866 4.3859e-06
3:145186683 C T 0.917942 -1.1774e-05
3:145204739 C T 0.314540 -2.0115e-05
3:145206577 A G 0.112916 -9.4246e-06
3:145209680 C T 0.025217 1.2025e-05
3:145214784 G A 0.035448 -2.5100e-05
3:145215435 A G 0.533302 1.2070e-05
3:145225950 T G 0.462839 7.2690e-05
3:145248051 A G 0.534289 1.3739e-05
3:145262957 T C 0.456831 8.3463e-05
3:145263902 G A 0.020708 -1.6525e-05
3:145268720 T C 0.984543 1.2451e-04
3:145279048 T C 0.048337 5.4728e-06
3:145281608 T C 0.053803 4.9239e-05
3:145283346 T C 0.038291 3.9362e-05
3:145286526 A G 0.333405 -4.9566e-05
3:145291871 G A 1.652492 2.9747e-05
3:145295780 G A 0.390807 3.1151e-05
3:145296267 T C 0.028099 2.9158e-05
3:145296295 A G 0.401794 -7.9863e-05
3:145297751 T G 0.967185 1.0703e-04
3:145318124 G A 0.065572 -1.8499e-05
3:145343091 C T 0.055270 8.0585e-06
3:145344597 T C 0.112880 -1.6932e-05
3:145348782 T C 0.469038 1.9815e-05
3:145349753 C T 0.070740 -2.3932e-05
3:145351299 G A 1.526083 3.3688e-06
3:145354860 G A 0.129291 3.7575e-05
3:145355914 G A 0.132478 4.8278e-05
3:145355956 T C 0.432247 -1.4862e-04
3:145357897 C G 0.043871 1.1924e-05
3:145361356 G A 0.358187 1.8440e-05
3:145363031 G T 0.048087 1.9659e-06
3:145368610 A G 0.454364 6.1662e-06
3:145372738 G A 0.323654 1.5310e-05
3:145376332 C T 0.501198 -1.6585e-05
3:145376842 T C 0.050482 -7.8336e-05
3:145385603 A G 0.055263 -1.4695e-05
3:145389879 A G 0.136072 -9.7088e-06
3:145395454 T C 0.030676 -4.0394e-06
3:145401142 G A 0.028790 1.2122e-05
3:145409857 G A 0.839215 1.2215e-05
3:145411529 A G 0.183253 -7.2888e-06
3:145414282 T C 1.949459 3.3388e-05
3:145420715 T C 0.049135 7.7994e-06
3:145421660 T C 0.515593 1.7272e-05
3:145421784 G A 0.049590 -2.0902e-05
3:145422134 G A 0.119060 1.4512e-05
3:145422910 T C 0.048119 -8.9509e-09
3:145422974 T C 0.167407 3.5080e-06
3:145423205 A C 0.385974 3.1153e-05
3:145425499 T G 0.170701 1.7193e-05
3:145436914 C T 1.334869 1.6984e-05
3:145440937 T C 0.046643 1.6060e-05
3:145444004 C T 0.169218 -4.8897e-06
3:145450187 C T 0.221739 -5.8345e-05
3:145458564 A G 0.332973 -4.4410e-06
3:145461298 C T 1.267644 1.3065e-05
3:145463660 G A 0.041933 -2.8035e-05
3:145464621 A G 0.367613 6.5266e-06
3:145466447 G A 0.154355 4.0708e-05
3:145471923 A G 0.604814 -6.7927e-06
3:145480072 C T 0.531929 2.1291e-05
3:145480765 A G 0.120225 -1.7987e-05
3:145486127 A C 0.048687 -1.1355e-05
3:145506580 C T 1.048606 -2.7126e-05
3:145508265 G A 0.069214 -2.3089e-05
3:145508801 C A 1.129655 -1.2631e-05
3:145509008 G A 0.123598 1.6391e-05
3:145514050 G T 0.200180 3.4393e-05
3:145516298 T C 0.268430 -2.5306e-06
3:145517822 G A 0.118366 -7.0533e-05
3:145517981 C T 0.076972 2.3313e-05
3:145519110 G T 1.403320 7.5354e-06
3:145525293 A G 0.063780 1.1878e-05
3:145525724 G A 0.110365 1.0494e-05
3:145525904 T C 0.094996 2.2666e-05
3:145526178 C A 0.969609 7.5030e-06
3:145528541 G C 1.405439 7.3959e-06
3:145529776 T C 0.061703 2.4781e-05
3:145530342 G C 1.691929 -5.6509e-05
3:145530590 G A 0.079503 1.4298e-05
3:145542558 G T 0.140333 2.1820e-05
3:145547356 G A 1.099965 -7.2417e-07
3:145550774 A C 0.040203 -1.7625e-05
3:145557919 C T 0.051622 1.8857e-05
3:145561874 C T 0.042611 -6.6796e-06
3:145566872 C T 0.028164 -2.6928e-05
3:145566961 C T 1.426381 3.6968e-05
3:145584003 G T 0.085034 4.6041e-06
3:145602735 G A 0.033948 6.9001e-06
3:145609739 C T 0.126883 -2.2287e-05
3:145610463 G T 0.061346 1.1736e-05
3:145613347 A T 1.960820 1.6590e-05
3:145613835 C A 1.479600 2.4285e-05
3:145614675 T C 0.135234 6.7523e-06
3:145619455 A G 0.094914 6.5385e-06
3:145620765 C T 0.586362 -7.7892e-06
3:145625073 G A 0.770481 3.3800e-05
3:145631487 T C 0.092905 -6.4840e-05
3:145658490 G A 0.267742 -1.5675e-05
3:145661771 G A 0.427063 -2.7167e-05
3:145662242 G A 0.362218 4.5986e-05
3:145662851 T C 0.039307 -7.4529e-06
3:145662903 T C 0.076300 5.5214e-05
3:145664091 G A 0.062862 -3.0532e-05
3:145664645 T C 0.077484 1.1128e-05
3:145664959 A G 0.463053 5.7064e-07
3:145667496 T C 0.111403 -1.4599e-05
3:145668691 T C 0.074855 -2.5064e-05
3:145671281 C T 0.039437 -4.1546e-06
3:145675927 A G 0.739509 3.2521e-05
3:145676262 C A 0.030241 2.5176e-05
3:145684438 G A 0.037009 -3.8317e-05
3:145693526 G C 0.092418 -2.9055e-05
3:145708997 C T 1.117389 2.0558e-05
3:145717810 A G 0.035474 -3.5507e-05
3:145731083 G A 0.774172 1.6183e-05
3:145731756 C T 0.048022 1.6158e-05
3:145736995 T C 0.029407 5.9830e-06
3:145742674 C T 0.063761 5.3758e-06
3:145744769 T G 1.364568 1.5084e-06
3:145762335 A G 0.923152 -7.8422e-06
3:145770902 T C 0.042644 4.8301e-05
3:145778212 T G 0.038979 2.0593e-05
3:145779294 A C 0.053021 2.5229e-05
3:145786573 T C 0.078630 -2.2127e-05
3:145793919 T C 0.046837 1.5774e-05
3:145797723 C T 0.065127 1.0946e-05
3:145810408 A G 0.904118 -7.9287e-06
3:145818901 G A 0.039748 -7.7558e-06
3:145820087 G T 0.027976 4.8644e-06
3:145823289 C T 0.029595 -2.9366e-05
3:145828048 T C 0.024026 7.0082e-06
3:145828416 C T 0.064939 3.1419e-05
3:145838895 T C 1.534484 -1.1871e-05
3:145844373 C T 0.285295 1.8171e-05
3:145844410 C G 0.983394 -2.1743e-05
3:145864179 T C 1.252860 -2.6608e-05
3:145877333 A G 0.052391 -3.0702e-05
3:145877981 T C 0.033390 2.8079e-06
3:145885259 G C 0.081363 2.7854e-05
3:145888457 G T 0.313819 -2.3663e-05
3:145893559 T C 0.592120 -1.6493e-06
3:145903426 T G 0.262032 2.7970e-05
3:145907640 C T 0.045825 -2.3180e-06
3:145910543 C T 0.055270 -1.2275e-06
3:145912177 G T 0.271578 -1.9006e-05
3:145912548 T C 1.172071 1.3832e-05
3:145914366 T C 0.057217 3.0783e-05
3:145915013 T C 0.769894 -6.7218e-06
3:145915913 T C 0.045750 2.4183e-05
3:145917761 C T 0.661421 4.9660e-05
3:145922230 A G 0.789495 1.7403e-05
3:145923751 T C 0.101406 -1.2507e-05
3:145925572 C T 0.276184 -2.2610e-05
3:145938136 C T 0.045046 -1.1953e-05
3:145940985 T C 0.107658 5.3779e-08
3:145943792 C A 0.672220 4.1004e-05
3:145953692 A G 1.588614 6.6290e-05
3:145954051 C A 1.722956 6.4451e-05
3:145961274 T A 0.027411 -3.1160e-05
3:145972179 C A 0.082538 2.7160e-06
3:145986503 A G 0.083054 -1.4530e-05
3:145991685 C T 1.944104 1.2267e-06
3:146018058 T C 0.162752 1.4058e-05
3:146046566 T C 0.024250 -6.5273e-06
3:146048618 A G 0.052761 -5.4093e-06
3:146054925 T C 0.062690 3.2365e-05
3:146057592 A G 0.078312 -1.0616e-05
3:146063484 A G 0.027265 -1.7610e-05
3:146069769 A G 0.098904 -5.1560e-05
3:146085421 C A 0.098452 9.6510e-06
3:146087201 A C 0.038856 -5.1281e-06
3:146097025 A G 0.059061 7.2003e-06
3:146098420 T C 0.082619 -6.6584e-06
3:146101552 G A 0.048587 2.7315e-05
3:146105782 T C 0.042394 3.2851e-05
3:146109427 T G 0.303978 1.1442e-05
3:146111171 C T 1.060716 2.4002e-05
3:146130629 T G 0.092500 1.8820e-05
3:146145650 T C 0.020124 -2.5556e-05
3:146148743 T C 0.070415 -2.6224e-05
3:146157405 G A 0.063959 -2.3426e-05
3:146158520 T C 0.088874 1.8079e-06
3:146164878 T C 0.089027 -1.1723e-05
3:146174122 C T 1.159607 3.9852e-05
3:146208853 T G 0.147416 6.2992e-06
3:146209888 A G 0.040219 -2.4207e-06
3:146211515 A G 0.527486 2.3760e-05
3:146215917 G A 0.646358 2.9589e-05
3:146225742 C T 0.073447 -1.4332e-05
3:146231988 C T 0.362935 3.1584e-05
3:146236161 G A 0.164599 -4.3337e-06
3:146237371 A G 0.716769 3.4314e-05
3:146238210 A C 0.354275 3.0345e-08
3:146241475 A G 1.172856 -3.5714e-05
3:146245979 A G 0.089955 1.2586e-05
3:146247611 A G 0.056646 3.4854e-05
3:146248562 A G 0.058600 2.7239e-05
3:146249892 G A 0.042413 1.4303e-05
3:146249934 C T 0.074407 7.8498e-06
3:146252457 C G 0.318445 -1.2843e-04
3:146254836 G A 0.381550 -1.8716e-06
3:146259563 A G 0.512610 -1.8563e-05
3:146270135 T C 0.062846 2.4719e-05
3:146274101 T C 0.090325 2.9032e-06
3:146281339 A G 0.790076 -2.3251e-05
3:146290249 G A 0.051540 6.9637e-06
3:146290871 G A 0.775944 -2.7622e-05
3:146297781 T G 0.025898 -1.9143e-05
3:146303418 C T 0.540206 -1.4516e-06
3:146325938 G A 0.369787 9.2556e-06
3:146327114 G C 1.953163 -1.0958e-05
3:146329619 T C 0.036944 -2.6288e-06
3:146332438 A G 0.195882 4.5621e-06
3:146338549 C T 0.083440 2.9169e-06
3:146342762 A G 0.031929 -1.8123e-05
3:146349513 T C 0.096631 -9.2432e-06
3:146350047 G T 0.169400 -9.6091e-05
3:146357562 T C 0.414868 1.0706e-05
3:146366015 T G 0.088897 -3.5666e-05
3:146367804 A C 0.795266 -4.2284e-05
3:146391674 C T 1.411006 -1.1898e-05
3:146399876 C T 0.029479 -8.7238e-07
3:146405703 G T 0.137237 -5.2163e-06
3:146409183 C T 0.053631 1.3900e-05
3:146416870 T C 0.028888 8.7913e-06
3:146425424 C A 0.054978 -1.0235e-05
3:146428103 T C 0.076585 -7.9235e-06
3:146432172 A C 1.300245 -1.9453e-05
3:146436293 T C 0.123861 2.0454e-05
3:146437116 C T 0.153933 -9.1089e-05
3:146455416 C T 0.047977 3.5419e-05
3:146457055 T C 0.192912 -5.8820e-06
3:146468113 C T 0.039622 1.1562e-07
3:146477762 T C 0.171328 -1.6981e-05
3:146478254 A G 0.042514 -3.0661e-05
3:146488309 C A 0.841321 2.5660e-05
3:146495703 A G 1.101390 9.8731e-06
3:146501420 G A 0.085005 -6.1832e-05
3:146506113 A G 0.038265 -3.2213e-06
3:146509347 A G 0.047866 3.7012e-05
3:146512139 G C 0.123416 -8.7546e-06
3:146512378 C T 0.098332 1.5566e-05
3:146523054 A G 0.046214 3.0947e-06
3:146524722 C T 0.096375 -1.9220e-06
3:146526044 G T 0.071570 5.4237e-06
3:146537789 G A 0.108222 2.0741e-06
3:146540874 C T 0.732044 1.7112e-05
3:146542770 C A 0.064027 -1.9613e-05
3:146562491 G A 1.729162 7.5601e-06
3:146562971 T C 0.130187 3.6188e-05
3:146563308 T C 0.038732 1.0499e-05
3:146569385 T C 0.042559 4.0863e-06
3:146574047 G C 1.271757 -2.9957e-05
3:146576950 C A 0.055906 -4.5086e-06
3:146579970 C A 0.588050 -9.0248e-06
3:146582767 C T 0.263425 9.2040e-06
3:146583839 A G 0.289482 -1.6928e-05
3:146583967 T C 1.483456 5.3909e-06
3:146591999 T C 0.077656 -6.2336e-06
3:146596225 C A 0.634095 4.5842e-06
3:146598479 G A 0.788706 -6.9975e-06
3:146601714 T G 0.194233 5.1026e-06
3:146607690 A G 0.070025 1.9783e-05
3:146616362 G A 0.092746 -1.9988e-06
3:146617398 C T 0.210193 1.6126e-05
3:146623089 C T 0.192776 -3.3441e-05
3:146630664 G C 0.619245 2.3572e-05
3:146631187 A C 0.065468 2.7402e-05
3:146631936 T C 0.224222 2.9185e-05
3:146633828 C T 0.057685 -4.3593e-05
3:146639268 A G 0.047649 2.0197e-05
3:146641594 T C 0.086534 -2.3381e-06
3:146644535 T G 0.179744 8.9689e-06
3:146646922 T C 0.065368 -1.8372e-05
3:146666235 A C 0.023065 -1.7004e-05
3:146667248 T G 0.049677 9.1348e-06
3:146667661 A G 0.925116 -2.8112e-05
3:146677741 C T 1.040972 -2.5365e-05
3:146682702 A G 0.027145 3.6733e-05
3:146683396 C A 0.084680 1.0744e-05
3:146691517 T C 0.052060 2.2263e-05
3:146695951 A G 0.101883 -8.9493e-06
3:146696538 T C 0.306341 -2.2951e-05
3:146698939 C T 0.069922 4.7314e-08
3:146700001 A G 0.060061 1.0964e-05
3:146705172 G A 0.097800 1.3325e-05
3:146705330 C T 0.317893 -1.4522e-05
3:146708261 T C 0.042358 1.4445e-05
3:146709558 C T 0.179468 -2.8414e-06
3:146722198 G A 1.097427 -2.4546e-05
3:146723647 A G 0.063352 -3.8848e-07
3:146723688 A C 1.966175 -5.6163e-06
3:146729939 T C 1.792394 -2.0173e-05
3:146729951 C A 1.001295 2.4838e-05
3:146730371 T C 0.193071 -2.1877e-06
3:146738163 T C 0.064241 3.0647e-06
3:146742026 A C 0.104727 -5.0051e-05
3:146744269 T C 0.042433 6.2839e-06
3:146749475 G A 0.567734 -3.2253e-05
3:146768760 G A 0.111569 -2.2704e-05
3:146770116 C T 0.049849 9.5214e-06
3:146780513 T C 0.041641 -8.3503e-06
3:146809166 C T 0.238162 -2.6947e-05
3:146809521 A G 1.443221 -8.6723e-05
3:146830917 C T 0.043569 2.2458e-05
3:146840857 C A 0.371686 -1.1560e-05
3:146857103 T C 0.037739 1.8888e-05
3:146858961 A G 0.020410 4.5477e-06
3:146879354 G A 0.600848 -2.9216e-06
3:146891704 G T 0.037191 -2.1257e-05
3:146899703 T A 0.021679 3.4531e-05
3:146905750 G A 0.368492 -2.0126e-05
3:146914749 C A 0.253629 -3.8100e-05
3:146921357 A G 0.062966 -1.2967e-06
3:146933540 T C 1.319574 -2.8926e-05
3:146940344 A G 0.137266 1.1782e-05
3:146940488 G A 0.231197 1.2713e-05
3:146945824 A G 0.064764 -1.1385e-05
3:146949799 A C 0.079247 -3.7738e-05
3:146962617 T C 0.065988 7.9129e-06
3:146965386 T C 0.216571 9.5740e-06
3:146984942 A C 0.575297 2.9354e-05
3:146997009 T C 1.137584 2.6990e-05
3:146999001 G C 0.190300 -1.1442e-05
3:147000266 C T 0.992489 3.7474e-05
3:147014471 A G 0.218152 9.0175e-06
3:147030765 C T 0.100387 -2.5274e-06
3:147045673 A C 0.777869 3.0389e-05
3:147051115 T C 1.938264 -1.2468e-05
3:147054867 C T 0.490227 -2.3800e-05
3:147059252 T C 0.045036 -9.6107e-07
3:147062721 G C 0.022085 5.5829e-06
3:147082238 A G 0.050963 -4.5982e-06
3:147088747 T C 0.099381 5.4068e-06
3:147089835 T C 1.123364 7.7937e-06
3:147094222 A G 0.478581 -6.7232e-06
3:147096691 A C 0.061680 -1.2177e-06
3:147098132 G A 0.070707 -2.5515e-05
3:147105790 C T 1.209417 -1.9831e-05
3:147118180 G A 0.089789 2.2450e-05
3:147121751 T C 0.468892 -7.2658e-06
3:147126442 A G 1.798269 1.5493e-05
3:147151524 C T 0.024227 9.3764e-06
3:147162353 G A 0.178485 1.0465e-05
3:147175324 C T 0.271792 -2.8256e-05
3:147181438 A C 0.158513 1.5421e-05
3:147187629 A G 0.021088 -3.0966e-05
3:147198932 T C 0.083204 -2.0595e-05
3:147209249 G A 0.176216 6.5902e-05
3:147209395 T C 0.144926 -7.8916e-07
3:147210892 T C 0.324696 -3.4101e-05
3:147217797 G T 0.187742 1.1285e-05
3:147225553 A C 0.041680 2.1850e-05
3:147227163 T C 0.163125 4.5732e-06
3:147251165 G T 0.369755 4.6093e-06
3:147259997 G A 0.117356 3.9377e-06
3:147280208 C G 0.410026 -1.5755e-05
3:147289422 T G 0.087215 2.7371e-05
3:147291768 T C 0.486536 1.1146e-07
3:147295026 T C 0.087400 -8.2775e-06
3:147307217 G A 1.914236 2.1902e-05
3:147308161 C T 0.333015 9.4484e-06
3:147320460 A G 1.704954 2.2717e-06
3:147320598 G A 1.103169 -2.0064e-05
3:147322159 A G 0.113773 1.9794e-05
3:147329730 A G 0.413762 -3.3833e-05
3:147339776 G T 1.032601 1.8362e-05
3:147340512 G T 0.160224 2.0363e-06
3:147345571 A G 1.717305 5.0673e-06
3:147347404 G A 0.343464 3.5213e-06
3:147348563 C A 0.883903 5.4073e-06
3:147349114 C T 0.308071 -1.9831e-05
3:147351579 A G 0.080428 3.5664e-05
3:147359617 C T 0.675752 -1.6342e-05
3:147361799 G A 0.800723 6.4122e-05
3:147361992 A G 0.160409 2.3855e-05
3:147362224 A G 1.930478 2.5188e-05
3:147364003 A C 0.037148 2.0332e-05
3:147366436 G A 0.329419 -1.3976e-05
3:147368416 A G 1.031955 1.3097e-05
3:147369523 C T 0.096823 3.9478e-05
3:147371594 T C 0.138584 -1.6262e-05
3:147374653 T G 0.158140 6.8469e-06
3:147378666 A C 0.136516 -2.1972e-05
3:147379551 G T 0.130184 3.5775e-06
3:147382275 T G 0.080646 -3.6248e-05
3:147382952 C T 0.031183 8.3593e-05
3:147389299 G A 0.387899 6.4199e-06
3:147389796 A C 0.138149 3.9733e-05
3:147390505 A G 1.671948 -9.3217e-05
3:147391050 A C 0.311505 7.1371e-05
3:147394074 C A 1.950125 6.7164e-06
3:147394548 C T 0.420101 6.4122e-05
3:147394716 C A 0.060265 9.2227e-06
3:147395191 T C 0.210524 6.6977e-05
3:147395667 T G 0.077504 2.9656e-05
3:147395748 C T 0.243304 -2.4857e-05
3:147399703 G A 0.192159 -1.6492e-06
3:147400183 C G 0.159831 7.5317e-05
3:147407499 C T 0.072528 8.7998e-06
3:147409753 T C 0.312521 -7.3854e-06
3:147409908 G A 0.244885 -9.6752e-06
3:147409915 C G 0.493314 3.9821e-05
3:147412482 T C 0.246602 -1.2688e-05
3:147414845 G A 0.721690 1.4210e-05
3:147415334 C G 0.280491 -1.0057e-05
3:147418750 T C 0.042699 1.1342e-05
3:147424585 C T 0.808857 7.8335e-05
3:147428445 G A 0.078903 3.4400e-05
3:147431755 C T 0.340094 -4.5987e-05
3:147432479 T C 0.118921 -1.4958e-05
3:147440914 C T 0.711362 -5.3933e-06
3:147443773 G C 0.150571 -1.5784e-05
3:147447333 A G 0.048207 6.3522e-06
3:147452308 T C 0.067081 -2.9388e-05
3:147453795 G A 1.083593 -2.0018e-05
3:147454978 G A 0.033442 6.0729e-05
3:147469852 G A 0.040894 1.9480e-05
3:147474127 C T 0.340088 -4.3421e-06
3:147482779 G T 0.042296 5.1958e-05
3:147484046 G T 0.461699 -4.9058e-06
3:147484611 C T 1.665670 -5.8851e-07
3:147486998 A G 0.176592 -3.0603e-05
3:147487363 T C 0.296318 -5.2205e-05
3:147487634 C T 0.073576 4.2010e-05
3:147490113 A G 1.107690 -2.5781e-05
3:147492467 G T 0.186810 3.3218e-05
3:147493238 T C 1.451761 2.9914e-05
3:147494094 G A 0.499062 -4.9394e-06
3:147494512 C A 1.121374 -5.2096e-06
3:147497698 C T 0.083363 4.6239e-05
3:147499835 T C 0.198193 4.3177e-05
3:147500774 T C 1.354938 -1.6643e-05
3:147502818 T C 0.420023 -1.4361e-05
3:147504840 G A 0.027031 -2.3224e-05
3:147505136 G A 1.400246 5.1627e-06
3:147514350 C T 0.483329 -3.2413e-05
3:147519351 C A 0.083797 -3.6730e-05
3:147531140 G C 0.205045 -1.4856e-05
3:147535493 A G 0.021961 2.1635e-05
3:147536615 C T 0.108979 1.6306e-06
3:147539778 A G 1.927336 4.5736e-05
3:147542755 C A 0.091406 3.7877e-05
3:147557097 C T 0.463676 -7.9520e-06
3:147561655 C T 0.158133 2.2713e-05
3:147581183 G A 0.123192 -3.6056e-05
3:147589751 T C 0.024902 -5.0328e-06
3:147590141 A G 0.037700 6.8002e-06
3:147594090 A C 0.027106 6.8811e-06
3:147604338 G A 0.455805 -4.9129e-06
3:147609931 T C 0.021484 -9.5766e-07
3:147615355 G A 0.798106 -1.7152e-05
3:147622840 T C 0.029407 -5.2693e-06
3:147626693 C T 0.108297 2.4231e-05
3:147629066 A C 0.072255 1.2875e-05
3:147631199 A G 0.386769 -2.2282e-05
3:147635316 C T 0.039521 2.0166e-05
3:147638308 A G 0.047256 -6.0216e-06
3:147640366 G A 0.062664 1.3348e-05
3:147641953 C A 0.104405 -1.4836e-05
3:147643172 G A 0.030037 -2.6145e-05
3:147644603 T C 0.045620 -2.4808e-05
3:147652324 T C 0.037269 3.0078e-06
3:147653174 C T 0.171224 -7.7290e-06
3:147653591 G A 0.125519 3.7846e-07
3:147656402 A G 0.098384 -3.5697e-06
3:147662460 G A 0.166485 1.9350e-05
3:147669386 T C 0.052378 -2.1543e-05
3:147670743 T C 0.025564 -1.9858e-05
3:147671064 A G 0.035444 1.0385e-05
3:147675951 C T 0.183172 4.7646e-06
3:147678390 T G 0.084278 7.9366e-06
3:147679289 T C 0.237708 -1.4748e-05
3:147681840 G A 0.169971 -2.1865e-05
3:147696502 A G 0.331340 -1.8076e-05
3:147697207 G A 0.299505 -1.4835e-05
3:147698461 C T 0.233404 -2.7202e-05
3:147703320 T C 0.114435 -8.8928e-06
3:147707782 G A 0.053248 -2.8361e-05
3:147708801 A C 0.344869 -1.6238e-05
3:147717267 C T 0.060892 -1.8200e-05
3:147732075 C T 0.102672 2.7169e-05
3:147737191 A G 0.311346 3.7661e-05
3:147751494 G T 0.437943 -4.1984e-06
3:147752821 T C 0.043695 -1.2628e-05
3:147755330 T G 0.186067 -1.6324e-05
3:147760255 A G 0.111127 -5.5343e-06
3:147763252 C G 1.301674 -1.7016e-06
3:147765053 T C 0.243778 1.8232e-05
3:147765372 T C 0.063719 1.1967e-05
3:147767795 C T 0.067604 7.9113e-06
3:147774832 C T 0.041829 -2.7872e-05
3:147782192 T C 0.032724 3.3937e-05
3:147791697 C A 1.485605 1.1494e-05
3:147794002 C A 1.408133 1.5551e-06
3:147800402 C A 0.031585 6.0272e-06
3:147801312 A C 0.109115 -3.0048e-06
3:147805973 A G 1.397380 2.0500e-06
3:147825261 T C 0.783468 3.8424e-05
3:147827205 C T 0.300849 5.4461e-05
3:147832435 T G 0.020932 -4.4366e-05
3:147858573 G A 0.153174 -9.8710e-06
3:147867628 C T 0.407604 -3.7297e-06
3:147869643 A G 0.069321 1.6625e-07
3:147880049 G T 0.035068 -2.2226e-05
3:147887089 G A 0.116973 -1.8434e-05
3:147892112 G A 0.030426 -7.0497e-05
3:147894582 A G 0.063608 2.8791e-05
3:147904302 C T 0.036217 7.4177e-06
3:147907386 C A 0.042588 2.4457e-05
3:147923440 G A 0.389778 1.7367e-05
3:147924337 C T 0.645033 3.9947e-05
3:147931607 A G 0.022247 8.1561e-06
3:147938355 G T 0.256462 2.4421e-05
3:147938413 C T 0.047558 -2.9863e-06
3:147939093 C A 0.104964 1.0062e-05
3:147940234 G A 0.069503 -2.2132e-06
3:147945521 C T 0.838796 1.5709e-05
3:147950312 T G 0.032393 2.0280e-05
3:147950530 T C 0.492427 -4.2099e-05
3:147951658 C T 0.854344 -1.7307e-05
3:147951851 T C 1.939904 -6.0715e-06
3:147952475 A G 0.477406 -3.0786e-05
3:147954546 G T 0.134702 -2.5762e-05
3:147963098 G A 1.512334 1.7961e-05
3:147978935 G A 0.175401 -4.2204e-06
3:147979100 C T 0.020517 -2.2498e-05
3:147988046 A G 0.041881 -1.9734e-05
3:147992050 T C 0.186619 -1.3107e-05
3:148029121 G T 0.047850 -1.6599e-05
3:148035551 T C 0.205630 2.2972e-05
3:148037344 A G 0.254739 3.4408e-06
3:148048706 C A 0.519404 -6.1899e-07
3:148057371 T C 0.075336 1.3665e-05
3:148063638 A G 0.058850 3.8372e-06
3:148063925 A G 0.039693 2.4276e-05
3:148081153 C T 0.108933 -2.4170e-05
3:148097317 A G 0.038538 -1.0092e-05
3:148100780 T C 0.042472 2.6194e-05
3:148103386 G A 0.035035 -6.9647e-06
3:148113139 A G 0.068351 -3.7362e-05
3:148113648 C G 0.096190 3.7784e-05
3:148115356 C T 0.249276 6.1725e-06
3:148117501 A G 0.084839 2.8872e-05
3:148117666 T G 0.033283 -3.9849e-06
3:148129857 A G 0.191247 -3.2116e-05
3:148131872 T A 1.970184 6.2109e-06
3:148142295 A G 0.380872 4.1378e-06
3:148151579 A G 0.059756 -1.7431e-05
3:148155767 C T 0.124240 5.1828e-05
3:148178105 T C 0.130622 -2.0694e-05
3:148189939 G T 1.079643 -1.5005e-05
3:148191204 T C 0.309535 1.0037e-05
3:148191517 T C 0.136698 -2.2871e-05
3:148194843 T C 0.067598 -2.3485e-05
3:148212690 C T 0.492229 -1.9159e-05
3:148217974 T G 0.081204 -1.3526e-05
3:148219251 T C 1.784406 -2.6159e-06
3:148225408 T C 0.794315 3.7942e-06
3:148233254 G A 0.216364 2.9186e-05
3:148250251 T C 0.082739 -2.2823e-05
3:148305235 A G 0.053920 -1.7487e-05
3:148306402 C T 1.418387 -2.9770e-05
3:148310855 G T 0.483969 -4.7228e-05
3:148314175 G A 0.101994 -8.6850e-06
3:148314716 T C 0.149740 1.4898e-05
3:148319277 A G 0.021890 -1.6180e-05
3:148320613 C T 0.068578 1.6026e-05
3:148324431 G A 0.363808 -1.2787e-05
3:148325405 T C 0.227704 -1.2377e-05
3:148331650 T C 0.050833 -1.0271e-05
3:148332775 A G 0.222112 5.1483e-05
3:148336197 A G 1.208817 5.8695e-05
3:148347205 G T 1.103321 -2.5658e-07
3:148347742 A G 0.434567 -2.3598e-05
3:148349290 A C 0.255372 2.2715e-06
3:148351156 T G 0.536230 -1.5605e-05
3:148353740 T C 1.893423 -2.2281e-05
3:148357900 T C 0.041115 -2.7643e-06
3:148358582 A G 1.563307 7.0116e-05
3:148358840 T C 0.053722 1.0221e-05
3:148359189 C A 1.244803 2.5539e-05
3:148362761 T C 1.164972 3.1475e-05
3:148363144 G A 0.067351 3.7900e-05
3:148365140 T G 0.066283 4.7990e-05
3:148369183 A G 0.437012 -1.2607e-04
3:148370682 T G 0.360933 -1.7358e-04
3:148371358 A G 0.321356 1.3558e-05
3:148371483 G T 0.047269 2.8450e-05
3:148375781 G A 0.027865 -1.3307e-05
3:148383072 C A 0.232362 -2.5957e-06
3:148383293 C T 0.061174 3.6080e-05
3:148383732 A G 0.073255 4.4032e-05
3:148385156 G A 0.078461 -5.1245e-06
3:148386616 A G 0.248666 3.3427e-05
3:148387389 T G 1.596034 -1.4493e-05
3:148388491 A C 0.058188 -4.5167e-06
3:148404478 G C 0.068737 3.1657e-05
3:148405702 C G 0.033526 4.1479e-06
3:148406004 G A 0.047723 4.5357e-05
3:148414887 A T 0.359362 -6.0919e-05
3:148416879 T C 0.054183 -1.0081e-05
3:148417195 T C 1.632349 6.3267e-05
3:148426573 G C 0.027622 6.4356e-06
3:148430920 C T 0.048791 -2.9355e-06
3:148432369 G A 1.312239 4.9673e-05
3:148436308 T C 0.245618 -2.7901e-05
3:148437328 T C 0.035415 -6.5550e-06
3:148437503 C T 1.714922 5.1912e-05
3:148438191 T C 0.374708 5.8206e-06
3:148447756 A G 1.471485 4.1897e-05
3:148455844 T G 0.190209 5.4678e-06
3:148457642 C T 0.327056 -1.3423e-05
3:148459395 T C 0.934535 -9.5391e-05
3:148459884 G A 0.124445 1.0997e-04
3:148459988 C A 0.609517 2.2045e-05
3:148463522 C T 1.932026 6.6745e-06
3:148464977 C T 0.033981 2.0418e-05
3:148465351 A T 0.174918 1.5873e-05
3:148466964 C T 0.576803 2.3410e-05
3:148467512 T C 0.049583 -1.6794e-05
3:148474373 C T 1.826592 -6.6511e-05
3:148481332 T C 0.050002 -8.4877e-06
3:148481782 G A 0.238279 4.0330e-05
3:148485148 T C 0.033224 5.8317e-06
3:148492257 C T 1.462936 -2.2668e-05
3:148505385 T C 0.421204 -1.4297e-05
3:148508085 A G 0.123091 4.4864e-05
3:148509352 C A 0.187713 1.0096e-05
3:148519371 A G 0.218996 3.0233e-05
3:148522457 G A 0.063050 -1.7955e-05
3:148527238 C T 0.037502 -5.6716e-06
3:148541871 A G 0.025804 -2.0468e-06
3:148546530 T C 0.062988 1.5042e-05
3:148547435 T C 1.355778 -1.8133e-05
3:148547780 G A 1.259718 -8.7936e-05
3:148547847 A G 0.066098 -2.8650e-05
3:148550124 G T 0.075073 2.8639e-05
3:148550913 C T 0.728604 -1.7132e-04
3:148552045 C T 0.102763 2.4889e-05
3:148553218 C G 0.087890 3.0207e-05
3:148553480 A G 0.657380 3.9799e-05
3:148553560 G T 1.083849 -6.0590e-05
3:148554668 G A 0.854863 4.1965e-05
3:148555225 G A 0.450024 -2.7600e-06
3:148558051 A G 0.166524 8.1278e-06
3:148559651 A C 0.023837 2.7617e-05
3:148561581 T C 0.064923 -9.2559e-06
3:148562272 A G 0.023266 8.4048e-06
3:148562310 A G 0.477367 -6.7375e-05
3:148567228 A C 0.444405 -6.4053e-06
3:148568451 T G 0.109527 3.1060e-06
3:148574188 G A 1.250166 6.6820e-05
3:148577228 A G 0.056812 -3.7064e-06
3:148578518 A G 0.721758 -1.4882e-04
3:148578728 C A 0.895923 3.1416e-05
3:148581112 G C 0.154998 1.2318e-05
3:148592231 A G 0.068467 -1.1978e-06
3:148595541 C A 0.124192 -1.9851e-05
3:148595685 A G 0.032218 1.3538e-05
3:148597612 T C 1.900489 4.1223e-06
3:148601439 C G 0.021702 2.2154e-06
3:148604156 C T 0.055195 4.0613e-06
3:148608562 A C 0.071707 -3.0465e-05
3:148614447 T C 0.083557 -2.9696e-05
3:148615528 T C 0.045919 -1.0745e-05
3:148617071 C A 1.194772 1.8262e-05
3:148626185 A G 0.054994 1.8666e-05
3:148628780 C T 0.251986 -1.3478e-05
3:148629354 T G 0.186482 -1.9136e-07
3:148630661 T C 0.040871 -5.7575e-05
3:148631606 G T 1.746157 1.3422e-05
3:148633507 T C 0.923087 2.8616e-05
3:148636152 C A 0.078611 -2.3337e-05
3:148636510 T C 0.074401 1.7281e-05
3:148636636 C A 0.773360 1.3674e-05
3:148637771 A G 0.517456 1.3737e-05
3:148645538 G A 0.034704 -2.1263e-05
3:148649812 C T 0.108625 -3.9712e-05
3:148651695 T C 0.461995 -2.1432e-05
3:148653177 T C 0.110108 3.2984e-05
3:148653687 C T 0.503642 -3.1272e-05
3:148657482 C A 1.862406 -7.3475e-05
3:148671201 C T 0.616003 5.6704e-06
3:148677420 C T 0.049596 -4.5792e-06
3:148677435 G A 0.184434 -1.8235e-05
3:148677563 C T 0.114779 1.7071e-05
3:148677608 G A 0.095473 -1.5168e-05
3:148682436 G T 0.076725 3.5057e-05
3:148684394 A G 0.264950 -2.0566e-05
3:148698898 C T 0.615204 -1.6442e-05
3:148710717 G A 0.089461 3.1496e-05
3:148710903 A C 0.140911 3.9168e-05
3:148720345 C G 0.183928 -5.1503e-07
3:148726222 A G 1.526080 -6.3790e-06
3:148728842 G T 0.609641 -3.6300e-05
3:148735003 G A 0.674048 -3.5785e-05
3:148735759 T G 0.046208 3.5795e-06
3:148737264 G A 0.044159 1.0421e-05
3:148738799 T C 0.043218 9.8703e-06
3:148743824 T C 0.106541 3.0298e-06
3:148757864 T C 0.071885 3.9460e-05
3:148759325 C T 0.629885 -9.4440e-06
3:148759527 G A 0.034338 3.0983e-06
3:148763456 C T 0.063196 -7.0689e-06
3:148766666 C T 0.145186 -5.0178e-05
3:148781246 T A 0.022497 1.3239e-05
3:148786085 C T 0.044208 8.1993e-06
3:148786108 T C 1.389700 -3.2755e-05
3:148811983 G A 0.717938 -7.2467e-08
3:148813541 T C 0.146517 -6.6013e-05
3:148835022 G T 0.066004 4.0721e-05
3:148835753 C T 0.536593 2.6503e-06
3:148851233 A G 0.213598 9.4566e-06
3:148854215 G T 1.048506 1.4618e-05
3:148858553 T C 0.039391 -1.9676e-07
3:148860540 A G 0.037801 -2.9738e-05
3:148864907 G T 0.421678 -6.5681e-06
3:148879883 G A 0.274811 1.3186e-05
3:148880043 A G 0.038233 2.5045e-05
3:148884471 A G 0.888051 3.4115e-05
3:148885851 A G 1.943295 -2.1805e-05
3:148886323 T C 0.354811 -1.5728e-05
3:148887172 C T 0.198823 1.3461e-05
3:148890992 G T 0.029501 -3.2904e-06
3:148891967 G T 1.905368 -9.0422e-07
3:148898203 A C 0.060428 5.6746e-05
3:148901300 T C 0.023506 1.4397e-05
3:148903496 A G 0.027456 -1.0773e-06
3:148904434 G T 0.128837 1.4544e-05
3:148908893 A G 0.128191 1.0934e-05
3:148910521 G A 1.067536 -2.2627e-05
3:148917046 T C 0.209171 -1.9600e-05
3:148921843 A G 0.187651 1.7295e-06
3:148924177 C T 0.027181 -1.2464e-05
3:148941423 G A 0.027323 -4.0287e-07
3:148942594 A G 0.194133 -7.5912e-06
3:148945570 A G 0.108901 -7.4297e-06
3:148948666 G T 0.094139 -3.8085e-07
3:148949389 T C 0.030861 -5.9480e-06
3:148952566 C G 0.432902 1.2744e-05
3:148955856 C A 0.769637 3.7273e-06
3:148968285 T C 0.050486 1.3853e-04
3:148975724 A G 0.507323 -9.2238e-06
3:148977314 G A 0.757956 -1.1470e-05
3:148983467 T C 0.233579 -3.0065e-06
3:148986271 T G 0.083181 5.4317e-06
3:148988158 A G 0.120667 -3.2091e-05
3:148989317 G T 0.150061 -4.2981e-05
3:148991376 G C 0.201371 -1.6171e-05
3:148992524 A G 0.089672 1.3184e-05
3:148995149 A G 0.613523 1.1382e-05
3:148998416 C T 0.141193 -7.2372e-07
3:149002919 C T 0.217564 1.9718e-05
3:149004785 A G 0.179335 -1.6913e-05
3:149007351 G A 0.623539 1.1623e-05
3:149007690 C G 0.185905 4.1982e-06
3:149009549 C A 0.093136 -1.9648e-05
3:149010422 A G 0.837456 2.2862e-05
3:149012512 G C 0.356551 -4.0644e-06
3:149014360 A G 1.494398 3.7304e-05
3:149017346 A C 0.070259 1.5965e-05
3:149017394 G T 0.453156 2.0260e-05
3:149019086 A G 1.313608 2.9236e-05
3:149034081 A G 1.003437 -1.0691e-05
3:149039711 A G 0.020186 -2.3893e-05
3:149039768 T C 1.717642 -1.5746e-06
3:149040646 A G 0.230074 5.0160e-06
3:149042085 G C 0.050236 7.9989e-06
3:149043131 G A 0.441663 6.8283e-06
3:149049219 A C 0.236611 -2.6398e-05
3:149050925 C T 1.312826 -2.2309e-05
3:149053135 C T 0.044026 1.2427e-05
3:149054235 A G 0.056399 -1.8309e-05
3:149061913 C T 0.050132 7.6774e-06
3:149065370 T C 0.621962 -2.8368e-05
3:149065435 A G 0.048983 6.6140e-05
3:149068732 A G 0.148380 1.3963e-05
3:149070259 G C 0.082619 3.1842e-06
3:149071660 G A 0.121754 -3.1193e-05
3:149074152 G A 0.138055 -4.3444e-05
3:149079931 T C 0.245391 -1.7571e-06
3:149085381 C G 0.044737 -3.9183e-05
3:149090762 G A 1.711277 -4.2551e-05
3:149099645 C T 0.928774 -4.6381e-05
3:149104112 G A 0.202530 -8.5691e-06
3:149115592 G A 0.635276 -3.7027e-05
3:149121095 T G 1.406102 -2.6716e-05
3:149121591 C A 1.764564 -5.7656e-05
3:149126309 T C 0.200241 -3.4623e-05
3:149134245 T G 0.083580 -4.5930e-05
3:149135059 A G 0.117635 1.7620e-05
3:149139826 G T 0.185934 2.3264e-05
3:149145283 A C 0.223173 2.2997e-06
3:149152539 A G 0.117979 4.8723e-05
3:149155756 A G 0.045954 -3.0009e-06
3:149159804 T C 0.056328 5.4927e-08
3:149162046 C A 1.655413 -2.4263e-05
3:149174316 T C 0.219580 -1.8402e-06
3:149175085 T C 0.272630 -6.1112e-06
3:149178661 T G 1.867548 -1.4604e-05
3:149181915 A G 0.055413 5.4309e-08
3:149182227 C T 0.569931 -8.0738e-06
3:149182671 T C 0.020566 -1.6534e-06
3:149182753 G C 0.146189 5.6994e-06
3:149197860 T G 0.024688 -2.2382e-05
3:149199592 G T 0.870287 1.5191e-06
3:149210099 G C 0.836926 -1.3311e-05
3:149212929 A G 0.131927 3.8567e-06
3:149217864 C T 0.840610 4.0231e-06
3:149225903 G A 1.831409 -2.2081e-06
3:149230036 G A 0.345288 -4.1163e-06
3:149232950 C T 0.272240 -3.2346e-06
3:149237037 C G 0.048441 2.4642e-05
3:149239451 T A 0.411061 2.3920e-05
3:149241793 C T 1.892310 -2.2925e-05
3:149242596 A G 0.207441 1.2450e-05
3:149243269 A G 0.057646 -2.2505e-05
3:149244786 A C 1.606210 -2.8820e-05
3:149245347 C T 0.164424 1.8138e-05
3:149251152 T C 1.895439 -2.5386e-05
3:149252359 C T 0.220680 1.0829e-05
3:149252824 A C 0.125425 8.3911e-06
3:149258087 T C 0.089237 1.1878e-05
3:149262150 A G 0.970629 -4.4736e-06
3:149264298 C T 0.093379 2.9647e-05
3:149267986 A C 1.048967 -6.6657e-06
3:149271087 C T 0.750915 -4.2256e-06
3:149272357 T C 0.248523 7.8537e-06
3:149272809 C T 0.369161 -1.0614e-05
3:149276686 G A 0.264963 -2.0394e-05
3:149282232 C T 0.228879 3.3875e-05
3:149284432 T C 1.055591 4.1739e-06
3:149288696 C T 0.044078 -3.6732e-05
3:149288793 A G 0.285587 -8.4053e-06
3:149293847 A G 0.027288 4.8643e-06
3:149294550 G T 0.051394 9.6848e-06
3:149295533 A T 0.066601 2.4028e-05
3:149296011 T C 0.035941 -6.9463e-06
3:149297090 A C 0.246446 -1.9638e-05
3:149299842 T C 0.053507 6.5518e-06
3:149300104 C T 0.410370 1.4557e-05
3:149302302 G T 1.082457 2.1142e-05
3:149307290 T C 0.142138 2.6123e-05
3:149309877 T C 0.081029 2.6455e-05
3:149310012 A C 0.115285 1.7605e-05
3:149320325 A G 0.065205 2.6594e-05
3:149323357 C T 0.160714 -1.4292e-05
3:149326577 A G 0.053232 -8.8838e-06
3:149328575 T C 0.099559 2.4694e-04
3:149331272 G A 0.167056 8.8136e-06
3:149336065 G T 1.357593 -6.7260e-06
3:149338768 G A 0.048197 -8.9000e-06
3:149340813 G A 1.301099 -2.1372e-05
3:149343653 G A 0.066864 4.4688e-05
3:149347344 A C 0.034519 -2.1031e-05
3:149347571 A G 1.131738 -3.0524e-05
3:149360280 T C 0.028537 6.8718e-06
3:149362394 A G 1.117554 -2.5517e-05
3:149365500 T C 1.121955 -3.1972e-05
3:149369476 C G 0.221015 -3.4246e-05
3:149371933 G T 0.899269 -1.4301e-05
3:149373631 C T 0.139217 4.6667e-05
3:149392801 G T 0.369102 -6.6834e-05
3:149393280 A G 0.792709 -1.3366e-05
3:149394455 C G 0.815095 -6.5742e-06
3:149395917 C T 0.081045 8.9203e-06
3:149400324 C A 0.250000 4.8682e-05
3:149402816 A C 0.153618 5.1547e-05
3:149414446 C T 0.022049 5.5673e-06
3:149434942 T G 0.748413 -2.0414e-05
3:149442805 T C 0.048389 1.8482e-05
3:149445774 T C 0.063878 2.5163e-05
3:149451066 T C 0.025090 -2.0536e-05
3:149468530 G T 0.813592 -2.8039e-05
3:149470818 C T 0.163512 -1.7606e-06
3:149474193 T G 0.033043 -1.3879e-05
3:149476911 C A 0.217633 3.6723e-05
3:149480537 A G 0.046866 -1.7769e-05
3:149484970 A G 0.118057 4.6369e-06
3:149485293 C T 0.766154 -2.3019e-05
3:149492996 T C 0.028437 -1.1399e-05
3:149494054 T C 0.061482 -1.4352e-05
3:149497822 A G 1.457603 -1.2190e-05
3:149498097 C T 0.020796 6.5165e-06
3:149498132 A C 0.030452 4.3764e-06
3:149499534 A G 0.027398 2.4324e-08
3:149519019 T C 0.040722 2.1902e-05
3:149530808 T C 0.060544 3.9947e-06
3:149532826 C T 1.459395 -1.6667e-05
3:149539533 C A 0.049723 -1.6586e-06
3:149540465 T C 0.136799 -1.6865e-05
3:149546280 G A 0.060194 -6.9262e-06
3:149555055 A G 0.052722 -8.8938e-06
3:149558512 C T 1.762795 -5.3540e-05
3:149558964 A G 0.030381 -7.8672e-06
3:149565982 G A 1.496381 -1.1135e-05
3:149575565 A G 0.066111 -1.3298e-05
3:149579112 T C 0.058892 6.5705e-05
3:149608271 C T 0.734900 -2.1386e-04
3:149609350 A G 0.065861 -1.3895e-05
3:149616425 T G 0.029806 1.1795e-05
3:149624839 G A 0.117340 1.3967e-05
3:149628107 T G 0.214585 -3.3830e-05
3:149630575 A G 0.024808 1.7545e-05
3:149632813 A G 0.065176 -9.9079e-06
3:149654003 C T 0.047587 2.8051e-05
3:149669063 C T 0.418741 -6.4043e-05
3:149696105 G C 0.022315 -1.1761e-05
3:149698581 C T 0.853681 -1.6043e-04
3:149702588 G A 0.567403 1.4566e-04
3:149723906 C T 0.044403 2.7642e-06
3:149724817 A C 0.228730 -2.1730e-05
3:149737062 T A 0.838569 7.8731e-05
3:149737704 A G 0.028307 -5.9798e-05
3:149754982 A G 0.033549 4.8698e-06
3:149755175 G A 0.060184 -2.5474e-06
3:149758007 A G 0.086109 -2.2792e-05
3:149759616 A T 0.035285 -1.1719e-05
3:149766099 A G 0.033273 6.2444e-06
3:149775072 T C 0.580273 9.3454e-05
3:149777163 A G 0.758910 5.5281e-05
3:149777706 C A 0.061070 -3.0398e-06
3:149780516 T C 0.911944 -6.6922e-05
3:149786031 G C 1.579182 3.4190e-05
3:149786976 C T 0.306828 -1.1770e-05
3:149787514 T C 0.054150 3.6787e-05
3:149792830 T C 0.187209 -1.5575e-05
3:149797231 C T 1.181370 7.8920e-05
3:149799168 T G 0.030319 9.4267e-06
3:149806284 G A 0.072655 -9.6399e-06
3:149807158 A G 0.167871 -1.0928e-05
3:149807235 G A 0.120238 2.1806e-06
3:149808060 T C 1.066588 3.7459e-05
3:149808186 T G 0.105889 -2.4012e-05
3:149809746 A G 0.454042 3.7585e-05
3:149812267 T C 0.858501 -1.5185e-05
3:149817327 G A 0.072304 -5.4534e-06
3:149824179 A C 0.278829 -2.4735e-05
3:149828826 C T 0.644368 3.0739e-05
3:149831240 T C 1.868528 7.7240e-06
3:149831855 A G 0.049476 5.8950e-06
3:149834544 T C 0.106356 4.6893e-05
3:149834619 A G 0.065926 3.5865e-05
3:149843800 T G 1.540982 1.3492e-05
3:149849963 T C 0.037635 8.9378e-06
3:149855569 T C 0.883770 4.2662e-05
3:149856122 A G 0.299207 1.8010e-05
3:149870073 A G 0.031949 1.4693e-06
3:149874725 G A 0.050567 -9.4674e-08
3:149885270 G A 1.026457 -2.6796e-05
3:149896508 G C 0.058071 -1.9016e-06
3:149898501 A G 1.830146 2.2592e-05
3:149900094 G C 0.643053 -2.2059e-06
3:149913817 G A 0.826799 -2.2724e-05
3:149919136 T C 0.178420 6.8645e-05
3:149926650 C T 0.049593 -9.8380e-06
3:149934888 A C 0.056922 7.1103e-05
3:149936213 C T 1.151307 -7.3953e-06
3:149937450 A G 1.934282 -4.5848e-05
3:149939329 T C 0.141859 -9.1388e-07
3:149944042 G A 0.054260 -1.2128e-05
3:149944409 T C 0.031932 9.7413e-06
3:149945938 T C 0.198677 8.4319e-06
3:149948279 G A 1.204042 2.4062e-05
3:149948899 C T 0.246021 -9.5475e-07
3:149954349 C T 0.055377 -6.8993e-06
3:149963531 G A 0.030624 1.8565e-05
3:149965315 A C 1.054501 -2.7176e-05
3:149969270 T C 0.149331 5.4165e-05
3:149971442 G A 0.028635 -2.8486e-05
3:149974370 A G 1.278485 6.5977e-06
3:149977138 T C 0.088708 -2.5516e-06
3:149980548 T G 0.706863 7.3514e-06
3:149981320 A G 1.090062 -2.1488e-05
3:149987286 T C 0.117440 8.8015e-05
3:150004071 C A 0.060333 -2.9675e-05
3:150006338 A G 1.478639 -5.7042e-05
3:150006686 T G 1.586709 -5.5957e-05
3:150010924 C T 1.090899 1.0032e-05
3:150010970 A G 0.042011 -1.2449e-05
3:150011874 C T 0.481473 3.4639e-05
3:150014399 G T 1.671477 1.7518e-06
3:150016815 C T 0.112260 7.9470e-06
3:150021282 A G 0.110345 1.1177e-05
3:150022818 C T 0.208226 -9.7748e-06
3:150023875 A G 0.440627 1.5578e-06
3:150031832 T C 0.442257 7.2070e-05
3:150032609 T C 0.035711 3.0880e-06
3:150035122 G C 0.606486 2.1751e-05
3:150035701 G A 0.026158 -4.8456e-07
3:150042618 A G 0.182438 1.3070e-05
3:150046295 A G 0.024613 2.1176e-06
3:150047765 G A 0.176648 4.2533e-06
3:150050596 A G 0.187440 3.7824e-05
3:150051590 C T 0.106314 2.6732e-05
3:150057814 A G 0.173769 5.7255e-05
3:150063219 C T 0.031251 -5.1565e-05
3:150065280 T C 0.513967 4.9399e-05
3:150067877 T C 1.693386 2.0095e-04
3:150071980 A G 0.087842 8.2361e-06
3:150081247 C T 0.433727 -1.4492e-05
3:150095691 A G 0.031202 -2.3591e-05
3:150103125 A G 0.253645 1.0566e-04
3:150107496 A C 0.544685 -3.1216e-05
3:150120037 T C 0.035058 3.8261e-06
3:150128154 C T 0.436057 -3.2901e-05
3:150128392 A G 0.544283 5.8100e-05
3:150132039 A G 1.512746 1.0384e-05
3:150138424 T C 1.266872 4.3446e-05
3:150155120 C T 0.538632 6.7253e-05
3:150157729 G A 0.436044 -3.3239e-05
3:150174658 G A 0.170386 -2.8533e-05
3:150187314 C A 1.267589 3.4118e-05
3:150198241 C T 0.419526 6.0312e-05
3:150200456 C T 0.455454 -1.1316e-05
3:150215931 G T 0.076666 7.8769e-05
3:150216521 C T 0.833966 2.2441e-05
3:150223260 G A 0.519563 -1.5706e-05
3:150229958 A G 1.765366 3.1649e-05
3:150241321 A G 0.221148 -1.1321e-05
3:150243751 A G 0.058649 -2.4599e-05
3:150250537 C A 0.631641 2.5826e-06
3:150259668 C T 1.060032 6.2725e-07
3:150264428 C T 1.745758 -1.4273e-05
3:150275746 G T 0.065325 3.4700e-06
3:150280445 G C 0.685791 -1.0365e-05
3:150283050 A C 0.334067 -2.8460e-05
3:150303590 C A 0.086615 1.0538e-05
3:150305914 A G 1.709080 1.7325e-06
3:150315525 C T 0.207450 -1.0062e-05
3:150315968 T C 0.060288 -1.8225e-05
3:150320593 G A 0.359108 6.9406e-05
3:150322126 A G 0.064352 -5.2352e-05
3:150336101 T C 0.064602 1.6157e-05
3:150350593 T G 0.048444 1.5811e-05
3:150353794 G T 0.154745 -1.7837e-05
3:150354544 G A 0.169325 1.9923e-05
3:150364708 G T 0.352253 -8.1735e-06
3:150365784 A G 1.534243 1.5252e-05
3:150371975 C T 0.138584 3.7668e-05
3:150372226 A G 0.195357 3.6911e-05
3:150380943 A G 0.167056 -4.6651e-05
3:150384017 G A 0.250055 6.3777e-05
3:150384657 A G 0.046480 1.5860e-05
3:150384807 G T 1.762714 1.6791e-06
3:150386299 G T 0.058503 1.8546e-05
3:150387643 G A 0.282384 4.6521e-05
3:150391810 C A 0.280939 4.4355e-05
3:150397317 A C 0.056776 3.8932e-05
3:150398311 A C 0.044260 -2.4143e-05
3:150398810 T C 0.499860 -1.9201e-05
3:150401205 T C 0.315248 3.1594e-05
3:150401960 A G 0.041654 -9.0416e-07
3:150403749 C T 0.644137 3.3550e-06
3:150404970 G A 1.061648 1.1729e-07
3:150405107 A G 0.283049 -2.5799e-05
3:150417454 T C 0.075368 2.2497e-05
3:150423631 T C 0.737260 4.9095e-08
3:150424269 A G 0.024305 5.0089e-06
3:150425750 T C 0.964247 3.5795e-06
3:150427529 T C 1.701890 5.7589e-06
3:150440002 G T 0.736510 -2.0761e-06
3:150445008 T C 0.073719 -7.1831e-05
3:150447893 A G 0.087040 -1.1460e-05
3:150452511 T C 0.071236 1.0504e-05
3:150452545 C T 0.273227 -2.4682e-05
3:150455198 C T 0.024844 -1.7211e-05
3:150455755 A G 1.781812 4.0144e-06
3:150465202 A G 0.160649 3.0795e-05
3:150467808 T G 0.058266 2.1144e-05
3:150471008 A G 0.113182 -4.6593e-05
3:150477500 C T 0.100040 -6.4862e-06
3:150477877 A G 0.042137 8.9654e-06
3:150478018 A G 0.091669 1.0725e-05
3:150517939 G T 0.042666 5.7195e-06
3:150523205 C G 0.505920 -2.8204e-06
3:150526061 T C 0.059704 -2.9100e-06
3:150528509 A G 0.026590 -2.4733e-05
3:150530904 C T 0.029063 4.2292e-06
3:150540652 A G 0.225049 -4.9464e-05
3:150545894 C T 0.532588 -2.1233e-05
3:150546432 C T 0.268803 1.0181e-05
3:150559423 G T 0.208457 -5.2583e-05
3:150561119 A G 0.046402 1.4567e-05
3:150568765 A G 0.074482 1.8282e-05
3:150570083 G A 0.246137 4.0384e-05
3:150579300 T C 0.035269 -2.7077e-05
3:150579321 G A 0.619190 -3.6145e-05
3:150580212 C G 0.047422 -8.9819e-07
3:150582992 C T 0.247504 -6.1332e-05
3:150585068 T C 0.057691 1.1265e-06
3:150593719 G A 1.970242 2.3227e-05
3:150594033 G A 1.281254 7.8284e-05
3:150595357 G A 0.072090 5.4775e-05
3:150599533 G A 1.632066 -4.9607e-06
3:150599744 C T 0.256242 -8.1958e-06
3:150601544 C T 0.069487 -9.0380e-06
3:150602641 G T 0.063268 2.3368e-06
3:150603085 C T 0.109397 3.4609e-06
3:150603913 A C 1.155868 -5.8499e-06
3:150605463 C T 0.107937 1.2249e-06
3:150607116 T C 0.170218 5.9327e-06
3:150609694 C T 0.901415 2.2649e-05
3:150609925 C T 1.464513 5.8299e-06
3:150615979 C T 0.441354 1.5347e-05
3:150616317 T C 0.082006 6.6436e-06
3:150616348 T C 0.198755 8.0139e-06
3:150618575 G T 0.043647 2.0908e-05
3:150622735 C T 0.150068 6.9787e-06
3:150622980 A G 0.156562 1.2495e-05
3:150623335 T C 0.062203 7.8588e-07
3:150624270 G A 0.135503 -7.7157e-07
3:150625775 T C 0.263438 2.0778e-05
3:150625893 G T 0.095534 -9.8096e-07
3:150626073 C T 0.114139 8.1563e-06
3:150626178 A G 0.052702 -4.9163e-05
3:150630041 T C 0.313777 -3.0719e-05
3:150632774 T C 0.748763 1.2703e-05
3:150633440 T C 0.144290 1.9694e-05
3:150635266 C A 0.060765 -8.7098e-07
3:150635861 T G 0.350919 1.9030e-06
3:150635881 G A 0.027288 -2.3273e-05
3:150636345 G A 0.607904 -2.4214e-05
3:150640772 T C 0.736877 -2.3701e-05
3:150642136 T C 0.084388 -3.0081e-05
3:150642540 C T 0.801550 -4.2136e-05
3:150643373 A G 1.052485 3.8742e-05
3:150644839 G T 0.074949 -1.1871e-05
3:150646312 C T 0.072700 -4.5997e-05
3:150648469 T C 1.394277 4.8907e-05
3:150654524 A G 0.722326 -2.9807e-06
3:150654891 A G 0.097871 -2.1698e-05
3:150657840 T C 1.844567 3.3323e-05
3:150657981 G T 0.382222 -9.1862e-07
3:150659919 G A 0.025064 1.0035e-05
3:150663543 T C 0.057873 -3.9353e-05
3:150664010 C T 0.265401 1.2766e-06
3:150670023 G A 0.043023 3.0060e-05
3:150674441 G C 0.359173 4.8191e-06
3:150674627 C T 0.652833 2.7234e-06
3:150674699 T C 0.177112 4.4664e-05
3:150676643 G A 0.079205 6.8339e-06
3:150677914 C T 1.065394 -1.9875e-05
3:150678315 A C 1.298486 1.5749e-05
3:150684513 A C 0.269400 7.8653e-05
3:150686545 G C 0.033189 1.5796e-05
3:150690018 C T 0.237887 7.3356e-05
3:150690784 T C 0.020796 3.9786e-06
3:150691451 A G 1.909902 6.2737e-06
3:150692761 C T 1.952348 2.2573e-05
3:150693370 A C 0.052569 -9.7673e-06
3:150697363 G T 0.027489 -2.4095e-05
3:150701377 A G 0.084395 1.9282e-05
3:150710509 C T 0.052462 1.3955e-05
3:150714425 A G 1.058464 -2.4978e-05
3:150718393 G A 0.162947 -1.4178e-05
3:150718592 A G 0.037957 1.8073e-05
3:150720575 G A 0.914479 2.5372e-05
3:150724270 T C 0.280215 -6.6414e-06
3:150727496 C T 0.315183 -4.7389e-05
3:150732819 C T 0.432380 -2.1459e-05
3:150733436 C T 0.021955 1.2011e-05
3:150733543 T C 0.058224 1.2911e-05
3:150734101 G A 0.050596 -1.4510e-05
3:150734943 A G 0.102101 -7.8396e-06
3:150745041 A C 0.622605 -3.1555e-05
3:150746905 C T 1.747261 -1.3509e-07
3:150747161 G A 0.032692 4.1421e-06
3:150751277 C T 0.046130 -4.4798e-05
3:150752283 G A 0.055299 3.0960e-05
3:150756347 A G 0.031076 3.2937e-05
3:150760238 C A 0.118817 -1.9818e-05
3:150761349 G A 1.952351 1.6040e-06
3:150767570 C T 0.110998 2.6606e-06
3:150768041 A G 0.047811 -1.6311e-05
3:150770581 G T 1.680432 1.2649e-05
3:150773249 G A 0.136380 -6.0998e-06
3:150777263 C T 0.088319 1.6243e-05
3:150778251 C T 0.136451 4.8723e-06
3:150778609 T C 1.553563 3.4539e-05
3:150781768 C T 0.021186 -1.3200e-05
3:150785387 A G 1.600501 -4.0519e-06
3:150788838 G A 0.029904 -8.7970e-06
3:150795779 A G 1.959190 6.3649e-06
3:150800343 G A 0.137993 -7.6393e-05
3:150801313 A T 0.030465 9.6789e-06
3:150803170 A C 0.030702 -8.2638e-06
3:150805177 A T 0.120566 -2.7441e-06
3:150811647 A G 0.020841 -2.8003e-05
3:150813879 C T 0.025016 7.9836e-06
3:150817682 C T 0.036587 -2.1018e-05
3:150837535 T C 0.070623 -2.3615e-05
3:150847047 G A 0.272039 -3.8730e-05
3:150860764 G A 0.029031 -8.6959e-06
3:150861055 T C 0.037697 4.6808e-05
3:150861595 C T 0.090081 3.3784e-05
3:150863573 T C 0.105921 -3.4037e-05
3:150885578 C G 1.172529 8.4190e-05
3:150886786 A G 0.343691 -4.6268e-06
3:150891561 T C 0.067208 2.7965e-05
3:150892935 C T 0.023467 -2.8023e-05
3:150894891 G C 0.115908 7.3768e-06
3:150908844 A G 1.606207 3.9629e-05
3:150912620 T G 0.070149 -2.4804e-05
3:150915582 A G 0.374575 -1.1954e-05
3:150916327 C T 0.022425 -2.4271e-05
3:150917000 G T 0.139288 -8.9921e-05
3:150928485 G A 1.943792 1.6097e-06
3:150932075 G T 0.181779 -2.3335e-05
3:150943541 G A 0.130051 3.1200e-06
3:150945243 T C 1.421678 -1.8832e-05
3:150965605 C A 0.634017 1.9557e-05
3:150967800 A G 0.030251 -1.8109e-06
3:150976014 G A 1.003269 -1.9577e-05
3:150982279 C T 0.088520 -5.9979e-06
3:150997194 A G 0.067439 9.0786e-06
3:151001026 T G 0.037032 1.8527e-06
3:151007311 A G 0.046659 1.6583e-05
3:151007590 G T 0.076978 8.4077e-06
3:151029237 G A 0.026126 -1.1903e-05
3:151043895 G A 0.047594 1.5221e-05
3:151044545 A G 0.062109 1.7039e-05
3:151045295 G A 0.457827 8.3128e-05
3:151045976 C T 0.024071 1.5308e-05
3:151046308 A G 1.639941 -1.1702e-05
3:151056598 C A 1.644332 -1.6870e-05
3:151056616 A G 0.626756 -8.3990e-06
3:151075534 C T 0.069493 1.7037e-05
3:151080070 T C 1.313498 4.9815e-08
3:151084478 A G 0.098965 -4.6076e-05
3:151090424 A G 0.731885 3.5406e-05
3:151097391 A G 0.731038 3.3351e-05
3:151113246 C A 0.030904 -1.7952e-05
3:151126834 G C 0.444915 -1.4258e-05
3:151131077 T C 0.054861 -5.1486e-05
3:151132206 A G 0.118307 -3.5501e-05
3:151133737 T C 1.444354 -4.1905e-06
3:151133816 A G 1.036003 1.4341e-05
3:151135126 A G 1.092766 -6.8388e-05
3:151146623 G A 1.890229 -3.0051e-05
3:151147497 G C 0.058824 1.8604e-05
3:151147731 T C 1.506375 -8.5296e-05
3:151152492 C T 0.308253 -8.4340e-06
3:151154666 C T 1.666874 -6.2360e-05
3:151154923 A T 0.020699 -3.2175e-05
3:151155248 C A 0.043712 -2.2567e-07
3:151155758 C A 0.139561 1.1550e-05
3:151161112 G A 0.073537 6.6669e-06
3:151163838 C T 0.031153 -1.4094e-05
3:151166058 A G 0.073469 8.9209e-06
3:151169325 A G 1.506323 -4.7090e-05
3:151171439 C A 1.422977 -4.6590e-05
3:151175653 T G 0.090150 4.5281e-06
3:151178393 T C 0.081172 4.6105e-05
3:151178708 A G 1.486468 -3.2093e-05
3:151179764 G A 0.062852 -4.0233e-05
3:151184892 T C 0.041978 -3.1131e-05
3:151196660 C T 0.905868 2.4254e-05
3:151218277 C T 0.334333 7.0436e-05
3:151219906 T C 1.592422 -1.4570e-05
3:151221470 G C 0.068630 1.9457e-05
3:151236637 A G 0.032156 -2.6415e-05
3:151239118 A G 0.021741 -2.2376e-05
3:151243333 T C 0.717068 -2.9106e-05
3:151243689 G A 0.043121 -1.3135e-05
3:151253871 C T 0.761007 -3.4685e-05
3:151259621 A G 0.158714 -1.1801e-04
3:151261679 C T 0.071174 -8.9808e-06
3:151269245 G T 0.930374 -7.9020e-06
3:151278565 C T 1.864837 -3.7813e-05
3:151280979 A G 0.319071 -7.6119e-06
3:151287356 A G 1.377295 -2.4748e-05
3:151296181 C T 0.050547 6.6310e-07
3:151314835 C G 0.051852 -1.6414e-05
3:151318187 A C 0.517612 -1.6896e-05
3:151319088 A G 0.456779 -1.1536e-05
3:151320716 T G 0.036035 -2.4225e-07
3:151324077 G T 0.024266 -1.0704e-05
3:151328453 A G 1.084262 5.2691e-06
3:151329917 T C 0.212452 -1.8628e-05
3:151335734 T C 0.678209 3.1833e-05
3:151335962 T C 0.044951 -1.9517e-05
3:151337672 T C 1.115808 -2.2694e-05
3:151342879 C A 1.170977 -6.6820e-06
3:151345255 C G 0.528862 2.2221e-05
3:151345293 T C 0.645095 -4.8565e-05
3:151346276 A G 0.062320 -1.0728e-05
3:151347207 C G 0.523996 3.5988e-05
3:151347500 C A 0.314650 -1.6045e-05
3:151348193 G A 0.590695 3.2734e-05
3:151350172 A G 0.043088 -1.6202e-05
3:151356810 T C 0.039622 6.6338e-06
3:151358565 A G 1.502782 -2.3119e-05
3:151359752 C A 0.327517 -4.0233e-07
3:151363968 C T 0.024097 -1.9328e-05
3:151366374 A G 0.226578 -7.8862e-06
3:151375065 T C 0.490506 1.0316e-05
3:151393494 A G 0.816926 -3.0716e-05
3:151397898 C A 0.073950 -6.9852e-06
3:151399294 C T 0.629749 1.1032e-05
3:151409275 T C 1.503389 -2.4659e-05
3:151410765 T C 0.174031 -7.2675e-07
3:151415928 T C 0.076225 2.3150e-05
3:151417645 C T 0.066020 8.6529e-06
3:151418735 T C 0.019994 2.2471e-05
3:151422581 A G 0.191562 1.0413e-05
3:151431753 G A 0.534532 -4.3877e-05
3:151436348 T G 0.197590 3.8879e-06
3:151438266 C T 0.029164 -4.2225e-06
3:151442794 A C 1.974186 -2.2830e-05
3:151457760 G A 0.562911 1.9584e-06
3:151459975 T C 0.024548 -1.2811e-05
3:151461666 A G 0.025262 1.1621e-05
3:151463421 T G 1.292439 -4.9008e-05
3:151468856 G A 0.046944 5.3367e-06
3:151503359 A G 0.034536 1.5406e-05
3:151504851 C T 0.165514 -9.6751e-06
3:151560080 C T 0.071067 6.6603e-05
3:151561164 T C 0.029423 -5.9813e-06
3:151563527 C T 0.439358 -1.4671e-05
3:151572521 C G 1.180478 7.1731e-06
3:151585619 G A 0.646309 -3.7356e-06
3:151589418 G A 1.814284 -3.8463e-06
3:151589783 C T 0.291160 9.6151e-06
3:151595455 A T 0.863422 -3.8763e-06
3:151595993 C T 0.056370 1.8821e-06
3:151599482 T C 0.332840 -2.8565e-06
3:151610268 A C 0.656942 -1.7775e-05
3:151621829 A G 0.057000 1.0526e-05
3:151622535 T C 0.281825 -1.0945e-05
3:151623451 A C 0.038171 3.7246e-05
3:151625713 T C 0.826679 -3.9831e-05
3:151627433 A G 0.073911 2.2587e-05
3:151634105 C T 1.927722 -1.9797e-06
3:151643729 T C 0.397085 -1.8352e-05
3:151645022 G C 0.399438 3.3929e-05
3:151645627 C A 0.140635 -2.1813e-05
3:151657057 G A 0.079234 4.7134e-06
3:151672458 C T 0.056361 -1.9267e-05
3:151674477 A G 0.567877 -5.4892e-05
3:151678985 C T 1.558032 -7.0161e-05
3:151679565 C A 0.073070 -1.0169e-05
3:151695975 T G 0.288979 -3.7457e-05
3:151709731 C A 0.381940 7.2052e-05
3:151720526 C T 0.174940 -9.7919e-06
3:151724954 C T 0.780907 -6.5786e-05
3:151728833 T C 0.104886 4.5791e-05
3:151744900 A C 0.667955 -5.9975e-05
3:151746053 T C 0.059012 -5.4578e-05
3:151751383 T C 0.021893 3.1376e-06
3:151765272 G A 0.125902 9.2712e-06
3:151766892 T G 0.497916 -6.8010e-05
3:151790057 C T 0.316432 2.0996e-05
3:151795929 C T 0.405254 -5.1096e-05
3:151804807 A G 0.125412 4.0615e-05
3:151816870 A G 1.457496 -7.7347e-05
3:151830309 G A 0.449498 -1.5878e-05
3:151840752 T C 0.434210 -1.8794e-05
3:151840850 T C 0.071314 -3.9050e-05
3:151841511 G A 0.731969 -4.4194e-05
3:151842129 T C 0.445129 -1.6994e-05
3:151850968 A G 0.217256 -1.9724e-05
3:151859365 G A 0.473560 6.2832e-06
3:151868232 C T 0.178468 -1.7484e-06
3:151869194 A G 1.820506 -3.2406e-05
3:151876129 A G 0.251717 -2.7649e-05
3:151883396 G A 0.730058 -4.1005e-05
3:151889513 G A 0.152508 -1.0307e-05
3:151896711 A G 1.482275 -2.3882e-05
3:151902160 A G 0.501931 2.4761e-05
3:151910328 G A 1.259994 -7.7874e-06
3:151911526 G C 0.157958 -1.1296e-05
3:151929429 A G 1.488179 -1.8671e-05
3:151930187 T C 0.077118 -6.8859e-07
3:151933370 T G 0.075417 1.8385e-05
3:151934173 T C 0.175804 -7.4334e-05
3:151941753 A G 0.076579 -3.9184e-05
3:151952677 G A 0.130768 5.1125e-06
3:151956084 C T 0.318159 -1.9849e-05
3:151956210 T C 0.104655 -7.4031e-06
3:151963160 T G 0.068243 -5.3271e-07
3:151964439 T G 0.081785 -4.9460e-05
3:151978559 G A 0.225971 -3.2302e-05
3:151983261 C T 1.315348 -1.0643e-05
3:151987623 G A 0.049294 3.0229e-05
3:151999422 C G 0.061706 3.1075e-05
3:152000975 G T 0.031984 -9.5933e-06
3:152025796 C T 1.108706 -1.2811e-05
3:152035801 T C 0.345226 1.9285e-05
3:152055585 A G 0.101448 2.4626e-05
3:152058449 G A 0.292991 5.1822e-06
3:152062241 T C 0.600880 -1.2718e-05
3:152063243 A G 0.023091 5.5442e-05
3:152072510 G A 0.027895 9.5814e-06
3:152084816 A G 0.033562 1.5489e-06
3:152095318 T C 0.201381 -3.6924e-06
3:152098053 G A 1.779719 -4.0116e-06
3:152102313 T C 0.027706 7.1133e-05
3:152105443 G A 0.081499 -1.5671e-05
3:152116954 A G 0.514064 -2.7146e-05
3:152124635 G A 0.527077 -3.4687e-05
3:152135346 A C 0.205354 -9.5407e-05
3:152136451 T C 1.373312 1.2998e-06
3:152147461 C A 0.041939 2.6742e-05
3:152162047 C T 0.154349 -1.2435e-05
3:152165689 G A 0.071785 1.8754e-05
3:152172182 T C 0.022354 -3.6626e-06
3:152182577 T C 0.214633 -9.8442e-06
3:152187431 G A 0.324823 -6.7976e-06
3:152188507 G T 1.423402 1.8028e-05
3:152195825 G A 0.096722 -2.7476e-06
3:152201259 C T 0.907494 4.0941e-05
3:152204745 A G 0.221443 -6.6984e-06
3:152205185 T C 0.633475 3.7139e-05
3:152223625 T C 0.061466 2.7985e-05
3:152228929 G A 0.606924 5.7142e-05
3:152231929 T C 0.709995 5.2002e-05
3:152233868 G T 0.093892 -3.6094e-05
3:152236543 A G 0.029612 -3.4968e-05
3:152236934 G A 0.547042 3.3426e-05
3:152243914 G A 0.935337 -1.5237e-05
3:152255353 C T 0.203857 1.0763e-05
3:152258133 A G 0.573245 4.4337e-05
3:152264287 T C 0.035886 1.9106e-05
3:152274263 C T 1.735433 2.9878e-05
3:152276023 G T 0.841711 2.4282e-05
3:152282199 A G 0.280092 1.0182e-05
3:152282734 C T 0.127207 -7.0638e-06
3:152286011 G A 0.102403 1.0119e-07
3:152292476 A T 0.047912 8.6100e-06
3:152293545 T G 0.280647 -5.3437e-06
3:152294738 A C 0.242431 1.3981e-05
3:152305956 T C 0.064900 -1.2127e-06
3:152310614 G A 0.312515 -3.6411e-05
3:152314217 G A 0.223540 3.4536e-05
3:152321403 T G 0.538684 3.8625e-05
3:152326387 G A 0.300340 1.6124e-05
3:152332001 G T 0.683571 2.8966e-05
3:152343019 T G 0.036058 1.5675e-05
3:152343282 G A 1.708781 -1.0676e-05
3:152346134 G C 0.479236 -1.0016e-04
3:152350896 G T 0.047392 7.0775e-06
3:152351306 C T 0.052511 -1.4812e-05
3:152372541 T C 1.414430 -4.0163e-05
3:152372726 T C 0.050859 3.4659e-05
3:152395711 A G 0.063333 -3.1676e-05
3:152397770 G T 0.093395 4.9464e-05
3:152402838 A G 0.032413 -1.6537e-05
3:152421286 C T 0.205763 -5.3350e-06
3:152449844 G A 0.296594 4.2246e-05
3:152454853 A C 1.701761 -1.4236e-06
3:152457157 C T 0.027654 -8.0260e-06
3:152463636 T C 0.027301 -8.3929e-06
3:152480946 T C 0.093376 1.1376e-06
3:152487188 G A 1.294306 -7.5923e-05
3:152490192 T C 0.042644 -3.1491e-05
3:152492432 C A 1.610300 -1.4472e-05
3:152502468 A C 0.072596 2.9670e-05
3:152506114 T G 0.089332 6.8759e-06
3:152506258 C T 1.417452 -3.9022e-05
3:152506811 A G 0.029664 1.2579e-05
3:152518248 T C 0.046610 2.9191e-06
3:152528189 G A 0.116869 -4.9217e-06
3:152528207 C T 0.184960 2.5831e-05
3:152530894 C T 0.032341 5.0000e-06
3:152535365 C T 0.076689 4.0390e-05
3:152542370 T C 0.056669 -1.2436e-05
3:152545615 G A 0.089776 4.3260e-05
3:152546168 A G 0.197242 1.9067e-05
3:152546677 A C 0.055358 4.3186e-05
3:152554357 G A 0.297305 5.0484e-05
3:152561137 G A 0.092418 -2.9597e-05
3:152574284 G T 0.109878 -6.0303e-05
3:152575336 A G 0.048746 -2.1567e-05
3:152577715 G T 1.740941 -1.0772e-05
3:152589391 A G 0.045117 -2.2074e-06
3:152590538 G T 0.381716 -5.0523e-05
3:152597534 A G 0.677306 9.0075e-07
3:152612783 G A 0.527813 -1.2462e-04
3:152616260 T C 0.889113 -1.3407e-05
3:152627247 A C 0.081201 -1.1666e-05
3:152630713 C T 0.518962 -2.6089e-05
3:152631910 C T 0.027934 -9.4224e-06
3:152633486 G A 1.282445 -2.7072e-05
3:152634385 T C 0.139486 1.0953e-06
3:152636405 C A 0.045273 1.2922e-05
3:152670506 C T 0.103698 6.7771e-06
3:152672779 T G 0.944480 -1.1515e-05
3:152677098 A C 0.158802 2.0775e-05
3:152677226 C A 1.200417 8.3422e-06
3:152687891 A G 1.045383 2.8657e-06
3:152688974 G T 1.192234 1.0729e-05
3:152691847 C A 0.243547 -3.1240e-06
3:152707623 T C 0.262617 -7.0510e-06
3:152711310 G A 0.146809 1.3914e-05
3:152714227 T C 0.072405 -3.1437e-05
3:152721975 T C 0.816487 3.0206e-05
3:152737318 A G 1.697716 2.1342e-05
3:152738097 G A 0.146445 5.7745e-06
3:152738874 A G 0.143293 -3.0895e-06
3:152743124 G A 0.418549 -9.5010e-06
3:152745380 T C 0.220976 1.2835e-05
3:152746223 C A 0.645533 2.5525e-06
3:152752290 G A 0.042696 1.8540e-05
3:152761774 T C 0.704948 1.1019e-05
3:152763586 C T 0.054588 -2.2612e-05
3:152781203 A G 0.057081 2.8343e-06
3:152794197 C T 1.098933 2.3846e-05
3:152794396 C T 1.801083 5.7763e-05
3:152807188 C T 0.032189 4.3959e-06
3:152809166 G T 0.035526 3.2053e-05
3:152812376 T C 0.097644 1.8713e-05
3:152816505 A G 1.804170 3.8769e-05
3:152819597 T A 0.251879 -1.1382e-05
3:152822882 G A 1.962348 1.9664e-05
3:152823388 T C 0.054725 4.5401e-06
3:152823845 C T 1.430276 1.7868e-05
3:152841926 A G 0.032812 2.2118e-05
3:152849491 C T 0.147263 2.5833e-05
3:152870446 T G 0.530066 -3.6973e-05
3:152905805 G A 0.038125 5.0183e-06
3:152913036 T C 0.029433 1.8536e-05
3:152915796 A G 0.867262 -1.3062e-05
3:152918529 T C 0.031965 3.9402e-05
3:152933001 G T 0.635205 -1.0245e-05
3:152941027 G A 0.174005 -1.4004e-05
3:152960022 T C 0.550872 -3.1924e-05
3:152961204 T C 0.131161 4.8054e-06
3:152978630 G T 0.048717 8.9589e-06
3:152980502 A G 0.088851 2.6082e-05
3:152997867 A C 0.966409 2.0348e-06
3:153002908 A G 0.066173 -4.0595e-06
3:153004083 A G 1.698434 -2.5291e-05
3:153012210 C G 0.042326 -5.7806e-06
3:153016194 C T 0.133111 -2.9849e-05
3:153017721 G A 0.050794 6.1788e-06
3:153018470 G T 0.041936 -7.6764e-06
3:153021508 T C 0.087047 -2.6447e-05
3:153027489 C T 0.337300 3.0407e-06
3:153029536 A G 0.156153 6.5792e-06
3:153029717 G A 0.070038 7.3217e-07
3:153031027 C T 0.030163 -1.1856e-05
3:153034568 G T 0.265739 2.3583e-05
3:153044220 C T 0.252746 -1.7612e-05
3:153046035 G A 0.573008 3.8001e-06
3:153048799 T G 0.648172 1.7530e-05
3:153051099 G A 0.867957 -1.1677e-05
3:153054772 G A 0.084190 1.1608e-05
3:153057630 A G 0.024831 9.7122e-06
3:153062470 C G 0.172532 2.7636e-05
3:153062578 T C 0.595301 4.2602e-06
3:153066010 G A 0.124140 -4.3742e-05
3:153066859 C T 0.157520 -1.2574e-05
3:153074200 T C 0.058227 3.4193e-06
3:153081836 T C 1.447129 3.9218e-05
3:153086913 T C 0.086524 -4.6271e-05
3:153096783 T C 1.252275 1.2607e-05
3:153103018 G A 0.871352 1.6897e-05
3:153115637 A G 0.045769 1.4379e-05
3:153128011 T C 0.064456 2.1328e-05
3:153128517 T C 0.434889 1.6332e-05
3:153129606 G A 0.098822 -1.6313e-05
3:153132911 C T 0.037123 -2.7904e-05
3:153140583 C T 0.040891 2.5783e-05
3:153144203 C T 0.694195 -7.0285e-06
3:153149667 C T 0.057464 2.3911e-06
3:153154866 T C 1.447749 -1.8832e-05
3:153159609 T C 0.303176 -2.5285e-05
3:153163751 G A 0.097151 -1.3911e-05
3:153172294 T G 0.042261 9.3980e-06
3:153173595 G T 0.502253 -1.1105e-05
3:153175186 T C 0.247011 3.9158e-06
3:153179301 C A 1.866055 -7.4167e-05
3:153185593 T C 0.134423 -2.2085e-05
3:153191133 T C 0.822590 -1.0394e-05
3:153199403 G C 0.234131 1.0128e-05
3:153200119 T C 0.091214 -2.5973e-05
3:153202348 A G 0.042459 6.6475e-06
3:153206900 C T 0.832996 -4.6109e-06
3:153207195 C A 0.199544 -2.3916e-05
3:153211841 C T 0.827708 -5.5421e-06
3:153213232 T C 0.048577 -1.3283e-05
3:153218889 T C 1.776535 -2.6553e-05
3:153219952 C T 1.173324 -1.2964e-05
3:153232662 C A 0.080149 -2.3469e-05
3:153249772 A C 0.036308 1.0188e-05
3:153254425 T C 1.303270 6.1303e-06
3:153257528 C T 0.680137 -2.0664e-05
3:153258128 G A 0.529371 -7.8189e-06
3:153260143 C T 0.150168 4.2590e-06
3:153260391 C A 0.122848 4.7027e-06
3:153268921 G C 0.103253 -5.6355e-06
3:153271806 A G 0.693237 1.7742e-05
3:153286204 T C 0.517615 3.6202e-05
3:153289620 G A 0.026749 1.8597e-05
3:153290677 A C 0.082188 1.3982e-05
3:153294241 C T 1.146322 7.2482e-06
3:153299592 A G 1.748841 -2.9920e-05
3:153317259 A G 0.784493 -2.2231e-05
3:153318840 G A 0.310622 2.6191e-05
3:153320944 G A 0.078951 -4.1735e-05
3:153329401 C T 0.052401 6.8808e-05
3:153331693 G A 0.032062 -1.7615e-05
3:153344394 G A 0.050547 2.5072e-05
3:153352141 A G 0.141703 -1.1100e-05
3:153365360 C T 0.432587 1.6571e-05
3:153366389 T C 0.040485 -2.2658e-05
3:153382186 C T 0.033951 -1.1811e-05
3:153386444 T C 1.249831 -1.6606e-05
3:153387215 T C 0.124912 -2.7673e-05
3:153389808 T C 0.689125 -1.4656e-05
3:153391433 T C 1.752327 -1.5114e-05
3:153394179 A G 0.030193 2.4911e-05
3:153394284 T C 0.370582 -5.1632e-05
3:153400580 C T 0.511490 -2.0073e-05
3:153405913 G A 0.573687 2.6070e-05
3:153407913 G T 1.317617 -2.5809e-05
3:153408281 T C 0.990642 3.6681e-05
3:153415564 G A 1.273899 3.5766e-05
3:153422631 A G 0.063148 -6.8556e-06
3:153423421 T C 0.131725 -1.3487e-06
3:153423761 C T 0.886231 2.1629e-05
3:153431844 A G 0.152090 -2.7502e-05
3:153437194 C A 1.183045 6.3715e-05
3:153437831 A G 0.072570 -7.3810e-07
3:153443647 T C 0.236799 -2.6956e-05
3:153448012 A G 1.902258 1.4362e-05
3:153449087 C A 0.093343 2.1290e-05
3:153452105 A C 0.675512 -6.1752e-05
3:153453510 C T 1.130080 -1.1260e-04
3:153454245 T C 0.147497 -8.3119e-05
3:153457314 A G 0.056442 -1.6525e-05
3:153458034 A G 0.066760 2.7364e-06
3:153463958 C T 1.214994 -3.4471e-05
3:153472823 C T 0.401898 -1.0045e-05
3:153477922 A G 0.544163 -3.5672e-05
3:153487030 A G 0.208901 3.2531e-05
3:153494946 T C 0.893556 1.3925e-05
3:153500594 G A 0.079841 4.9799e-05
3:153501814 C T 0.148286 2.9101e-05
3:153503801 C T 0.046639 1.0085e-06
3:153507239 G C 0.175784 -1.5009e-05
3:153507709 A G 0.156127 -6.3459e-06
3:153511768 G A 0.145030 5.7669e-05
3:153521702 C T 1.225978 2.4823e-05
3:153522213 G A 0.027262 6.0255e-06
3:153523526 G A 0.039203 2.5456e-05
3:153527101 A G 1.857774 5.5882e-05
3:153533535 A G 0.119177 -3.8401e-05
3:153534075 T G 0.328088 3.1731e-07
3:153569450 G C 0.080208 7.9521e-05
3:153573828 C A 0.311125 -5.5166e-05
3:153598526 G A 0.628142 -4.3301e-05
3:153613447 T C 0.234647 -1.1169e-05
3:153616155 T C 0.042728 -1.0814e-05
3:153623172 T C 0.049905 -2.5150e-05
3:153637592 C A 0.063229 -3.0512e-05
3:153640591 A G 0.331399 -1.8366e-06
3:153653427 C T 1.399548 3.8631e-05
3:153656818 C T 1.726964 6.6388e-05
3:153670051 A G 0.044172 -5.8085e-06
3:153670538 G A 0.119041 2.2327e-05
3:153672587 C T 0.194620 -2.3263e-06
3:153678741 A G 0.052858 -8.4696e-06
3:153680804 A G 1.335693 1.3986e-04
3:153684508 T C 0.144533 6.0264e-05
3:153687251 G A 1.534789 1.1464e-03
3:153689185 G A 0.199917 1.9395e-05
3:153690297 A G 0.212176 9.3800e-05
3:153720162 G A 1.208015 2.7497e-05
3:153728757 C T 1.523600 3.1883e-05
3:153729563 T C 0.190764 -2.6139e-06
3:153731329 C A 0.127003 -3.4224e-05
3:153731357 C T 1.002512 2.8377e-05
3:153732179 A C 0.070324 4.5129e-05
3:153733419 T G 1.027284 3.7203e-05
3:153735892 C T 0.522601 -7.0949e-07
3:153748350 A G 1.538573 4.2467e-05
3:153761781 A G 0.026252 -1.7493e-05
3:153764585 T G 0.052589 -2.9877e-05
3:153765367 T C 0.065955 -2.5779e-05
3:153767913 A G 0.040858 -1.4075e-05
3:153773446 A G 0.035061 -2.2665e-05
3:153775743 C T 0.071447 6.1585e-05
3:153776025 T C 0.043260 -2.1924e-05
3:153777246 G T 0.062924 -1.1260e-05
3:153780016 C T 0.140677 4.5032e-07
3:153815306 G A 0.034844 -3.3048e-06
3:153816082 A G 0.043523 -3.6805e-05
3:153825312 C T 0.062158 -5.5142e-05
3:153829329 T G 0.195003 -2.6317e-05
3:153831384 A G 0.143349 -1.5432e-05
3:153832616 T G 1.468603 2.8086e-05
3:153839245 T C 0.071174 -6.2460e-05
3:153839960 C T 1.705584 2.4760e-05
3:153840389 C T 0.235241 -1.0590e-05
3:153841983 C T 0.037181 3.0991e-05
3:153848876 C T 0.046451 4.2544e-06
3:153857679 A G 0.907338 4.8274e-05
3:153860652 T C 1.469343 3.2557e-05
3:153861628 G T 0.080363 1.8083e-05
3:153869376 G C 0.078429 2.0973e-05
3:153885503 C T 1.089137 2.5375e-05
3:153886450 A G 0.164995 8.9926e-05
3:153891903 T G 0.023451 1.5355e-05
3:153901694 A C 1.946957 1.6007e-05
3:153902549 G C 0.057721 9.2627e-05
3:153912641 A C 0.389226 6.3117e-07
3:153913766 T C 0.078108 6.6895e-06
3:153931710 G A 0.073593 -4.2514e-05
3:153943770 G C 0.037041 -2.4320e-05
3:153946463 G C 1.705626 3.9516e-06
3:153949702 G T 1.691601 4.5019e-06
3:153954635 G A 0.035016 -1.8440e-05
3:153961571 C T 0.039213 1.8243e-06
3:153964574 G A 0.184769 5.1275e-06
3:153966914 C A 0.039080 -3.2555e-05
3:153971362 A G 0.200930 -1.2069e-05
3:153989411 G T 0.074810 3.9712e-05
3:154010991 C T 0.410879 2.2677e-05
3:154018887 C G 0.784945 -1.2105e-05
3:154020982 A G 0.088598 -5.2279e-06
3:154036129 C T 1.512649 9.7871e-06
3:154040379 C T 0.095297 -1.2393e-06
3:154061053 A G 1.685567 -4.1208e-06
3:154061355 A G 0.912733 -1.0121e-05
3:154081084 C T 0.075654 4.2888e-05
3:154089887 C T 0.563988 4.4390e-06
3:154092592 T C 1.537658 2.6359e-05
3:154099185 C T 0.177702 3.6550e-06
3:154106880 C T 0.550437 -4.0610e-06
3:154107654 C A 1.692640 1.2812e-05
3:154132231 G A 1.869037 1.9280e-05
3:154134929 A G 0.057247 -6.4749e-06
3:154135457 G A 0.051320 -1.3693e-05
3:154137357 A G 0.283523 -6.2120e-05
3:154149215 G A 0.328163 -6.9971e-05
3:154159009 T C 0.549573 1.7848e-05
3:154175948 C A 0.915583 -2.5978e-05
3:154181836 C G 1.687868 1.0968e-05
3:154188525 G A 0.261854 1.5358e-05
3:154200833 G T 0.147429 2.7005e-05
3:154211748 A G 0.347505 -6.6549e-07
3:154211996 G A 0.029813 -1.3442e-05
3:154220155 C T 0.045188 -2.6302e-05
3:154242406 A G 0.141943 -1.2294e-05
3:154247395 G A 0.149000 -1.2776e-05
3:154262967 C T 0.026574 5.2402e-06
3:154279275 C T 0.213046 1.2335e-04
3:154287940 C T 0.244177 5.2418e-05
3:154317529 T C 1.093765 4.1950e-05
3:154324215 T C 0.103678 1.2603e-05
3:154324717 T C 0.032539 -2.7338e-05
3:154331324 C T 0.063086 2.6127e-05
3:154343686 T C 0.074820 1.0272e-06
3:154351356 T C 0.133390 1.8809e-05
3:154385953 C T 0.189021 1.4443e-05
3:154397785 A G 0.032812 1.9112e-05
3:154413082 A G 0.118417 6.1772e-06
3:154420050 C T 0.060207 -1.4487e-05
3:154424387 T C 0.411347 -2.6357e-06
3:154428797 T C 0.053313 -5.2728e-05
3:154428873 C A 0.088770 -6.8783e-06
3:154434900 C T 0.103892 -2.8420e-05
3:154441646 T C 0.097819 9.8071e-06
3:154449684 C A 0.802167 1.8957e-05
3:154449760 A G 0.075154 -2.2822e-06
3:154455745 G A 0.075719 1.5366e-05
3:154482363 T C 0.169468 2.5743e-05
3:154488103 A G 0.038275 -1.9911e-06
3:154491076 G A 0.527645 -1.5336e-05
3:154494952 T C 0.887746 -2.2741e-05
3:154499398 T C 0.189215 1.1494e-05
3:154502193 A C 0.038340 -1.2603e-05
3:154537422 C T 0.062839 1.6632e-06
3:154552583 C A 0.230561 2.3447e-05
3:154563232 T C 0.487692 -1.5924e-05
3:154570236 A G 0.062287 4.9433e-06
3:154584993 A G 0.021556 2.4507e-05
3:154605501 T C 0.051122 5.7287e-05
3:154619717 T C 0.038093 1.2585e-05
3:154638514 G A 0.203630 -4.4044e-05
3:154644365 T C 0.213854 -4.7262e-05
3:154651998 T C 0.035496 -9.4730e-06
3:154658108 T C 0.120498 -1.8937e-06
3:154674943 A G 0.207337 -5.2062e-05
3:154680415 C T 0.125513 -5.5010e-05
3:154684390 A G 0.058175 -1.2692e-05
3:154686321 A G 0.044296 6.7654e-05
3:154691325 G A 0.628434 2.8903e-05
3:154693046 T C 0.073521 -4.9523e-05
3:154700630 T C 0.051196 3.1485e-05
3:154701232 T C 0.049775 -9.1992e-06
3:154706388 A G 0.060983 -3.4345e-06
3:154710609 G A 0.119469 -1.1672e-05
3:154723947 G A 1.164748 3.8486e-05
3:154724114 A G 0.156666 -1.4626e-05
3:154726772 T C 0.046789 1.9616e-05
3:154729650 T C 0.108349 -5.8617e-07
3:154732732 C T 0.045948 -1.9937e-05
3:154742323 A G 0.067753 3.1208e-05
3:154746236 A G 0.041456 4.1014e-06
3:154751912 A G 1.922873 2.8891e-05
3:154755590 A C 0.079098 1.2134e-05
3:154763837 A G 0.034662 -1.2638e-05
3:154763852 G A 0.170844 1.8936e-05
3:154768752 A C 0.051453 -2.5486e-05
3:154776691 G C 0.058999 -9.8112e-06
3:154785591 G A 0.157487 -8.6541e-06
3:154787433 G A 0.104947 1.7902e-05
3:154787511 A G 0.112913 3.5431e-06
3:154788600 A C 0.044208 -2.3262e-05
3:154793594 G A 1.799830 2.4471e-05
3:154796360 T C 1.936564 4.0080e-05
3:154798344 C T 0.051969 -5.5253e-05
3:154798863 G A 0.043527 1.0499e-05
3:154800995 C T 1.589968 3.1330e-05
3:154801365 C T 1.016895 -2.5785e-05
3:154801978 G A 0.058590 -3.6228e-05
3:154804194 T G 0.096297 -1.4135e-05
3:154806647 G A 0.538210 1.6576e-05
3:154809032 G T 0.021351 -1.4527e-05
3:154809684 G A 0.168961 -4.4344e-07
3:154811904 T G 0.103717 -9.8774e-06
3:154811957 A G 0.048239 -2.7926e-05
3:154812638 A G 1.731229 1.9512e-05
3:154816911 A G 1.166745 -4.2744e-06
3:154821348 A G 0.208570 1.0673e-05
3:154825213 A G 0.318562 -4.3249e-06
3:154825388 A G 0.036227 -1.6552e-06
3:154825440 T C 0.082752 4.2204e-05
3:154829907 T C 0.317818 -8.4701e-06
3:154829999 A G 1.393216 -1.0541e-05
3:154831088 G T 0.142102 1.0325e-05
3:154854842 A G 0.039197 -5.6894e-05
3:154856376 C T 0.305552 6.7943e-05
3:154856485 G C 0.087637 1.6862e-05
3:154857146 G A 0.689663 -3.5818e-05
3:154858685 A G 0.763717 -4.4825e-05
3:154867068 T C 0.112010 -2.8911e-05
3:154871478 A C 0.076592 2.1525e-06
3:154871679 G T 0.760208 1.1994e-06
3:154876106 T G 0.080454 3.5551e-05
3:154883839 C T 0.039365 -7.1861e-05
3:154884033 C T 0.134351 -4.0738e-06
3:154890206 A G 0.604860 8.4047e-06
3:154890703 C A 0.906416 5.4631e-06
3:154898127 G A 0.136344 -1.3381e-06
3:154899955 G A 0.042429 1.1033e-05
3:154901205 A C 1.391836 -3.6692e-05
3:154905810 T C 0.066948 4.7261e-05
3:154912094 T C 1.168137 -4.9511e-05
3:154912202 G A 0.133683 -6.1839e-06
3:154913091 G T 0.046182 -3.0541e-06
3:154916733 C T 0.055134 -1.7777e-05
3:154919165 A C 0.038103 1.1118e-04
3:154924514 C T 0.037541 -4.7186e-06
3:154929147 G A 1.453938 1.5369e-05
3:154935031 T C 0.059282 2.2736e-05
3:154951020 G A 0.259763 2.6195e-05
3:154969345 T C 0.091513 -6.0957e-05
3:154970090 A C 1.346034 2.3781e-05
3:154977461 C T 0.807841 5.6980e-05
3:154980236 G A 0.150989 -1.4688e-05
3:154985287 G T 0.044721 -2.7206e-06
3:154986931 A G 0.062304 -2.5644e-05
3:155002089 A G 0.020923 6.3097e-06
3:155021291 A C 0.023286 1.7213e-05
3:155024350 G C 0.965831 6.9209e-06
3:155027728 C T 0.745644 2.2066e-05
3:155028750 A G 1.930633 1.0234e-05
3:155035351 C T 0.196989 -2.8310e-05
3:155036085 T C 0.760026 8.1312e-06
3:155037549 C G 0.105265 -5.7017e-06
3:155038816 C T 0.694214 2.5402e-05
3:155043582 C T 0.247299 7.9275e-06
3:155043829 G A 0.387185 -5.0632e-05
3:155044321 C G 0.122624 -4.1676e-05
3:155046798 C T 1.683509 3.8851e-05
3:155048642 G T 0.495135 2.0950e-05
3:155052969 C T 0.684227 5.4619e-05
3:155073133 C T 1.915979 -1.2230e-05
3:155073612 G A 0.283929 -5.8049e-05
3:155078062 C A 1.792910 2.3089e-05
3:155081143 C T 0.637126 6.7219e-05
3:155092043 T G 0.140155 -6.3386e-09
3:155093283 T C 0.143255 -8.4377e-06
3:155094288 A G 0.703984 2.7926e-05
3:155099714 T C 1.102104 -2.3331e-05
3:155101136 G A 0.343993 -6.6702e-05
3:155131258 C T 0.026460 -4.0988e-05
3:155134334 T C 0.078994 -1.4521e-05
3:155139253 A G 0.714117 -2.0215e-04
3:155149842 A G 1.955769 -5.6998e-07
3:155165632 A G 0.116756 2.0519e-05
3:155173935 G T 0.069182 1.7854e-05
3:155176715 C T 0.419559 -3.8386e-05
3:155183108 G A 0.062388 -9.8301e-06
3:155200133 C T 0.071366 4.4765e-06
3:155204992 T C 1.601510 1.5139e-05
3:155205159 T C 0.034162 -4.1080e-05
3:155213002 G A 0.501227 -6.2194e-05
3:155213851 T C 0.063595 1.3138e-05
3:155217347 G A 0.191491 -2.8477e-05
3:155219000 C T 0.041345 6.2177e-06
3:155220028 C T 0.055049 2.3974e-05
3:155230888 G A 0.075637 -1.6086e-05
3:155241060 C A 0.049976 -3.2998e-05
3:155259205 G A 1.879810 -7.7562e-06
3:155268658 T C 0.076355 1.2202e-05
3:155269450 T C 0.139304 -9.1798e-06
3:155273018 T C 1.323849 3.1092e-05
3:155276350 G A 0.042387 1.2980e-05
3:155284690 C A 0.145092 -4.1966e-06
3:155285327 C T 0.095479 -4.9764e-06
3:155285939 A C 0.054410 -1.4803e-05
3:155286349 C T 0.054325 -1.6374e-05
3:155292048 T A 0.052453 4.4451e-06
3:155294363 C T 0.045922 2.5642e-05
3:155306781 C T 0.123679 4.0027e-05
3:155313572 A G 0.057779 -8.7887e-06
3:155314034 G A 1.428017 2.4066e-05
3:155320606 T C 0.258640 -2.2137e-05
3:155336684 T C 0.034120 -2.5607e-05
3:155345004 C T 0.270111 -1.1019e-05
3:155347526 T C 0.675888 -3.3473e-05
3:155356223 T G 0.097436 -1.9515e-05
3:155381152 T G 0.052144 2.4370e-06
3:155384335 A G 0.050599 -1.7075e-05
3:155384483 A T 0.235637 -2.1852e-05
3:155402526 T C 0.083619 -1.2403e-05
3:155402741 T C 0.061826 -7.2347e-06
3:155404370 T C 0.037914 -5.9578e-05
3:155405458 G T 1.908783 -1.0959e-05
3:155415005 T C 0.634020 -3.0425e-05
3:155443593 T C 0.040005 -5.8473e-05
3:155447225 C G 0.061736 8.6850e-06
3:155457386 G A 0.637607 -3.0788e-05
3:155464344 T C 0.083830 -3.2144e-06
3:155466042 A G 0.155780 -8.5250e-06
3:155484317 T G 0.267297 -2.8538e-05
3:155500486 G A 0.035477 -5.7269e-05
3:155506129 C G 1.223274 -4.6052e-06
3:155508466 C T 0.046594 2.5119e-05
3:155520356 T C 0.022529 1.4935e-05
3:155524015 A G 0.022500 1.0870e-05
3:155530717 T G 0.051271 -2.8274e-05
3:155541047 G A 0.042848 -3.5682e-06
3:155542475 A G 0.547785 -3.4875e-06
3:155544380 C T 0.022377 2.2432e-05
3:155552827 G C 0.367914 -2.5835e-05
3:155570639 G A 0.023461 8.1984e-06
3:155571275 C T 0.102497 -6.7136e-06
3:155585120 C G 0.181536 2.3542e-05
3:155585961 A G 1.554796 -5.5577e-07
3:155587186 T C 0.076345 8.4992e-06
3:155593662 T C 0.085859 2.5268e-05
3:155594473 C T 0.037061 2.3451e-05
3:155611493 G A 0.026178 1.8903e-05
3:155618997 A G 0.103594 -2.7785e-06
3:155630061 A G 0.063917 2.2505e-05
3:155651084 T C 0.085427 3.1818e-06
3:155658838 G A 0.022185 -1.8727e-05
3:155682770 T C 1.716656 -2.1078e-05
3:155686492 C T 1.042936 8.8580e-06
3:155689650 T C 0.040612 1.5900e-05
3:155689702 T C 1.818513 -2.2335e-05
3:155706888 C T 0.369803 -8.1770e-06
3:155706910 T C 0.044257 -1.4600e-05
3:155709014 T C 0.025395 -2.4869e-05
3:155710100 T C 0.025386 -2.4959e-05
3:155710243 A G 1.840646 -2.9349e-05
3:155734056 T C 0.408961 4.7195e-07
3:155735505 C T 1.685350 -1.8434e-05
3:155736888 T C 0.892018 2.0585e-05
3:155743407 C T 1.226627 -1.9957e-05
3:155744312 G T 0.997799 1.7718e-05
3:155746648 G A 0.026035 1.6955e-05
3:155748935 T C 0.025470 6.3454e-06
3:155751484 A G 0.197242 -8.3716e-05
3:155755221 G A 1.230262 -1.6133e-05
3:155755327 A G 0.231479 -5.4633e-05
3:155755360 G A 0.049720 -2.8118e-06
3:155757032 C A 0.224248 -9.3435e-06
3:155772726 T C 0.037885 -4.4600e-05
3:155809366 T G 0.096690 2.2566e-05
3:155820188 G A 0.037148 8.7364e-06
3:155820843 G A 0.240392 -2.7056e-05
3:155822736 G A 0.033669 3.2147e-05
3:155843745 C T 1.172097 1.3127e-05
3:155844743 C G 0.274363 7.5787e-07
3:155851683 C A 0.148886 4.7189e-06
3:155853451 C T 0.075822 3.9012e-06
3:155856253 G A 0.188479 5.1489e-05
3:155857133 A G 0.058779 -3.3954e-05
3:155863815 G C 0.150139 -1.8186e-05
3:155864792 T G 0.034824 9.9637e-06
3:155865121 G T 0.080136 -1.3510e-07
3:155868128 T C 0.057548 -3.4110e-05
3:155877419 A C 0.067078 1.9309e-05
3:155880570 C G 0.069350 4.3320e-06
3:155889308 A G 1.181533 1.7829e-05
3:155895514 G A 0.032757 1.7559e-05
3:155901648 C T 1.123760 -6.0444e-06
3:155903204 A C 0.033838 1.5034e-06
3:155922283 A G 0.059090 1.5364e-05
3:155925049 A G 0.077695 -3.5599e-05
3:155926245 T G 0.109667 -6.4891e-06
3:155950579 A G 0.112737 1.9531e-05
3:155952434 A G 0.316685 -3.3567e-06
3:155957733 G A 1.481856 -6.5253e-06
3:155959748 C T 0.062313 -7.3445e-06
3:155964587 A G 0.117041 3.0337e-06
3:155965975 T C 0.032634 1.8238e-05
3:155968688 A G 1.277710 -7.6725e-06
3:155971047 C T 0.042403 -1.6712e-05
3:155975304 G A 0.040303 4.7518e-06
3:155978196 C T 0.105580 1.9452e-06
3:155978696 G C 0.458671 -2.6686e-05
3:155984606 C T 0.338306 -2.5617e-05
3:155985249 G A 0.030546 -5.0333e-05
3:155988649 A G 0.087004 1.8289e-05
3:156005285 A G 0.022328 3.4430e-05
3:156008019 A C 0.054725 -1.2810e-05
3:156009925 T C 0.630531 3.6864e-05
3:156017717 A C 0.439037 -7.1067e-06
3:156023000 C T 0.145108 5.3944e-06
3:156023503 G A 0.041917 1.9199e-05
3:156030006 T G 0.051469 -5.8937e-06
3:156037384 C T 0.409321 4.1551e-06
3:156039796 C T 0.067231 -2.1936e-05
3:156039826 A G 0.041650 2.0198e-06
3:156048271 T G 0.028349 2.3784e-06
3:156048473 A G 1.011675 -2.0105e-05
3:156050379 T C 0.066192 4.2458e-05
3:156057534 G A 0.079821 -6.9377e-06
3:156063787 C T 0.062670 -1.2480e-06
3:156068252 T C 0.067331 9.2947e-06
3:156069032 G A 0.109456 2.2134e-05
3:156078627 A G 0.153485 1.1536e-05
3:156094959 G A 0.046477 2.4921e-05
3:156097532 A G 0.181432 -7.7907e-07
3:156102734 T C 0.380924 1.5611e-05
3:156112914 A G 0.421354 1.4269e-05
3:156118719 T C 0.036684 9.3808e-06
3:156123255 A G 0.088673 2.4220e-05
3:156136997 A C 0.038401 -1.1700e-05
3:156139896 G T 0.191721 -9.5370e-06
3:156147368 C G 1.751610 -3.8647e-05
3:156150321 A G 0.036077 -8.0926e-06
3:156150661 C A 1.236212 -3.3676e-05
3:156157325 G C 1.224657 9.3825e-06
3:156158932 G A 0.057753 4.9643e-06
3:156162567 G A 0.171324 -6.1705e-06
3:156167184 T C 1.042118 2.1099e-05
3:156168726 C T 0.895303 6.5831e-05
3:156170443 G A 0.125850 -5.2706e-07
3:156175167 A G 0.954743 -5.6229e-05
3:156175384 G A 0.030209 -2.0964e-05
3:156180594 A G 0.088585 6.6195e-07
3:156182083 G A 0.100095 6.9818e-06
3:156183157 G A 0.030241 -2.0477e-05
3:156190210 T C 0.171675 -1.4138e-05
3:156195137 T C 0.979139 -1.0731e-04
3:156200074 T G 0.027937 9.5763e-07
3:156204177 T C 0.487543 -1.5447e-05
3:156204782 C T 0.082707 -1.2491e-05
3:156210494 G T 0.047941 -7.2999e-06
3:156218823 T C 0.133196 -7.5325e-06
3:156228145 T G 0.334573 4.7216e-05
3:156229977 C T 0.181046 3.8194e-05
3:156230218 G A 0.745524 -7.2801e-05
3:156230595 T C 0.511042 -5.4065e-05
3:156235116 C G 0.951868 -5.6464e-05
3:156235799 G A 0.024814 -1.4796e-05
3:156239308 C T 1.773665 7.4332e-05
3:156242091 A G 1.001302 1.0147e-04
3:156248263 T C 0.248526 -1.6043e-05
3:156250953 G A 1.626334 1.6084e-05
3:156259485 A G 1.371488 1.4487e-05
3:156259966 T A 0.247394 -7.0382e-05
3:156271627 T C 0.246309 -3.9465e-05
3:156273727 G A 0.570389 4.1630e-06
3:156287499 A G 0.065166 1.6245e-05
3:156292211 G A 0.303157 -3.6503e-06
3:156312295 T C 0.300362 -7.1197e-06
3:156312703 T C 0.146117 9.8640e-05
3:156330652 G A 0.242502 -6.4477e-05
3:156331864 C A 1.535513 -7.6495e-06
3:156336555 T C 0.973806 2.7871e-05
3:156338654 G A 0.224046 -1.6404e-05
3:156339091 A C 0.053491 -3.6994e-05
3:156341294 C T 0.076994 -2.2760e-05
3:156345673 T C 0.055052 -1.7091e-05
3:156349000 T C 0.329724 -5.1804e-07
3:156349051 T C 0.228779 -1.6001e-05
3:156355709 A C 0.415751 -2.8691e-05
3:156359280 G T 1.757251 -1.3763e-05
3:156365758 C G 0.046389 -1.1669e-05
3:156366786 G A 0.085898 1.3567e-05
3:156373580 T C 1.339030 1.7879e-05
3:156373830 A G 0.216828 3.9312e-05
3:156393007 T C 0.040320 -3.6294e-05
3:156398178 T C 0.030670 -1.4184e-05
3:156410877 G A 0.025227 -8.0052e-07
3:156420088 C T 0.054721 -8.1869e-06
3:156433024 T C 0.051657 -6.7801e-06
3:156444383 C T 0.897760 -2.9618e-05
3:156450018 C T 0.938514 6.5215e-06
3:156468563 A G 0.061207 -9.7673e-05
3:156468913 A G 0.059791 -3.8331e-05
3:156468970 G A 0.150285 2.5639e-05
3:156484906 A C 0.031491 -3.4153e-07
3:156486962 A G 0.047947 -7.6938e-06
3:156490179 G T 0.171892 -1.6120e-05
3:156501382 T C 0.070253 1.0303e-05
3:156505652 A C 0.101030 3.0410e-05
3:156506124 C A 0.497248 -5.4968e-05
3:156532183 A G 0.134189 -4.1411e-06
3:156538738 T C 1.148308 -1.1493e-05
3:156544488 G C 0.100426 2.8762e-05
3:156546675 G T 1.556208 -6.5023e-06
3:156553246 G A 0.244975 -1.7134e-05
3:156568806 C T 0.043718 3.1906e-06
3:156570680 A G 0.101624 4.4249e-05
3:156608420 A C 0.053524 2.3942e-05
3:156609300 G A 0.102886 2.8274e-05
3:156621286 G T 0.097894 9.0521e-06
3:156626091 T C 1.035500 9.2488e-06
3:156647466 C T 0.069104 -8.0095e-05
3:156654299 G A 0.034464 6.7783e-06
3:156658988 C T 1.626123 3.5373e-05
3:156697028 T C 0.030310 2.2345e-05
3:156704936 A G 0.089955 7.3254e-06
3:156712260 A C 0.082824 -8.4616e-06
3:156714915 A G 0.144981 -7.2138e-06
3:156721100 C T 0.710355 -4.5279e-05
3:156735330 T C 0.032215 2.0013e-05
3:156749560 A G 0.045406 1.5584e-06
3:156754654 G C 0.066001 1.5916e-05
3:156756660 G A 1.417939 -1.2485e-05
3:156768465 C T 0.059707 1.7349e-05
3:156786928 A G 0.741103 1.4004e-05
3:156788928 A C 1.307363 -3.5044e-07
3:156790907 G A 0.055909 1.8064e-05
3:156792811 C G 0.030858 7.9463e-06
3:156793907 T C 0.181101 8.7503e-06
3:156797146 G T 0.024113 4.5696e-06
3:156798405 A G 0.131592 7.2507e-06
3:156798775 C T 0.796824 -3.5605e-05
3:156805526 A C 0.064813 -3.7261e-05
3:156807428 A G 0.648321 3.1001e-05
3:156812844 A G 0.229506 -6.8647e-06
3:156814022 A C 1.443341 -1.2504e-06
3:156814949 C T 0.659062 4.1718e-05
3:156815558 T C 0.042533 -2.2591e-05
3:156819345 T C 0.435392 -2.5417e-05
3:156821349 T G 0.084833 -1.8629e-05
3:156821753 T C 0.267618 -4.6214e-07
3:156821808 T C 0.961053 8.8501e-06
3:156824126 A G 0.038310 -3.9558e-05
3:156824507 T C 0.097294 1.4227e-05
3:156825546 A G 0.639152 7.5235e-06
3:156826276 A G 0.050781 -2.5280e-05
3:156829677 C T 0.564011 -2.6987e-05
3:156833616 G T 0.213092 1.4228e-05
3:156835419 G T 0.853733 1.2298e-05
3:156847193 A C 0.034958 -3.4781e-05
3:156848024 T C 0.405994 9.8538e-07
3:156854742 A G 0.075232 -3.8260e-05
3:156855546 T G 0.029485 -2.2751e-05
3:156860221 A G 0.038629 1.3453e-05
3:156862898 C G 0.108527 4.0533e-07
3:156878564 A G 0.074174 4.9095e-05
3:156879805 T G 0.046419 1.8044e-05
3:156886622 A C 0.500695 8.3722e-06
3:156914035 A C 0.098290 -1.3410e-05
3:156915650 T C 0.722475 -9.5130e-06
3:156923397 A G 0.086401 -1.2917e-05
3:156950579 T C 0.075005 -2.5027e-05
3:156958220 A G 0.035792 3.3018e-05
3:156959263 G A 0.586891 3.2662e-06
3:156963190 G A 0.036415 -1.8183e-05
3:156973754 A G 0.069912 4.8736e-06
3:156983375 T C 0.029628 -1.3605e-05
3:156987528 A G 0.685862 -2.0023e-05
3:156992802 A G 0.554121 -2.6180e-05
3:156992920 T C 0.061340 -1.5495e-05
3:156997168 T C 0.025042 -2.2445e-05
3:157008821 A G 0.042566 1.8725e-05
3:157009528 A G 0.023646 -1.4738e-05
3:157014168 A G 0.037486 -1.3627e-05
3:157018226 A C 0.036081 -3.9153e-06
3:157019531 G T 0.551563 -2.3328e-05
3:157036787 A G 1.122111 -1.7530e-05
3:157077002 A G 0.047951 1.4127e-05
3:157081324 G A 0.500889 1.3930e-05
3:157105246 C T 0.036363 -6.5694e-06
3:157106130 C T 0.032014 3.0011e-05
3:157111322 C A 0.120037 -1.5846e-05
3:157125584 A G 1.219054 -2.0805e-05
3:157131788 C A 0.175450 -8.6477e-06
3:157138007 C A 0.024308 1.5846e-05
3:157138994 C T 0.057448 -1.2075e-06
3:157139469 A G 0.025691 -9.7159e-06
3:157140577 C T 0.045244 5.6779e-06
3:157142424 T C 0.093980 5.0576e-06
3:157150757 A G 0.031786 8.0770e-06
3:157155314 A C 1.125893 -1.9919e-05
3:157156412 A G 0.050508 3.0904e-05
3:157161305 A G 0.098589 3.4964e-06
3:157161906 T C 0.099751 1.0861e-06
3:157166123 A G 1.117019 -1.7715e-05
3:157171006 C T 0.068808 -2.6638e-06
3:157171255 T C 0.063346 2.3923e-05
3:157180169 G A 1.181130 9.6834e-06
3:157180962 T C 0.425583 -8.0706e-06
3:157191266 A C 0.020582 -2.8481e-06
3:157202375 C T 0.041634 5.7437e-06
3:157211631 A G 0.541865 -1.4425e-05
3:157216231 T C 0.033627 -7.6492e-06
3:157218771 A G 0.131459 -2.0978e-05
3:157221258 G A 0.036580 6.3039e-06
3:157232900 C T 0.107680 -2.9216e-06
3:157249124 G A 1.361267 2.0104e-05
3:157249759 T C 0.460213 4.6270e-06
3:157251358 A G 0.797805 -2.1582e-06
3:157260234 G A 0.044594 1.0058e-05
3:157284482 C T 0.064439 -1.1748e-05
3:157289936 A G 0.927592 1.6098e-05
3:157290688 A G 0.401145 -8.6704e-06
3:157290908 G T 0.341256 1.3584e-06
3:157293295 G A 0.157754 5.2913e-05
3:157312557 T C 0.238153 -6.2075e-06
3:157324023 C A 1.549145 -6.3404e-06
3:157327088 G A 0.645423 4.4829e-05
3:157327565 C T 0.646890 -2.1105e-05
3:157329786 A G 0.107005 -2.7515e-05
3:157347640 A G 1.235355 2.5827e-05
3:157354132 C T 0.139489 -7.6292e-06
3:157356652 T C 0.055754 -1.0311e-05
3:157368582 A G 0.643660 4.9278e-05
3:157375369 A G 0.052443 8.4177e-06
3:157390833 A C 0.390213 -1.5239e-05
3:157416011 T C 0.040547 -1.9801e-05
3:157420596 C A 0.274723 -5.5604e-06
3:157425014 T C 0.045610 -2.2329e-05
3:157427581 A C 0.397432 -2.0294e-06
3:157436607 G T 0.079477 -6.0039e-06
3:157437068 G A 0.819636 -2.6738e-06
3:157449239 T C 0.260205 4.7574e-05
3:157450072 T G 0.029362 -9.9009e-07
3:157450997 T C 0.074631 8.7825e-06
3:157471200 A G 0.030618 2.2128e-05
3:157485776 G A 1.258838 1.4165e-05
3:157488235 G A 0.137318 -1.0201e-05
3:157489422 C T 0.038285 1.0694e-06
3:157499452 A G 1.708781 1.4391e-05
3:157506656 C T 1.081957 3.0646e-06
3:157507171 T C 0.031014 5.4191e-06
3:157512563 T A 0.078049 3.6920e-06
3:157513539 A G 0.030942 -8.4425e-06
3:157514666 T C 0.374403 1.3584e-05
3:157540778 G A 0.177949 -1.1416e-05
3:157544784 G C 0.078624 -2.2165e-05
3:157552761 A G 1.695110 2.0879e-05
3:157553448 A G 0.243353 3.3282e-05
3:157553660 G T 0.041774 -3.8381e-05
3:157560765 C T 0.066984 1.4999e-05
3:157560901 A G 0.055582 -2.5859e-06
3:157560913 G A 0.039223 3.9915e-05
3:157563779 T A 0.138324 2.7214e-06
3:157570795 A C 1.275827 1.4986e-05
3:157574501 G A 0.993427 2.3968e-05
3:157577123 A G 0.025772 -1.3897e-05
3:157588290 A G 0.161740 -2.3168e-05
3:157595264 T C 0.751175 -1.9373e-05
3:157595738 A G 0.038119 2.0284e-05
3:157604698 C T 0.491983 7.8079e-06
3:157605308 G A 0.099098 2.0869e-05
3:157609727 C T 0.031472 4.5949e-06
3:157626496 A G 0.077127 -1.8375e-07
3:157634912 G A 1.968850 2.6478e-06
3:157638127 G C 0.936158 7.5842e-06
3:157653168 A G 0.168465 2.9949e-05
3:157654767 A G 0.040644 -3.4514e-05
3:157658971 A C 0.085589 1.2162e-05
3:157669883 A G 0.227652 -1.0567e-05
3:157671970 T C 0.269293 1.4608e-05
3:157680980 T C 0.033195 -1.7127e-05
3:157683763 G T 0.909941 1.7886e-05
3:157689547 A G 0.027142 1.7579e-05
3:157694759 A G 0.040336 -7.3950e-06
3:157694984 G A 0.274561 1.7168e-05
3:157698151 C T 0.082415 1.4161e-05
3:157709709 T C 0.034588 1.1873e-05
3:157723257 G A 0.413022 1.5762e-05
3:157737321 C A 0.128911 -1.9371e-05
3:157769463 T C 1.821470 3.6091e-05
3:157773997 T C 0.032786 2.3204e-05
3:157775134 C T 0.286457 1.2112e-05
3:157775999 T C 0.078429 5.9102e-06
3:157776263 C T 0.082902 1.6335e-05
3:157783273 A C 0.265535 -1.7000e-05
3:157787844 T C 0.981684 2.5346e-05
3:157813401 T C 0.466178 -2.8417e-05
3:157838046 T C 0.083895 -2.8921e-05
3:157845784 T C 0.053501 5.2506e-06
3:157852922 A G 0.132556 3.6440e-05
3:157854877 G A 0.046516 2.0606e-05
3:157855854 G A 0.026580 -8.5633e-06
3:157858069 T C 0.091772 1.5481e-05
3:157867535 A G 0.151830 4.3769e-05
3:157875221 T C 0.596430 2.9432e-05
3:157879087 T C 0.045153 1.7039e-05
3:157888553 G T 1.119459 9.7787e-07
3:157921921 C G 0.085119 -2.2551e-05
3:157928153 T C 0.095515 1.8593e-05
3:157928701 T C 1.133504 4.1266e-06
3:157937790 G T 0.043517 -9.1603e-06
3:157937939 G A 1.242940 -1.6611e-05
3:157943857 T C 0.067516 -1.0717e-06
3:157953335 C T 0.046344 1.5286e-05
3:157992814 G A 0.832265 -3.8462e-06
3:158013026 A G 0.301748 1.3704e-05
3:158013408 G A 0.037707 2.1345e-05
3:158019378 T C 0.049463 -3.9777e-05
3:158019468 A G 0.037165 7.7828e-06
3:158034093 G A 0.146319 -9.7839e-06
3:158051705 G A 0.033455 -9.3871e-06
3:158055651 G A 0.109378 -5.2573e-05
3:158057294 T C 0.196499 -1.6165e-05
3:158066490 C T 1.838721 1.2861e-05
3:158068650 G A 0.025593 -1.6969e-05
3:158094422 T C 1.006842 1.8524e-05
3:158096610 T C 0.066494 -1.5239e-06
3:158097300 C T 0.056636 -3.2396e-05
3:158103328 G A 0.024675 -2.0258e-05
3:158107855 A G 0.024990 -9.6660e-07
3:158109724 C A 0.602523 3.5017e-05
3:158158404 C A 1.957483 -1.4662e-05
3:158179274 A G 0.228870 -1.7690e-05
3:158195152 G A 0.087040 3.4699e-06
3:158197614 A G 0.148993 -2.1809e-05
3:158203794 C A 0.965042 2.0523e-05
3:158205837 A G 0.289787 1.0898e-05
3:158241071 A G 0.954883 3.1262e-05
3:158251497 C A 0.057561 -3.2241e-05
3:158258662 G A 0.538473 2.1199e-05
3:158272518 T G 0.076391 -2.2303e-05
3:158274022 T C 0.088653 -2.9177e-06
3:158284681 C G 1.119898 1.8244e-05
3:158285280 C T 1.177235 2.9414e-05
3:158288525 A C 0.028755 8.5712e-07
3:158295170 T C 1.012393 9.8046e-05
3:158297868 A G 0.052018 1.3382e-05
3:158302546 G A 0.035156 7.4309e-05
3:158308875 C T 1.706116 3.1873e-05
3:158310483 T G 0.730876 8.1026e-05
3:158315662 G A 0.090695 -1.0910e-06
3:158317068 T C 0.281063 7.1038e-06
3:158341216 A G 0.768900 7.4001e-05
3:158343269 A G 0.060252 3.0523e-06
3:158346238 A G 0.081762 -1.5819e-05
3:158363463 G A 0.021143 -3.6637e-06
3:158370143 G C 0.090312 2.6858e-05
3:158386589 G A 0.201637 -9.6979e-06
3:158391642 C A 0.727526 4.8536e-05
3:158394944 G A 1.053361 9.0503e-05
3:158401166 G T 0.281994 6.4680e-06
3:158408032 A G 0.037239 6.3908e-06
3:158420547 T C 0.325069 2.4545e-05
3:158427059 C T 0.135861 1.4548e-05
3:158439496 T C 0.472570 3.1608e-05
3:158449442 C A 0.087524 -3.2946e-08
3:158453442 T C 0.359774 -1.5881e-05
3:158458035 G A 0.043919 -6.4486e-06
3:158460602 T C 0.295851 -1.1510e-05
3:158461611 A G 0.030839 -7.9036e-06
3:158462866 G A 0.055747 -1.1226e-05
3:158485319 T G 0.035766 5.4713e-05
3:158489439 C T 0.027606 5.6776e-06
3:158493172 G C 0.034208 -1.1075e-05
3:158503109 T G 1.913119 1.0736e-06
3:158512334 C T 0.095732 -2.0000e-05
3:158513599 T C 0.040242 -1.7572e-05
3:158515499 T C 0.243301 -2.8419e-06
3:158516557 A C 0.021208 9.6296e-07
3:158525574 C T 0.523114 5.0423e-05
3:158526223 C A 0.196145 3.0679e-05
3:158537110 C T 1.071892 3.7635e-05
3:158537443 G A 1.115626 3.4925e-05
3:158550003 T C 0.816578 4.2847e-05
3:158551078 C T 0.345629 1.3301e-05
3:158554978 C T 1.131261 4.9459e-05
3:158561679 T C 0.068493 -8.3490e-06
3:158566782 A C 0.237922 2.4109e-05
3:158566999 G T 0.649548 1.2630e-05
3:158569149 C A 0.332905 1.3956e-05
3:158569712 C A 0.077744 -2.2427e-05
3:158569720 A C 1.318591 -2.4358e-05
3:158571267 A G 0.434970 -5.0802e-06
3:158583004 G A 0.096787 1.5230e-05
3:158583637 T C 0.783270 -1.4469e-05
3:158587946 T C 0.103509 -7.9709e-06
3:158604768 C T 1.214835 4.1684e-06
3:158612955 A G 0.047983 1.9256e-06
3:158613381 T C 0.098011 7.9060e-06
3:158616661 T C 0.185061 -1.4619e-05
3:158624920 C T 1.436486 -1.1950e-05
3:158636239 T C 0.230798 1.9421e-05
3:158636376 A C 0.051054 4.4164e-06
3:158642475 G A 0.086959 -8.1705e-06
3:158643193 T C 0.153485 -1.3891e-05
3:158646045 G A 1.812976 -5.2273e-05
3:158663753 G A 0.659899 -1.6573e-05
3:158671184 A G 0.202624 -1.0941e-05
3:158672580 C G 0.481061 -2.5638e-05
3:158677432 G A 0.045370 4.3179e-05
3:158681796 A C 0.053582 1.1385e-05
3:158685799 T C 0.045620 -1.6325e-05
3:158692311 G A 0.069058 -3.3262e-05
3:158692959 C T 0.200504 -3.8303e-06
3:158694183 A C 0.069269 8.8511e-06
3:158712275 A G 1.302498 2.5206e-05
3:158713488 C T 1.684103 9.9030e-06
3:158720123 C T 0.114707 -4.6316e-05
3:158722570 C T 1.748708 -9.2280e-06
3:158724532 G A 1.110446 4.8990e-06
3:158726789 T C 1.296266 7.6474e-06
3:158727046 G A 1.184337 4.7413e-06
3:158730534 C A 0.030001 -2.0292e-05
3:158736714 T G 1.508166 1.8871e-06
3:158744322 G A 0.024545 2.1050e-05
3:158746146 A G 0.038849 -8.6713e-06
3:158746964 C T 0.047856 -2.3933e-05
3:158755620 A C 0.830857 -1.1119e-05
3:158761290 A C 0.282617 1.2257e-05
3:158766665 C T 0.743538 -2.7600e-05
3:158771822 G A 0.454997 7.1103e-05
3:158811068 T C 1.471972 2.8911e-05
3:158823390 C T 0.094168 -2.8270e-05
3:158828082 C T 0.052615 2.6642e-05
3:158835429 C T 0.787311 -5.7531e-05
3:158836037 G A 1.415875 9.5205e-06
3:158852712 T C 0.173334 2.3881e-05
3:158858751 T C 0.026372 2.9218e-05
3:158870237 T C 0.893407 6.8146e-05
3:158901791 C A 0.516106 6.5728e-05
3:158902903 A C 0.295886 3.1068e-06
3:158908791 T C 0.041784 2.7053e-05
3:158909621 T G 0.077465 4.3712e-05
3:158915051 C T 0.132907 -3.2875e-05
3:158922202 A G 0.068594 2.5890e-05
3:158929523 G A 0.041858 4.3609e-07
3:158945330 G A 1.505242 -2.7710e-05
3:158953344 A G 0.038087 -8.5618e-07
3:158963599 G C 0.049700 5.2190e-07
3:158963910 G A 0.112010 -5.4129e-05
3:158986389 G T 0.865422 -3.0325e-05
3:158994017 A C 0.076462 -3.2555e-06
3:158998366 C G 0.028239 -1.8688e-05
3:159015487 G A 0.403437 1.9087e-06
3:159017987 G C 0.044406 8.4824e-06
3:159018608 A G 0.074372 8.9743e-06
3:159043110 C T 0.055640 -1.5556e-06
3:159045992 A G 0.035961 1.7831e-05
3:159056261 T G 0.392102 4.8670e-06
3:159072589 C T 0.044289 2.6426e-06
3:159094930 T G 0.250857 4.1806e-05
3:159099226 T C 1.652671 -4.4195e-05
3:159108879 G A 0.161655 1.8821e-06
3:159116541 T G 0.101270 -3.1544e-05
3:159133312 T C 0.032030 -6.1050e-05
3:159134940 G A 1.238299 -3.3580e-05
3:159137792 G A 0.276762 1.0513e-05
3:159140790 A C 1.899581 -4.0665e-06
3:159152612 C T 0.064546 1.3501e-05
3:159154821 T C 0.270793 6.0314e-06
3:159155377 T G 1.002726 -1.0587e-05
3:159155504 T G 1.530602 -1.7815e-05
3:159158671 T G 0.200962 -2.3043e-05
3:159158795 T G 0.027443 -1.9764e-05
3:159160223 T C 0.307789 6.9429e-06
3:159160431 C T 0.356048 1.6433e-05
3:159165953 T C 0.688855 1.4889e-05
3:159184286 C A 0.182127 3.0959e-05
3:159188258 G T 0.032718 -1.0444e-05
3:159190653 A G 0.073193 4.1022e-05
3:159197292 T C 0.077617 -1.5532e-05
3:159200834 G A 0.346469 5.3867e-06
3:159202634 T C 1.224270 -2.6913e-06
3:159205790 A G 0.044802 -1.2501e-06
3:159220960 C A 0.058685 -2.0966e-06
3:159223205 A G 0.035253 -3.1999e-06
3:159233614 G A 0.076391 -1.5138e-05
3:159243379 C T 0.059470 9.8997e-06
3:159244741 A G 0.037437 1.4735e-05
3:159248557 G C 0.097167 -3.0960e-05
3:159258371 T C 1.939254 -9.3022e-07
3:159258994 A G 0.057620 -2.6759e-06
3:159259052 A G 0.032494 -6.7174e-06
3:159259291 C T 0.339484 1.3311e-07
3:159262846 G A 1.319999 3.0343e-05
3:159267122 T C 0.131469 -5.0490e-06
3:159269142 G A 1.303066 -1.5261e-05
3:159272819 G A 0.046954 -1.7254e-05
3:159275777 A G 0.069470 3.0653e-05
3:159276226 G A 0.160545 -1.4617e-05
3:159278161 T C 0.062287 4.5011e-05
3:159278320 T C 0.380115 -2.8402e-05
3:159294864 A G 0.067799 -9.0956e-06
3:159295114 T C 0.181614 -1.4732e-05
3:159304135 T G 0.051544 -1.0606e-06
3:159309993 T C 0.070980 -1.0634e-05
3:159322105 C T 0.041488 1.6140e-06
3:159328606 T C 0.059772 2.6030e-05
3:159335480 G T 0.035282 2.7444e-05
3:159338172 G T 0.049285 1.5629e-05
3:159343241 T C 0.025136 -3.6835e-06
3:159347307 T C 0.116817 -2.2634e-05
3:159349257 G A 0.036019 2.8587e-05
3:159351238 T C 0.139019 -1.5130e-05
3:159361527 G T 0.151914 -1.2529e-05
3:159362244 A G 0.030504 -2.1570e-06
3:159379616 A G 0.034792 -9.3830e-06
3:159382586 G T 0.054377 -3.1063e-05
3:159390190 G A 0.045636 1.0628e-05
3:159411111 T C 0.109180 -1.2875e-05
3:159413276 G C 0.239013 3.6684e-05
3:159417527 C T 0.197077 -7.8102e-05
3:159427987 T C 0.152080 3.8124e-05
3:159442244 G A 0.116752 -1.3683e-04
3:159446656 T C 0.266216 -4.9125e-05
3:159452704 C T 0.681318 8.4074e-06
3:159453439 G T 1.374942 2.3738e-05
3:159455723 T C 0.478042 -4.7439e-06
3:159458183 C A 0.526304 -3.5324e-06
3:159462903 G A 1.535399 4.9339e-06
3:159463746 T C 0.056364 3.3260e-05
3:159470750 T C 0.077406 -4.6382e-05
3:159471334 A G 0.145166 3.3761e-06
3:159472064 T C 0.997829 1.1402e-05
3:159477493 A G 0.315984 5.9250e-05
3:159478088 T C 0.125136 -2.7019e-05
3:159479172 C T 0.723287 -7.0947e-06
3:159487204 C T 0.060174 -1.4611e-05
3:159491024 A G 0.030718 4.9665e-05
3:159494397 T A 0.036762 -1.2104e-05
3:159500613 G A 1.285363 4.8421e-05
3:159507112 G A 0.132706 -4.3057e-05
3:159512943 T C 0.309785 3.8119e-05
3:159516667 C T 0.102584 4.4820e-05
3:159517298 A G 0.131654 1.4842e-05
3:159533291 T C 0.128726 -8.4659e-06
3:159533436 C T 0.442179 8.3855e-07
3:159537386 C A 0.454435 1.4960e-04
3:159559868 A G 0.282614 -2.2754e-05
3:159563158 T C 0.128996 -3.6453e-05
3:159580169 T C 0.023312 -8.9817e-06
3:159601763 A G 0.516908 8.0090e-05
3:159608222 G A 0.128476 -9.1016e-06
3:159609989 A G 0.044335 -4.8683e-07
3:159610754 T C 0.516356 -2.9718e-05
3:159612616 C T 0.194159 3.7320e-06
3:159613455 G T 0.356239 -1.0403e-05
3:159614478 G A 0.122309 1.5338e-05
3:159640591 T C 0.103360 1.2245e-05
3:159643093 G A 0.037934 -7.2474e-06
3:159651015 A G 0.044328 -1.2158e-05
3:159653368 C A 1.116447 -3.5284e-05
3:159659202 G C 0.025678 -9.5574e-06
3:159664108 C G 0.120144 2.3334e-05
3:159665050 G A 0.246835 1.2216e-05
3:159675391 C A 0.169344 -9.1886e-06
3:159678183 C A 0.258231 -6.6454e-05
3:159678255 G A 0.352675 1.0111e-05
3:159685800 A G 1.063755 -3.1510e-05
3:159689524 T C 0.092165 -4.6838e-05
3:159698945 C T 0.689420 -3.0891e-06
3:159700819 T G 0.282429 -2.3467e-05
3:159701894 G A 0.035766 3.3818e-06
3:159704323 G T 0.020838 -1.1991e-05
3:159709651 C T 0.582691 8.8187e-06
3:159715712 T C 0.805721 1.5818e-06
3:159717008 C A 0.223514 -1.0823e-05
3:159728878 G T 0.767167 4.6637e-05
3:159736893 C T 0.858583 -2.1673e-05
3:159738134 A G 0.035068 -2.0748e-07
3:159744277 T C 1.619430 1.2722e-05
3:159745863 C T 0.841195 -2.9137e-05
3:159747098 G A 0.034867 -7.6770e-07
3:159754787 A G 0.581710 -3.2763e-07
3:159765589 T C 0.199219 4.7932e-05
3:159770429 C T 1.520160 -5.5515e-06
3:159772812 G A 0.084761 2.1202e-05
3:159779664 G A 0.064323 -2.8190e-05
3:159796203 T C 0.040622 -2.3080e-05
3:159811035 A G 0.062346 -1.5511e-05
3:159814546 C T 1.436638 -1.7170e-05
3:159814811 G A 0.033974 -1.5003e-06
3:159815034 A T 0.501866 -2.2849e-06
3:159818194 G A 0.134179 -1.6882e-05
3:159819029 G A 0.074761 2.7739e-05
3:159819567 A G 0.112702 1.0454e-05
3:159820813 G A 1.912538 1.9841e-05
3:159823791 T C 0.216935 -3.5682e-05
3:159825426 A G 0.098790 -1.5522e-05
3:159829678 A G 0.095625 -1.4535e-05
3:159841425 C T 0.387493 -3.1828e-07
3:159843308 G A 0.122877 8.7617e-05
3:159850614 T C 0.063128 -1.3656e-05
3:159856496 A G 0.054247 -3.4965e-06
3:159860637 G A 0.030744 -3.1659e-05
3:159866626 T C 0.051839 1.7221e-05
3:159869997 A G 0.048457 4.3955e-06
3:159871249 C T 0.719379 2.2848e-04
3:159873775 G A 0.069165 -2.2191e-05
3:159880446 A G 0.128992 3.8040e-05
3:159898767 A C 0.036866 -1.0714e-05
3:159901255 A C 0.415479 5.4818e-05
3:159903220 A G 0.040183 -4.6676e-06
3:159906042 G A 0.225896 1.0104e-04
3:159917359 G A 0.034403 1.8019e-05
3:159931221 C T 0.020225 -6.6785e-06
3:159931416 T C 0.173830 6.6248e-05
3:159939051 T C 0.023006 5.2538e-06
3:159945761 C G 0.086625 1.2040e-05
3:159952278 G A 0.868271 1.3580e-05
3:159965219 A G 0.277327 1.2430e-05
3:159967717 T C 0.133647 7.1058e-06
3:159972417 G A 0.025061 1.6734e-05
3:159973102 G A 0.199151 -6.3103e-06
3:159980566 G A 0.129236 -3.4000e-05
3:159989831 T G 0.050979 7.5292e-06
3:159991470 C T 1.774181 -3.4304e-05
3:159996122 C T 0.039930 2.1755e-05
3:159999444 C T 0.106918 -1.0321e-05
3:160007534 C T 0.525269 -1.6691e-04
3:160022597 C T 0.035766 -2.3375e-05
3:160039787 T G 0.074209 -3.5346e-05
3:160070907 T A 1.528696 -6.9529e-05
3:160089896 A G 0.097073 1.1341e-05
3:160094987 A G 0.067117 1.3094e-05
3:160110255 A G 0.526489 -1.9987e-04
3:160113460 T G 0.037694 -1.0845e-05
3:160116174 C T 0.027314 -7.1743e-06
3:160132136 G A 0.126438 4.9859e-05
3:160148756 T C 1.058879 -2.9610e-05
3:160154680 C T 0.047629 -1.9917e-06
3:160154786 T C 0.082064 5.3216e-05
3:160166075 G A 0.084615 -3.1823e-06
3:160167100 A G 0.036564 -2.8967e-06
3:160167875 T G 0.260085 -3.3416e-05
3:160171926 G T 0.404433 6.5019e-05
3:160195729 C T 0.030043 3.3341e-06
3:160198821 G T 0.056393 -1.6997e-05
3:160210802 A G 1.746079 -5.3019e-05
3:160243378 A G 0.041323 -1.5670e-05
3:160244073 G A 1.839659 -3.7557e-05
3:160262635 C G 0.030056 5.5621e-06
3:160275031 A G 0.060262 2.7849e-06
3:160278478 T C 1.159205 -5.7445e-05
3:160287297 C T 0.118564 -2.4972e-06
3:160296071 C T 0.053011 6.9819e-05
3:160311287 A G 0.110257 4.6632e-06
3:160317348 A G 1.762526 -3.9874e-05
3:160337265 C T 0.132637 -1.3763e-05
3:160340896 T C 0.577569 -1.8507e-04
3:160350181 C T 1.799499 -3.8172e-05
3:160357014 A G 0.037110 -1.3482e-05
3:160357187 A C 0.036701 2.1014e-07
3:160358809 G A 0.098871 -3.1894e-05
3:160370697 G A 0.091230 -1.7063e-06
3:160375070 T C 0.043861 -3.7035e-05
3:160386249 T G 1.942643 -3.2694e-05
3:160398130 T G 0.046438 -4.5943e-06
3:160400232 G A 0.025872 -2.2122e-05
3:160400562 C A 0.771468 -2.3893e-04
3:160401724 G T 0.107122 8.9358e-06
3:160416908 A G 0.030796 -2.0170e-07
3:160423728 C T 0.802897 -3.9300e-06
3:160424571 A G 0.055614 -2.7782e-05
3:160425393 T A 0.055526 -4.3457e-05
3:160436341 T C 0.022828 -1.6493e-05
3:160438440 G A 0.099105 1.0298e-05
3:160453542 C T 0.040011 2.0209e-05
3:160459498 A G 0.205376 1.1868e-05
3:160475708 G A 0.052907 3.0362e-06
3:160488347 G A 0.106281 9.0595e-06
3:160502463 G A 0.103467 3.7504e-06
3:160508331 G A 1.616288 -8.1557e-06
3:160508778 T G 0.936333 4.5830e-06
3:160513818 T C 0.038804 -2.4363e-05
3:160515586 A G 0.084142 2.0060e-05
3:160518821 G A 0.054108 -4.5062e-06
3:160519413 A C 0.024415 1.6193e-05
3:160527078 G T 0.794114 9.1918e-06
3:160530553 T G 0.039726 -1.7017e-05
3:160536863 C T 0.022477 -1.5660e-05
3:160545446 G A 0.033585 4.3267e-06
3:160549486 C T 1.956178 -3.4174e-06
3:160558954 T C 0.072901 -2.0422e-05
3:160566697 T C 0.044273 -2.9266e-06
3:160575594 G A 0.085959 1.6419e-05
3:160577670 T C 0.730726 1.6087e-05
3:160579727 A G 0.094729 -1.6828e-05
3:160579864 C T 1.475510 7.4991e-06
3:160580103 A G 0.493706 -1.8291e-05
3:160580194 C A 0.030592 1.3648e-05
3:160581076 G A 0.033263 -4.4288e-05
3:160586686 T C 0.040398 -5.8451e-07
3:160589400 C T 0.100455 1.9882e-05
3:160592059 G A 0.038291 -2.2941e-06
3:160611328 G T 1.605483 -1.2369e-05
3:160643787 C T 1.203351 1.7530e-05
3:160645934 G C 1.764596 8.4906e-06
3:160646771 A G 0.135938 2.7923e-05
3:160648163 A G 0.091123 7.2030e-05
3:160662111 C T 0.058058 2.9595e-05
3:160695433 T C 0.021659 -4.4543e-05
3:160700144 T C 0.646406 1.4357e-06
3:160706041 A G 0.943487 -3.6845e-06
3:160725033 A G 0.041615 -9.2003e-06
3:160733506 C T 0.573151 -4.9992e-06
3:160744791 G T 0.365337 -2.4364e-07
3:160746233 G A 0.132582 1.4193e-05
3:160747692 G A 0.233456 -1.3454e-05
3:160767812 G A 0.027009 -4.2061e-05
3:160769547 A G 0.040167 2.9914e-05
3:160769793 A G 0.031958 4.8818e-05
3:160776964 T C 0.961005 -1.1070e-05
3:160783016 T G 0.370952 -8.8406e-06
3:160785201 C G 0.060061 -9.7313e-06
3:160806025 A G 0.020264 -1.3084e-05
3:160812752 T C 0.548132 -4.7158e-06
3:160813581 A G 0.044237 -1.1997e-05
3:160826639 G A 0.354162 5.2567e-06
3:160828884 G A 0.288781 -2.2212e-05
3:160843290 A G 0.945678 -7.8186e-07
3:160846619 C T 0.093811 -1.4271e-05
3:160867876 G A 0.039271 3.6002e-06
3:160869833 A G 0.086495 -1.0777e-04
3:160878578 A G 0.123380 3.6212e-05
3:160922789 G A 0.038937 -8.0220e-06
3:160941318 T C 0.954896 7.4817e-06
3:160946351 T C 0.606051 -3.0378e-05
3:161011566 C T 0.038723 3.9301e-05
3:161012373 G T 0.046188 -4.4397e-06
3:161022294 G A 0.045101 -7.8761e-06
3:161049234 T C 0.079234 -1.1871e-05
3:161056722 C T 1.871511 3.7678e-05
3:161058599 A C 1.964380 3.0234e-05
3:161064585 A G 0.032624 -5.7953e-06
3:161090322 G A 0.067835 9.8169e-06
3:161100821 G A 0.182282 3.3624e-05
3:161109916 A G 0.693250 -4.2007e-05
3:161127346 A G 0.060872 -2.3940e-05
3:161134554 C A 0.086748 1.6862e-05
3:161142745 G A 0.660860 4.6278e-05
3:161148022 T G 0.054929 2.1928e-05
3:161148190 G A 0.810788 5.4610e-05
3:161162606 A G 0.039252 -9.9901e-06
3:161170522 C T 0.086790 2.5198e-06
3:161190092 A G 0.099676 1.2944e-05
3:161202955 T C 0.052475 -4.0268e-05
3:161206838 T C 0.055465 1.8301e-05
3:161209750 G T 0.142138 -1.5244e-05
3:161211135 C T 0.212689 -1.1752e-05
3:161221705 C A 0.953796 1.2277e-05
3:161244701 A G 0.177485 -2.1571e-05
3:161245610 C T 0.056763 -7.4996e-05
3:161249402 C T 0.055780 1.7711e-05
3:161249602 G T 0.023454 -3.2367e-05
3:161257793 T G 0.057831 -1.5610e-05
3:161278310 T C 0.062489 -7.0403e-06
3:161281181 T C 0.047211 6.2277e-06
3:161284060 A C 0.834125 3.0618e-05
3:161284569 A C 0.265359 -1.0015e-05
3:161287264 A G 0.076751 -8.5954e-07
3:161294630 G C 0.231671 -2.3720e-05
3:161309340 C A 0.066410 -1.5660e-05
3:161333310 G A 0.054384 1.2183e-05
3:161334928 G A 0.052436 4.3261e-05
3:161336062 T C 0.059496 3.9819e-07
3:161352739 T C 0.869307 2.8163e-05
3:161359432 C T 0.057717 -5.7152e-05
3:161375900 T C 0.528463 7.5094e-05
3:161380050 T C 0.053060 9.8000e-06
3:161386673 C T 0.051346 9.9542e-06
3:161392576 G C 0.314430 5.0496e-06
3:161393745 A G 1.092363 1.4673e-05
3:161397020 C T 0.209596 1.3441e-05
3:161411403 G A 0.055585 2.9664e-06
3:161414705 G A 0.142450 2.3870e-06
3:161433966 A G 0.032634 -1.5995e-05
3:161448354 T G 1.114889 3.3681e-05
3:161459854 G A 0.079643 -2.8808e-06
3:161465300 T C 0.035399 1.2741e-05
3:161476636 C T 0.734371 4.2570e-05
3:161477076 G A 0.875166 4.0847e-05
3:161491549 G A 0.048489 1.8535e-05
3:161499831 G A 0.161126 -3.8805e-05
3:161504207 C T 0.886945 -1.2586e-04
3:161517382 G A 0.097427 -2.1933e-05
3:161521431 A G 0.033760 -3.3060e-05
3:161522943 C T 0.136656 3.3271e-06
3:161526024 A G 0.624065 4.9424e-05
3:161528624 A G 0.055234 -1.1008e-05
3:161531393 C G 0.077296 1.9552e-05
3:161536869 A G 0.069886 1.9531e-05
3:161539641 G T 0.043153 9.1089e-06
3:161540640 C T 1.132816 -7.4855e-05
3:161549965 A C 0.837780 -2.2893e-05
3:161550701 A G 0.485082 6.1405e-06
3:161564168 A G 1.218337 -1.9186e-05
3:161564586 T C 0.049648 6.9663e-06
3:161566739 G C 1.750779 2.0598e-05
3:161566955 A G 0.034831 -1.4373e-05
3:161570837 C T 0.506998 3.0967e-05
3:161573745 C T 0.504041 2.9239e-05
3:161578198 C T 0.059399 1.9226e-05
3:161578560 G A 0.053783 -4.1134e-05
3:161583238 C T 0.097514 -7.8198e-06
3:161606982 G T 1.498708 -3.9835e-05
3:161618768 A G 0.128077 -1.6674e-05
3:161620543 G A 0.093665 -1.3713e-05
3:161624890 T C 1.908133 -1.8221e-05
3:161626395 T G 1.328056 5.8710e-06
3:161638897 T C 0.650097 -4.5231e-05
3:161648439 A C 1.786863 -2.9335e-05
3:161652220 A G 0.159461 2.7770e-05
3:161652656 G T 0.138882 2.4656e-05
3:161652811 T G 0.288272 -1.6101e-05
3:161656958 T C 0.083109 -7.2295e-06
3:161660069 T C 0.576799 -8.4405e-06
3:161669905 G A 0.117265 -6.6677e-06
3:161677515 G A 0.063255 -4.3875e-05
3:161678098 C T 0.322311 3.9144e-05
3:161678339 T C 0.027232 3.8520e-05
3:161679338 G A 0.114743 8.0322e-06
3:161682908 C T 0.127181 -6.7650e-05
3:161686128 A G 0.235056 -4.0114e-06
3:161693718 A G 0.125224 -4.2430e-05
3:161700990 T C 0.038483 1.3234e-05
3:161702533 G A 0.410490 3.3227e-05
3:161719432 C T 0.020676 -2.8855e-05
3:161737937 C T 0.196243 -1.5833e-05
3:161745897 A G 0.035178 -8.3966e-06
3:161749386 C T 0.096612 3.0304e-05
3:161760608 G A 0.100809 1.6367e-05
3:161763159 A G 0.070159 -1.2036e-05
3:161772583 C T 0.590919 -1.8470e-06
3:161779888 T C 0.735319 1.7676e-05
3:161780987 A G 0.020702 -2.5727e-05
3:161783163 T C 0.031981 6.4703e-06
3:161797310 C T 1.639389 -6.6940e-06
3:161812868 C T 1.319237 -2.0573e-05
3:161840409 T G 0.086943 1.4922e-05
3:161840540 A G 0.235712 -2.3508e-05
3:161841333 G T 0.086845 -9.8037e-06
3:161847357 C A 0.027242 -8.5335e-06
3:161852752 C T 1.723754 -4.4805e-05
3:161856366 A G 0.333590 -8.5808e-06
3:161860340 T C 0.433551 5.4966e-05
3:161861880 T C 0.147101 -2.8920e-05
3:161885088 A T 0.034205 4.7620e-07
3:161887053 A G 0.899282 1.1233e-05
3:161887594 T G 0.031241 -1.4334e-05
3:161892418 A G 0.046195 2.0091e-05
3:161913373 C T 0.126120 4.0951e-05
3:161914584 C T 0.328536 -3.2213e-06
3:161914718 T G 0.167738 -3.3249e-06
3:161919143 A G 0.028781 -1.4272e-05
3:161921368 C A 1.022188 -4.5055e-05
3:161926475 C T 0.384027 1.0011e-05
3:161927374 T C 0.172792 4.3162e-05
3:161928217 A G 0.576319 -1.3960e-05
3:161928574 A G 1.705419 -9.1551e-06
3:161935267 T C 0.238373 3.1470e-05
3:161936752 T G 0.171149 -7.9286e-05
3:161937812 C T 0.095301 1.3499e-04
3:161968962 G C 0.705886 -2.2410e-05
3:161977120 T C 0.172181 -6.0171e-05
3:161980789 C A 0.123935 4.2013e-05
3:161984675 T C 0.044802 2.0991e-05
3:161990420 A C 0.058607 2.5763e-05
3:161993640 A G 0.048441 1.6456e-05
3:161995291 A C 0.037123 -1.2584e-05
3:162004273 A C 1.626061 -1.2154e-05
3:162015103 C A 0.030657 4.0728e-05
3:162035099 G T 0.336193 5.6949e-05
3:162053479 C T 0.331305 5.5166e-05
3:162053518 T C 0.045451 5.1970e-05
3:162062963 C T 0.402087 -1.1088e-05
3:162084183 A G 0.061577 -1.4002e-05
3:162088554 T G 0.126827 -7.0990e-06
3:162094893 T C 0.032264 1.6230e-05
3:162104871 T C 0.331451 -3.1007e-05
3:162109264 T C 0.065157 1.3664e-05
3:162144838 A G 1.677281 7.2988e-06
3:162157221 C G 0.325300 -2.8646e-05
3:162164973 G A 0.049820 3.3412e-05
3:162167396 A G 1.181867 -1.0604e-05
3:162185050 A G 0.125422 -8.1324e-06
3:162186702 C G 0.060441 -1.1748e-05
3:162192511 T C 0.996826 -2.7581e-05
3:162237669 T C 0.771692 -1.2568e-05
3:162240070 C T 0.089539 -2.2688e-05
3:162253383 G A 0.338958 -1.7161e-06
3:162259706 C T 0.302894 -2.0468e-05
3:162263081 A G 0.254930 -4.0283e-05
3:162264998 T C 0.156442 -7.6428e-06
3:162282524 C T 0.124150 -2.4711e-05
3:162283364 T C 0.065027 -2.9372e-05
3:162283575 G A 0.345291 6.7596e-06
3:162303376 A G 0.147377 -4.8180e-06
3:162313897 T C 0.038512 3.9734e-05
3:162324295 A G 0.338163 -2.5901e-06
3:162327994 A G 0.044033 1.3586e-05
3:162334275 C T 0.027612 -2.4232e-06
3:162339913 T C 0.160964 -8.1493e-06
3:162346503 A C 1.028716 -2.3603e-05
3:162359891 G C 0.218928 -3.9669e-05
3:162361535 A G 0.109975 1.7447e-05
3:162372362 C T 1.659529 -1.8107e-06
3:162372969 A G 0.695223 -2.1715e-05
3:162374513 A G 0.911934 3.3625e-06
3:162378767 T C 0.029014 1.5811e-05
3:162391801 T C 0.532367 1.3796e-05
3:162391928 G A 0.029855 1.3975e-05
3:162402143 G A 0.123838 -3.1261e-05
3:162439519 C A 0.080591 7.8379e-06
3:162447818 C T 1.385640 1.2051e-05
3:162454852 G A 0.245365 -3.9694e-05
3:162456559 T C 0.052534 3.8568e-05
3:162458498 A G 0.169721 1.1394e-05
3:162469991 T C 0.107726 -1.4256e-07
3:162481666 G A 1.493940 1.2602e-05
3:162481759 G A 0.047090 1.6165e-05
3:162484638 C T 0.064332 7.8395e-06
3:162489466 T C 0.157916 2.0534e-05
3:162495495 C T 0.728266 1.1778e-06
3:162627894 T C 0.072583 5.9462e-07
3:162629247 G A 0.085245 -7.3056e-06
3:162634112 A G 0.173217 1.6638e-05
3:162650624 G T 1.471472 8.0698e-06
3:162674699 T G 0.020556 -1.6161e-05
3:162675706 T C 0.077170 -5.1172e-07
3:162682128 G A 0.757154 -2.6956e-05
3:162698352 A G 0.834307 -2.5642e-05
3:162709233 A G 0.218525 4.1092e-05
3:162727029 A G 0.164239 1.4766e-05
3:162727653 T C 0.025210 9.7842e-06
3:162749517 C T 0.643310 4.8523e-05
3:162751375 G A 0.025421 -1.7008e-05
3:162758432 T G 0.145345 3.9299e-07
3:162758808 A G 0.089014 -7.6633e-05
3:162760872 G A 1.929127 1.7699e-05
3:162761820 G T 0.255690 6.2197e-06
3:162762987 A G 0.052229 -1.0559e-05
3:162770197 A G 0.120543 2.7426e-05
3:162781486 T C 0.218233 3.8933e-05
3:162801329 C T 0.031124 2.5800e-05
3:162818487 A G 0.093577 -1.5906e-05
3:162827727 A G 0.032367 2.3384e-06
3:162834301 A T 0.462397 -1.3609e-05
3:162834596 A G 0.028625 2.7968e-06
3:162837351 C T 0.662736 2.3970e-05
3:162843513 C T 1.428407 2.2908e-05
3:162858735 A C 0.201170 -7.9695e-06
3:162872674 C T 0.203471 -9.0752e-06
3:162879193 G A 0.535341 8.4633e-06
3:162900102 G A 0.200855 -1.8292e-06
3:162900809 A G 0.058899 -2.1990e-05
3:162900844 C A 0.044465 1.8154e-06
3:162902315 A G 0.103198 1.2885e-05
3:162902635 G A 0.099416 2.2546e-05
3:162939304 T C 1.361952 1.2942e-05
3:162966459 T C 0.153057 -1.1298e-05
3:162971466 C T 0.465812 -1.3153e-05
3:162986427 A G 0.696548 2.5093e-05
3:162993160 C T 0.134660 1.5106e-05
3:163009229 T C 0.054643 1.7935e-05
3:163015490 G A 1.895046 -3.6927e-06
3:163029836 A C 1.337163 8.0672e-06
3:163031758 T C 1.135552 1.1880e-05
3:163069417 T C 0.070743 1.6141e-05
3:163089043 C A 1.326712 -2.1600e-05
3:163091281 T C 0.474806 -1.2421e-05
3:163110028 C A 0.107593 -7.4380e-06
3:163121725 C G 0.033912 -1.6287e-05
3:163125535 T A 0.023182 -8.2972e-07
3:163126687 C T 0.082382 4.3534e-05
3:163127634 T C 0.105934 1.6050e-06
3:163128988 T C 0.065468 1.1371e-05
3:163140003 T C 1.435710 7.0253e-06
3:163170688 C T 0.098946 -1.4452e-05
3:163170853 A G 0.020046 -1.5975e-06
3:163172703 T C 0.552875 -2.7775e-05
3:163186878 A G 0.100095 2.2348e-05
3:163192866 T C 0.025379 -1.0436e-05
3:163213334 A G 0.113623 6.7211e-05
3:163218128 A G 0.079753 2.7028e-05
3:163223436 G A 0.073976 -1.6823e-05
3:163224808 T C 0.067688 -2.2546e-05
3:163225764 T G 0.286529 -1.0267e-06
3:163229234 C G 0.226818 1.8608e-06
3:163231047 G T 0.028459 4.5802e-06
3:163235161 T C 0.213257 1.8240e-05
3:163237456 G A 0.232989 -2.3438e-05
3:163243169 A G 0.830688 3.9993e-06
3:163243727 T C 0.051852 -2.1310e-06
3:163250087 T C 0.366710 -1.0847e-05
3:163251716 C A 0.041323 1.0568e-05
3:163262948 G T 1.181951 -5.0332e-06
3:163264615 C A 0.089218 -1.6453e-05
3:163266661 T C 0.198846 -4.9205e-05
3:163270883 C T 0.033224 -5.4027e-05
3:163301075 G T 0.148165 3.4765e-05
3:163302944 T C 0.243187 -1.6213e-05
3:163307935 A G 0.101176 1.2794e-05
3:163311093 G A 0.141748 -5.9405e-05
3:163312168 A C 0.150029 1.3460e-05
3:163332400 T G 0.891180 1.2371e-05
3:163358498 C T 0.116661 4.8255e-05
3:163412145 C T 1.766099 8.3587e-06
3:163444120 T C 0.596976 -3.6758e-05
3:163452233 A G 1.766304 9.7458e-06
3:163453748 G A 0.042040 2.2604e-06
3:163457111 T C 0.073210 2.8513e-05
3:163463688 T C 0.119618 4.3918e-06
3:163483441 G A 1.165858 4.4575e-05
3:163484429 T C 0.020098 6.0052e-06
3:163490930 A C 0.078390 -2.9765e-06
3:163512235 C T 0.073203 8.5449e-06
3:163514199 C A 0.601899 -2.7215e-05
3:163535387 A G 0.072281 -1.0766e-05
3:163546357 C T 0.616931 1.1511e-07
3:163546423 A G 0.144712 -6.1380e-06
3:163546876 G A 0.157569 2.7258e-05
3:163549965 A C 0.356989 1.4363e-04
3:163566363 C T 0.027388 -3.4036e-06
3:163583302 A G 0.159334 -1.5219e-05
3:163598695 A G 1.073427 4.2557e-05
3:163607772 A G 0.170815 1.7765e-05
3:163610416 A G 0.143144 -1.0253e-05
3:163613879 T G 0.714218 -6.4639e-06
3:163619050 A G 0.216500 -2.2080e-05
3:163622198 G T 0.481538 -1.1420e-05
3:163622617 G A 0.176933 2.1293e-05
3:163623598 C T 0.052057 2.7299e-05
3:163658583 A G 0.415466 -2.8835e-05
3:163677979 A G 0.988114 4.0279e-05
3:163678177 T C 0.602432 5.8831e-05
3:163688288 A G 0.084359 -3.8364e-05
3:163688384 T C 0.316150 -1.9565e-05
3:163689926 T G 0.067137 1.0173e-05
3:163695893 C T 0.118112 6.2600e-06
3:163700928 T G 0.385990 -1.3062e-05
3:163704689 C T 0.334541 4.1165e-05
3:163726357 A G 0.565832 6.7570e-05
3:163734747 G A 0.426761 -1.0925e-05
3:163736955 T G 0.066734 1.0107e-05
3:163738165 G A 0.535951 -1.3497e-05
3:163747914 T C 1.402213 1.2090e-05
3:163769625 A G 0.055695 -1.1560e-05
3:163776582 T C 0.338637 -5.1313e-06
3:163785347 G A 0.574086 1.9849e-06
3:163817707 T C 0.036483 -1.6892e-05
3:163821291 T G 1.826300 3.9399e-05
3:163823022 G A 0.046759 1.7102e-06
3:163835442 G A 1.972287 -1.2907e-05
3:163836812 A G 0.444457 2.8199e-05
3:163849176 G A 0.377584 2.0450e-05
3:163860253 C T 0.912311 -4.9407e-06
3:163892183 C T 0.072758 1.6958e-05
3:163904332 G A 0.066750 -9.5328e-06
3:163911237 G A 0.949557 -1.1064e-05
3:163912404 T G 0.056205 5.6058e-05
3:163912455 A G 0.052186 -1.8958e-05
3:163920298 T C 0.035740 2.4336e-05
3:163924516 A G 0.209979 -7.2383e-06
3:163932902 A G 0.488046 1.3034e-05
3:163983952 A G 0.129466 -3.8675e-06
3:163988969 G A 1.011779 -1.7572e-07
3:164001826 C A 0.067604 -7.2166e-06
3:164041547 A G 0.463257 -2.7831e-05
3:164041926 A G 0.059817 -1.1883e-05
3:164050393 C G 0.131819 -1.5530e-06
3:164069533 T C 0.082882 -8.5064e-05
3:164072540 T C 0.040518 1.7811e-05
3:164081411 A G 0.209518 4.5517e-05
3:164098416 A G 0.707450 3.0103e-06
3:164098498 G A 0.459414 -5.2553e-05
3:164112343 T C 0.040871 -2.9872e-07
3:164138861 C T 0.054861 2.2105e-05
3:164144931 G A 0.911447 3.8568e-05
3:164156936 T C 0.054111 2.7223e-05
3:164166643 G A 0.062885 -2.0116e-05
3:164189610 C A 0.064465 -2.0178e-05
3:164200514 C T 0.033747 -1.7278e-06
3:164202275 C A 0.126078 6.5908e-06
3:164210717 T C 0.808227 -9.4629e-06
3:164212758 G A 0.091120 -2.4388e-05
3:164222191 T G 0.235335 4.1434e-06
3:164227794 C T 1.154488 -2.9114e-05
3:164233015 T C 0.058551 -2.4886e-06
3:164242415 T C 0.679397 -5.6484e-06
3:164248030 C T 1.184048 -2.9660e-05
3:164249567 A G 0.262987 -4.0909e-05
3:164252788 T C 0.036941 2.5321e-06
3:164298052 T G 0.045945 -7.2433e-06
3:164308196 C T 0.851799 -1.5541e-05
3:164313024 T C 0.049005 2.7370e-05
3:164316115 C T 0.356736 -3.1466e-05
3:164330426 A G 0.037223 -1.9146e-05
3:164331529 T C 0.053871 1.1566e-05
3:164341692 G A 0.048048 2.3977e-06
3:164342425 A G 0.038349 -1.0464e-05
3:164346972 G A 0.496504 8.2682e-06
3:164351835 T C 0.330023 2.5342e-05
3:164363372 A G 1.294341 -5.5387e-06
3:164373656 A G 0.063521 5.0936e-06
3:164376301 C A 0.580477 3.8108e-05
3:164382826 A G 0.029777 2.0235e-05
3:164398223 T C 0.547477 -1.4637e-06
3:164399847 T C 0.337546 -2.8743e-05
3:164405261 T C 0.022546 -8.4180e-06
3:164411535 G A 0.694272 -1.3357e-06
3:164432337 G A 0.044257 -1.1628e-05
3:164433103 T G 0.399071 -2.7015e-06
3:164437078 C T 0.057623 1.6054e-05
3:164443419 T C 0.089646 4.2214e-06
3:164454141 T C 0.403933 -9.9874e-06
3:164482964 C T 0.116713 -7.2253e-06
3:164496097 T C 1.401165 -2.3777e-06
3:164512030 A G 0.038164 -1.8668e-05
3:164516531 T G 0.902239 -4.9054e-07
3:164556748 G T 0.035636 -1.1644e-05
3:164558248 A G 0.116230 -9.7638e-06
3:164559112 T C 0.040667 3.7940e-05
3:164559824 A G 0.125581 2.7797e-05
3:164563536 A G 0.112153 -2.2350e-06
3:164564579 A G 1.042647 -1.5017e-05
3:164569061 G C 0.087271 1.4020e-05
3:164580672 T C 0.218428 7.2961e-07
3:164585575 C A 0.218496 3.0469e-06
3:164586015 T C 0.192357 5.1846e-07
3:164587240 G A 0.588760 -1.4322e-05
3:164589150 A G 0.221245 4.4349e-07
3:164591618 G A 0.179189 1.6032e-05
3:164600590 C T 0.655952 -4.3855e-05
3:164621988 C T 0.049408 -1.6365e-05
3:164629603 C T 0.307659 -9.1584e-06
3:164651607 C T 0.218827 4.3393e-05
3:164654374 G A 0.507852 2.9722e-05
3:164683153 G T 0.047048 1.3679e-05
3:164706431 G A 0.251847 2.4128e-05
3:164713186 G A 0.044461 -1.7659e-05
3:164733673 A C 0.049892 -6.5037e-05
3:164738754 T C 0.035555 -2.2302e-05
3:164741609 C T 0.082911 1.4740e-05
3:164744607 T C 1.570587 -1.0071e-05
3:164758360 A G 1.914804 1.3416e-05
3:164760771 C T 0.614506 -3.9247e-05
3:164788847 A G 1.827630 9.1598e-06
3:164793279 T C 0.568500 4.1839e-05
3:164797024 T C 0.087488 1.0609e-05
3:164800236 T G 1.178998 -6.2395e-07
3:164800668 A G 0.053034 9.2119e-06
3:164825006 A C 0.112656 1.7474e-05
3:164865140 T C 0.042498 -3.1671e-05
3:164875953 A G 0.036645 -2.5124e-05
3:164876267 C T 0.591957 -3.5133e-05
3:164888537 G A 0.055189 -2.1918e-05
3:164891218 A G 1.117168 3.6769e-05
3:164896398 C T 0.057487 -6.1501e-06
3:164904018 C T 0.187557 6.5802e-07
3:164906806 C T 0.034318 -2.0911e-05
3:164910800 G A 0.268712 -1.4461e-05
3:164912549 G T 0.049960 -3.1380e-05
3:164919349 T C 0.029560 -7.8536e-06
3:164922020 G A 0.044974 2.0366e-05
3:164924475 T C 0.053813 2.8170e-05
3:164930989 C T 0.152330 1.2219e-05
3:164940178 T C 0.036279 2.4674e-05
3:164942236 C T 1.222667 1.9752e-05
3:164952146 C A 0.083298 -2.5128e-05
3:164952754 A G 0.030738 1.9258e-05
3:164961593 G A 0.043514 -5.6695e-05
3:164972840 C T 0.868304 8.5123e-06
3:164979570 C T 0.351549 -4.3823e-06
3:164979912 A G 0.500753 1.5676e-05
3:164984267 C T 0.516602 1.2245e-05
3:164989474 G A 0.086397 -3.3341e-05
3:164996014 A G 0.095301 6.1585e-06
3:165000870 A C 1.752331 1.2662e-05
3:165003284 C A 0.029073 -5.5908e-06
3:165003805 G A 0.365389 3.1649e-06
3:165010352 A G 0.074514 -8.5200e-06
3:165017922 G A 0.118336 1.7175e-05
3:165024438 C T 0.547074 2.1444e-05
3:165026867 A G 0.028128 -9.2547e-06
3:165033158 G T 0.034613 1.9990e-05
3:165101789 A G 0.086271 2.7651e-06
3:165105123 T C 0.057006 -3.3973e-05
3:165125655 A G 0.427384 -1.3282e-05
3:165131390 G A 0.385844 -6.9621e-07
3:165146420 T C 1.946752 -1.8768e-05
3:165173324 G A 0.902531 -1.0711e-05
3:165174384 T C 0.050979 8.9971e-06
3:165176733 A G 0.607765 -2.8286e-05
3:165182285 A C 0.160831 -9.7658e-06
3:165182802 C T 0.103925 1.3703e-05
3:165183520 C T 0.058353 7.6040e-06
3:165186014 C A 1.965448 5.7594e-06
3:165187036 C T 0.159052 -9.9415e-06
3:165197651 C T 0.108239 -2.1939e-05
3:165197853 G T 0.111036 6.3354e-06
3:165212505 A G 0.030962 6.7258e-06
3:165219144 C T 0.652817 -1.9754e-05
3:165219450 G A 0.128152 3.7820e-06
3:165226612 A C 1.965292 9.3798e-06
3:165227196 C T 0.462426 -1.5193e-05
3:165233973 A G 0.259533 2.5338e-06
3:165238498 T C 0.026122 -8.7668e-06
3:165248643 C T 0.800106 7.4826e-06
3:165251247 C G 0.396776 -1.4298e-05
3:165251994 G A 0.053079 1.4106e-05
3:165252023 T C 0.494401 -3.6590e-06
3:165267688 G A 0.374942 3.6314e-05
3:165275775 T C 1.039219 -1.0476e-05
3:165303141 G A 0.085842 -3.0357e-07
3:165309330 C T 1.258468 1.0173e-05
3:165310241 C G 0.446960 -1.8042e-04
3:165310977 C T 0.320412 5.5458e-05
3:165317382 C T 0.061606 -1.4025e-05
3:165324416 C T 0.143663 -7.6893e-06
3:165333084 A G 0.254745 1.5658e-05
3:165355833 A G 0.050106 6.6255e-06
3:165357405 C G 0.639460 1.7584e-05
3:165360339 C T 0.952608 -1.7375e-05
3:165368271 G A 0.084732 -4.7778e-05
3:165398441 C T 0.059632 4.8602e-07
3:165406556 A G 0.022747 1.8049e-05
3:165414923 C T 0.444470 -5.2224e-05
3:165417999 A G 0.174856 6.1692e-05
3:165419422 C T 0.033000 -1.3038e-05
3:165442002 G A 0.043699 2.0820e-05
3:165443683 T C 0.067825 -2.1512e-06
3:165453069 G A 0.594593 3.0437e-05
3:165457046 C T 0.031192 3.4628e-06
3:165460552 T C 0.295717 5.4920e-06
3:165467501 A C 0.230768 2.6910e-05
3:165472686 T C 0.717217 1.8093e-05
3:165474828 T C 0.059158 5.1315e-06
3:165480100 A G 0.416141 8.9482e-05
3:165487621 A G 0.093204 -5.7101e-06
3:165516394 G A 0.029336 -8.8237e-06
3:165524031 T C 0.088296 -4.8075e-05
3:165541395 T C 0.157715 8.7834e-05
3:165547973 G C 0.027943 -1.2380e-05
3:165548529 C T 0.039635 -4.4851e-06
3:165559720 T C 0.032952 -5.3393e-06
3:165562574 T C 0.027356 -7.9904e-06
3:165582044 C T 0.096012 -9.6427e-06
3:165583364 G A 1.925937 -4.9137e-06
3:165593851 G A 0.229139 -1.5511e-05
3:165612909 C A 0.201342 2.5952e-05
3:165614023 A G 0.030284 1.6026e-05
3:165645820 C T 0.917767 -5.9044e-06
3:165663404 T C 0.248124 4.0202e-05
3:165670632 G A 0.069733 1.7140e-05
3:165686055 A C 0.033815 2.2248e-05
3:165707859 G C 0.028222 -1.0706e-05
3:165713313 C A 0.259552 -5.3823e-05
3:165727918 A G 0.757024 -1.9117e-05
3:165729502 G A 0.226760 -1.3043e-05
3:165733789 G A 0.062171 4.0813e-05
3:165762590 G A 0.075884 1.4307e-05
3:165763068 T C 0.616811 -3.3874e-06
3:165771121 G A 0.834135 -1.0275e-05
3:165774722 A C 0.578452 -1.3600e-05
3:165774860 A C 0.061304 3.9814e-05
3:165783917 T C 1.965539 1.8572e-05
3:165786430 A C 0.195464 7.6998e-06
3:165789279 T C 0.165849 -1.1172e-06
3:165789914 C T 0.728977 2.8510e-05
3:165801476 A G 0.576306 -5.3896e-07
3:165805303 G T 0.211793 1.3760e-04
3:165817585 T C 0.152145 5.5451e-05
3:165828885 T C 0.044043 -3.5889e-06
3:165832002 A G 0.294215 4.2496e-05
3:165838160 T C 0.185281 9.1334e-06
3:165841347 C T 0.075563 -7.3749e-06
3:165842230 C T 0.469025 -5.0211e-05
3:165868778 C T 0.065679 1.8943e-05
3:165868939 A C 0.207175 1.1032e-05
3:165878656 A G 1.695775 -2.3880e-05
3:165883696 T G 0.049879 -6.6921e-06
3:165886734 C T 0.033649 -3.2826e-05
3:165889519 T C 0.300781 4.6123e-05
3:165895584 G A 0.060989 -1.4821e-05
3:165914233 A G 0.043968 -5.0228e-06
3:165914694 A G 0.042108 5.3941e-05
3:165933319 C T 0.287385 -1.9895e-05
3:165936276 T C 1.454286 -2.7258e-05
3:165936570 G T 1.604529 7.8024e-06
3:165959364 A G 1.378515 -1.5919e-05
3:165980676 G A 0.100517 4.1157e-05
3:165987121 A G 0.139243 -4.8571e-05
3:165992588 A G 1.107505 1.6862e-05
3:166000673 G A 0.053530 1.2628e-05
3:166001464 G A 0.050567 -1.2205e-05
3:166001974 A G 0.235533 -3.7715e-05
3:166009206 T C 0.054478 1.3403e-05
3:166009624 T C 0.059957 -7.0964e-06
3:166009947 T C 0.040206 7.0759e-06
3:166010213 T A 0.048106 6.2053e-06
3:166016607 C A 1.683620 3.1402e-05
3:166035863 A G 0.967853 4.5233e-05
3:166047466 A G 0.074488 -2.4599e-05
3:166047496 T C 0.053634 -1.5588e-05
3:166049629 G T 1.172766 9.6086e-07
3:166052017 A G 0.871972 1.9859e-05
3:166059642 T G 0.973193 3.8169e-05
3:166079303 A G 0.101065 3.9759e-05
3:166094613 A G 0.103195 1.0643e-05
3:166115510 C A 0.035980 2.7478e-05
3:166120638 G A 0.059363 -6.6193e-07
3:166124795 A G 0.043978 -1.2130e-05
3:166130596 T C 1.303446 1.1173e-05
3:166176432 C T 0.039881 8.6552e-06
3:166180790 A G 0.152155 -3.8657e-06
3:166185257 G T 0.299914 -2.5166e-05
3:166208845 C T 0.057490 -2.4826e-05
3:166214806 A G 0.029498 -1.7897e-05
3:166215492 A C 0.035341 -4.1128e-05
3:166227183 C T 0.125195 -3.5790e-05
3:166227271 G A 0.049165 1.7406e-05
3:166228513 T C 0.064871 2.5615e-05
3:166230916 G A 0.067825 -2.1483e-05
3:166237398 A G 0.847323 1.1745e-05
3:166282742 T C 1.494557 1.9376e-05
3:166290607 G C 0.147718 2.3116e-05
3:166298513 A G 0.352652 1.1952e-05
3:166299532 C T 0.051041 -7.8512e-07
3:166300993 T G 0.071652 1.2577e-05
3:166315169 A G 0.073544 5.2509e-06
3:166315218 C G 0.029112 1.6639e-05
3:166326760 T C 0.099670 1.4884e-05
3:166329915 A G 0.096099 1.0741e-05
3:166330290 T G 0.096651 8.9204e-06
3:166341617 G A 0.235936 -3.6873e-05
3:166347919 G A 0.044468 8.0088e-06
3:166357147 T C 0.293163 -3.6997e-05
3:166358751 C T 0.133647 5.0170e-05
3:166370891 T C 0.955152 -4.3138e-06
3:166381494 C T 0.155128 -1.1496e-07
3:166389717 C T 0.092896 -2.7310e-05
3:166403238 T A 0.021319 5.5016e-05
3:166403296 T C 0.240250 -2.2597e-05
3:166404066 T G 0.109430 1.5958e-05
3:166410445 G A 0.057484 -1.1936e-05
3:166419090 A G 0.084521 1.6381e-05
3:166425678 G A 0.072093 -1.1271e-07
3:166431780 C T 0.473105 8.5263e-06
3:166445644 C T 0.058230 -1.0976e-05
3:166455482 A G 0.138928 8.1327e-05
3:166461175 A G 0.043699 8.0529e-05
3:166469551 G T 0.226413 1.5041e-05
3:166480586 G A 0.065958 -7.5952e-06
3:166481391 T G 0.114938 2.3856e-06
3:166481461 T C 0.090111 1.3737e-06
3:166493170 A G 0.041144 7.7404e-05
3:166503929 C T 0.124107 -7.9342e-07
3:166512243 T C 0.065209 5.3637e-05
3:166527882 C T 0.211157 1.0745e-05
3:166529605 G A 1.897831 -2.9308e-06
3:166533427 C T 0.942091 3.3798e-05
3:166533858 A G 0.025941 -1.0857e-05
3:166538318 T C 1.010581 8.2061e-06
3:166552386 C T 1.251292 -2.7133e-05
3:166555665 A G 0.382452 -8.6996e-06
3:166557591 G C 1.367116 -2.4844e-05
3:166565119 C G 0.023558 -4.3034e-06
3:166597118 C T 0.114324 -1.0484e-06
3:166598939 C T 0.052358 9.2122e-06
3:166610754 A G 0.445574 -6.8033e-06
3:166636608 T C 0.058525 1.6401e-05
3:166643221 T C 1.465062 -9.1744e-06
3:166644925 A G 1.020614 -3.8710e-06
3:166659987 T C 0.219116 -4.4838e-05
3:166673121 T C 0.059717 4.4141e-07
3:166675135 G A 0.038911 1.5609e-06
3:166679963 C T 0.952517 -2.8056e-05
3:166681458 G T 0.389184 2.3825e-05
3:166681739 C T 0.049791 -8.5679e-05
3:166684481 A G 0.062242 -2.6646e-05
3:166703227 T C 1.479327 -2.3161e-05
3:166721832 C G 0.337306 7.7462e-06
3:166739585 A G 0.755946 -1.1031e-06
3:166745838 C T 0.712329 6.9986e-06
3:166746558 T C 1.655381 5.7131e-07
3:166748355 A G 1.558006 1.4011e-06
3:166756200 A C 0.029255 1.0587e-06
3:166764869 G A 0.094768 1.2425e-05
3:166785899 G T 0.026067 -3.2106e-06
3:166791590 G A 1.436554 2.7383e-05
3:166797479 C G 0.120845 -2.2293e-05
3:166800856 T C 0.083872 -5.4113e-06
3:166804270 C T 0.039229 1.7605e-05
3:166812354 G A 0.099608 -2.7664e-05
3:166819223 A G 1.513081 7.3965e-05
3:166826552 A G 0.090805 -1.6598e-05
3:166873689 G T 0.530293 -1.3537e-04
3:166873724 G A 1.178452 -1.3598e-05
3:166877856 C A 0.042696 -6.8872e-06
3:166879219 T C 0.024396 -3.3640e-05
3:166885847 C T 0.069061 -4.2223e-06
3:166895218 T C 0.040589 3.1673e-07
3:166908463 T C 0.069321 3.6708e-05
3:166912598 G A 0.034308 -5.0382e-05
3:166912798 A C 1.247708 -1.5159e-05
3:166925519 C T 0.058733 -3.6221e-06
3:166927577 A C 0.024220 -2.9385e-05
3:166947440 T C 0.241434 5.8151e-05
3:166969351 A G 0.569123 5.0271e-05
3:166984915 G A 1.946437 3.3869e-05
3:166990117 T C 0.044422 1.1959e-05
3:166991961 T C 0.073408 -1.2327e-05
3:166999859 A G 0.198956 -6.7164e-05
3:167000256 C G 0.611183 5.3536e-05
3:167001297 A C 0.029141 -4.9487e-05
3:167002158 C G 0.550236 6.2912e-05
3:167013777 A G 0.626584 5.4105e-05
3:167018151 C A 0.044822 -1.2157e-06
3:167018964 T C 0.680439 4.0621e-05
3:167023493 T C 0.243528 6.3821e-05
3:167023573 T C 0.042825 -8.7572e-06
3:167023624 G A 0.248822 6.3048e-05
3:167023738 C G 0.823236 1.1363e-05
3:167030481 C A 1.938433 -1.2911e-05
3:167035332 C T 0.049606 -7.2780e-06
3:167039243 A G 0.021510 9.0379e-07
3:167041163 G T 0.817075 1.2349e-05
3:167060319 G A 1.543725 6.8326e-05
3:167068797 T C 0.034630 -7.9337e-06
3:167070813 C T 0.061476 2.7811e-05
3:167082504 A C 0.201991 -2.5933e-05
3:167082989 G A 0.948492 -3.1481e-05
3:167083844 C T 0.079130 -3.4411e-05
3:167087948 G A 0.042920 3.7188e-06
3:167100126 C T 0.035763 -7.5235e-06
3:167102124 C T 0.596274 6.6707e-05
3:167112542 A G 0.327932 -8.9345e-06
3:167117143 C T 0.862435 3.2147e-05
3:167120673 C T 0.036447 8.6274e-06
3:167121000 G A 0.241434 -2.2349e-05
3:167122769 T G 0.047133 -5.8087e-05
3:167135614 G A 0.468655 3.7781e-05
3:167141888 T C 0.073820 1.0821e-06
3:167155043 C A 0.123377 -1.3464e-05
3:167158977 C T 1.023152 -1.7489e-05
3:167160719 T C 0.247225 -2.5608e-05
3:167166733 G A 0.175550 -2.0185e-05
3:167171093 C T 0.752551 -9.3109e-06
3:167179339 A G 0.028914 -2.7067e-05
3:167184878 C T 0.747631 -4.2048e-07
3:167189607 C A 0.518134 4.5778e-05
3:167193548 G C 1.940955 -2.8656e-05
3:167194631 T C 0.044432 2.1934e-05
3:167208495 A C 0.038297 -9.7043e-06
3:167210502 T C 0.197528 2.7816e-05
3:167212653 A G 0.040079 -1.7915e-06
3:167216245 A G 0.110008 -6.7282e-06
3:167217964 G A 0.683620 2.3880e-05
3:167222491 A G 0.084340 1.7443e-06
3:167240938 A G 0.406510 -5.2491e-05
3:167243307 C G 0.068932 1.5649e-05
3:167251348 C T 0.056260 -6.1687e-05
3:167258568 A G 0.074936 -4.6345e-06
3:167270630 T C 0.626506 1.7697e-05
3:167271884 T C 0.108764 -2.1079e-06
3:167276947 A C 0.044773 -3.5859e-06
3:167278013 C T 0.040745 8.3365e-06
3:167279036 A G 0.102445 -1.2127e-05
3:167280676 G T 0.026330 7.7916e-06
3:167284676 A G 0.025139 3.5741e-06
3:167293021 T C 0.048840 2.8221e-05
3:167299199 G A 0.033335 1.8399e-05
3:167301631 C G 0.140340 6.8527e-06
3:167312146 T C 0.542384 1.3297e-05
3:167319193 C T 0.072210 1.6354e-05
3:167323709 A G 0.115973 -1.8299e-05
3:167335583 C G 0.028440 -2.0637e-06
3:167339810 G A 0.051498 6.0311e-06
3:167344317 G C 1.919331 -1.5403e-05
3:167352219 C T 0.039093 -6.4179e-06
3:167370617 G A 0.047454 1.1209e-05
3:167377644 T C 0.098300 7.3262e-08
3:167382888 A G 0.042040 -1.5513e-05
3:167384872 T C 0.086410 -1.6283e-05
3:167451169 C T 0.030381 7.5225e-06
3:167457086 G A 0.104097 -6.4648e-06
3:167460383 A G 0.977049 1.8687e-05
3:167463797 G A 0.050505 -1.5591e-06
3:167464512 A G 0.448122 3.5025e-06
3:167466452 C T 0.197544 -4.8443e-05
3:167467135 G A 0.454695 3.6384e-06
3:167468592 C A 0.035487 -1.2837e-05
3:167472785 G C 0.131268 -9.4475e-06
3:167474916 G A 0.428047 -2.3025e-06
3:167475359 A G 0.038372 -6.0502e-06
3:167478889 G C 0.029777 -2.2027e-05
3:167497444 G A 0.828747 -8.8908e-06
3:167504322 G A 0.992392 2.2937e-06
3:167512569 A G 0.040696 9.6539e-06
3:167512886 G A 0.191900 -7.2737e-06
3:167524522 C T 0.340124 1.2555e-05
3:167525326 G A 1.296568 -2.2628e-05
3:167526429 C T 0.631076 9.7363e-06
3:167527371 C T 0.431912 -1.7143e-05
3:167530444 T C 1.630206 -1.1532e-05
3:167539161 A G 0.056182 -7.3303e-06
3:167559729 A G 0.169650 -8.9718e-06
3:167563451 T C 0.036636 2.6253e-05
3:167565705 A G 0.789550 8.3422e-06
3:167569511 C A 0.292881 -5.8271e-06
3:167569597 T C 0.295117 3.5569e-05
3:167575015 G C 0.042183 -8.6539e-06
3:167584168 A G 0.145666 -7.9767e-06
3:167584298 G A 0.216961 -1.4340e-05
3:167584581 A G 0.041157 9.5160e-07
3:167594293 C T 0.055624 9.4458e-05
3:167604769 C T 0.742307 -1.7507e-05
3:167607869 A G 1.670377 4.9558e-06
3:167631012 G A 0.475458 -9.7317e-05
3:167636076 T C 1.376857 -4.8373e-05
3:167640280 A G 0.034857 1.6316e-05
3:167647773 C T 1.893634 -4.5783e-05
3:167658002 A G 0.047568 -6.8528e-06
3:167660679 G C 0.043384 -5.9213e-05
3:167662023 C T 1.580292 -1.4387e-04
3:167674698 G A 0.642725 -3.2819e-05
3:167690654 A G 0.030060 5.8225e-06
3:167694073 G A 1.943484 -1.5196e-05
3:167695656 G T 0.760221 -2.3738e-04
3:167722515 G A 0.060441 -1.8520e-05
3:167725079 T G 0.020861 1.0817e-05
3:167728054 T C 0.139249 1.3718e-05
3:167738520 G A 0.086530 2.8604e-05
3:167746423 A G 0.028151 7.4791e-06
3:167747022 T C 0.138834 8.0340e-06
3:167748056 C T 1.079445 -7.0404e-05
3:167754573 G A 1.077147 -6.1162e-05
3:167769821 C A 0.375964 -6.5447e-06
3:167775711 T C 0.038723 2.1656e-05
3:167777638 G A 0.566049 -6.5577e-05
3:167784886 A C 0.086475 -4.1496e-05
3:167796381 C A 0.111864 1.0534e-05
3:167818879 G A 0.045717 2.2967e-05
3:167821883 A G 1.621835 2.9521e-06
3:167825422 T G 0.202751 4.2721e-05
3:167830430 C T 0.084346 -1.3337e-06
3:167831792 A G 0.071934 -3.2520e-05
3:167833431 T C 0.082496 1.0764e-05
3:167837748 C T 0.785032 -5.1496e-06
3:167853179 A G 0.214780 2.7634e-05
3:167871758 T C 0.042254 3.1374e-05
3:167874149 A G 1.919987 -2.2648e-05
3:167879708 T C 0.320727 2.5330e-05
3:167879884 C T 0.022328 -8.4063e-06
3:167894968 A G 1.005521 5.3828e-05
3:167896868 T G 0.570778 -1.3198e-05
3:167897774 G A 0.788606 1.0654e-05
3:167899874 T C 0.133524 -7.8168e-06
3:167902847 T C 0.067241 -1.1454e-06
3:167904894 T C 1.140375 -2.4801e-05
3:167906992 G A 0.328114 5.5241e-05
3:167907634 G A 0.088072 4.1720e-05
3:167912194 G A 0.023188 5.5594e-07
3:167913771 C T 0.022685 5.8729e-06
3:167915242 T C 0.197388 -6.0755e-06
3:167915380 G A 0.108099 3.5284e-06
3:167933059 C A 0.577887 -1.2560e-05
3:167933166 G T 0.073872 -1.5973e-05
3:167934903 C T 0.054523 2.3575e-05
3:167940314 G A 0.388905 -2.0529e-05
3:167952402 A G 0.042533 -9.9367e-05
3:167970543 A G 0.107265 -1.8964e-05
3:167978749 G C 0.081412 5.4869e-06
3:167990812 G A 1.276587 2.1902e-06
3:167994250 A G 0.028037 -1.1665e-05
3:167997153 C T 0.181111 -8.6023e-06
3:168007153 T C 0.111088 -1.0416e-05
3:168025532 A G 0.132754 -1.5491e-05
3:168028593 A G 0.038797 4.6217e-05
3:168040847 T G 0.102315 2.1074e-05
3:168043982 G A 0.027966 1.8171e-05
3:168044710 G A 0.193221 2.2633e-05
3:168054452 A G 0.142859 2.0641e-05
3:168055555 G A 0.032023 7.6820e-06
3:168063994 C T 0.040537 -3.0979e-05
3:168065259 T C 0.066825 4.4672e-05
3:168076575 C T 0.029680 4.3783e-06
3:168077489 T C 0.069451 1.4621e-05
3:168087308 A G 0.111517 -6.7820e-06
3:168093655 T C 0.200683 5.5114e-05
3:168094816 T C 0.082249 -7.2229e-06
3:168114727 T C 0.027278 1.0234e-05
3:168139569 G A 0.064706 6.7606e-06
3:168146000 G A 0.293329 -2.8518e-05
3:168146699 G A 0.126117 3.3207e-05
3:168157812 A G 0.043617 4.0208e-05
3:168158437 G A 0.233125 -8.0003e-06
3:168173007 C A 0.061080 -4.8336e-06
3:168177185 A G 0.136338 2.4616e-05
3:168177952 A G 0.624474 -2.4119e-05
3:168200292 A G 0.193393 -2.5136e-05
3:168214832 A G 0.103149 -4.5508e-05
3:168214891 C T 1.031374 -6.3448e-05
3:168215034 T C 0.033883 2.1143e-06
3:168219557 G A 0.158899 3.4996e-05
3:168222010 A G 0.031124 -4.4372e-05
3:168225633 A G 0.279891 -2.2546e-05
3:168232560 G A 0.566257 -3.7833e-05
3:168233858 C T 0.038356 1.1605e-05
3:168235128 A G 0.037116 7.5460e-05
3:168239216 G A 0.312612 3.3612e-05
3:168239903 C G 0.036545 -1.2590e-05
3:168244580 C T 1.061784 -5.5278e-05
3:168246162 A G 0.055549 1.1651e-05
3:168247894 G A 0.135075 -1.9293e-05
3:168258004 T G 0.024538 5.4643e-06
3:168262595 A G 0.039378 9.7388e-07
3:168267381 A G 0.750841 -5.1941e-05
3:168268634 A G 0.368456 -3.8011e-05
3:168269756 G A 0.551949 -1.4410e-05
3:168276754 C T 0.025762 5.8862e-06
3:168285889 G A 0.132706 2.4334e-05
3:168287009 T G 0.344492 1.3013e-05
3:168288869 A G 0.026278 -8.0849e-06
3:168292073 T C 0.027658 1.2020e-05
3:168292668 G A 0.051712 1.1904e-05
3:168293413 G A 0.166913 -6.7438e-06
3:168296741 C T 0.031429 -1.1956e-05
3:168301748 T G 1.464104 3.0426e-05
3:168309401 C A 0.058477 -4.9013e-05
3:168310566 C A 0.086926 2.6687e-05
3:168310622 G A 0.032182 -1.2134e-05
3:168311682 G A 1.248510 2.8571e-05
3:168324965 G A 0.206600 8.8930e-06
3:168326588 C G 0.062161 2.2297e-05
3:168331400 C A 0.099592 5.4326e-05
3:168334237 A G 0.082016 -5.7796e-06
3:168334746 C T 0.038392 2.5084e-06
3:168335051 G T 0.095138 -4.9320e-05
3:168335294 T A 0.065910 -9.5168e-06
3:168337826 A G 0.465468 1.0379e-05
3:168338128 C T 0.320778 5.9999e-06
3:168341985 G A 0.318925 3.7052e-05
3:168342251 G T 0.307883 -3.0034e-05
3:168349669 T C 0.077293 1.0280e-05
3:168363205 G A 0.387136 6.2924e-05
3:168373039 C A 0.056636 -1.6013e-05
3:168374166 A G 0.045162 -1.3550e-05
3:168378237 T C 0.137954 -8.4980e-06
3:168379903 A C 1.284133 -2.2220e-05
3:168385423 C G 0.119511 1.9570e-05
3:168391841 T C 0.055737 -3.3955e-06
3:168423918 A C 0.067507 4.2516e-05
3:168427187 G T 0.088017 -2.0072e-05
3:168430544 C T 0.040810 1.8344e-06
3:168432595 G A 0.033552 9.1789e-06
3:168433582 G A 0.038823 1.3527e-05
3:168439358 C T 1.332493 -3.0445e-05
3:168452353 C T 0.098277 3.9263e-06
3:168463089 C A 0.514661 3.2474e-05
3:168482168 A G 0.080451 1.7779e-05
3:168520730 G A 0.132404 -1.6962e-05
3:168538993 G A 1.503272 1.0518e-04
3:168540550 A G 0.136662 8.8349e-06
3:168541509 T C 0.044429 -7.6681e-06
3:168544782 A G 0.044211 4.0229e-05
3:168546914 T C 0.809350 1.9110e-05
3:168551896 C T 0.044478 2.4878e-05
3:168552495 C G 0.087215 6.7766e-05
3:168561148 G A 1.504210 9.9155e-05
3:168564812 C A 0.097680 -8.2617e-06
3:168568626 A G 0.027518 2.3601e-05
3:168568969 G A 0.773263 2.6615e-05
3:168579334 C T 0.181085 1.4534e-05
3:168579637 C T 0.057055 -6.5055e-06
3:168579837 A G 0.086871 -2.0360e-05
3:168580960 G T 1.536954 3.7029e-05
3:168583850 G A 1.931873 3.2288e-05
3:168586450 A C 0.062657 -3.6707e-06
3:168593055 G A 0.159808 8.2822e-06
3:168594416 C A 0.270247 -1.3174e-05
3:168596864 A G 0.102237 1.1913e-05
3:168599227 C T 0.442994 -4.2999e-05
3:168612374 G A 0.801398 2.1938e-05
3:168626706 G A 0.049236 1.3817e-05
3:168628138 A G 0.582149 -4.6278e-05
3:168634409 C T 0.054413 -2.9072e-05
3:168637440 C G 0.045753 -3.4494e-06
3:168643593 A C 0.032825 -2.9903e-06
3:168644843 A C 1.503798 2.6962e-06
3:168645499 C T 0.070834 2.3377e-05
3:168655042 A C 1.201407 -5.8471e-06
3:168664823 A G 0.058285 1.7829e-05
3:168675754 A G 0.121309 4.7989e-05
3:168681106 A G 0.474796 -2.0903e-05
3:168682072 T C 0.054854 -5.3728e-06
3:168685420 T C 0.032033 3.9643e-05
3:168689756 A C 0.155439 3.7865e-05
3:168691674 T C 0.244917 2.0126e-05
3:168701648 G A 1.640116 1.1803e-04
3:168708639 T C 0.067773 9.9742e-06
3:168716205 G T 0.165190 8.9122e-06
3:168717618 C T 0.056325 3.1776e-05
3:168731223 G A 0.961319 4.7326e-05
3:168736443 C T 1.846453 6.9886e-05
3:168754692 A G 0.043488 -1.8102e-05
3:168754794 A G 0.333528 -1.2244e-04
3:168763183 T G 0.409510 4.3432e-05
3:168775573 G C 0.055069 2.8422e-05
3:168784868 C T 0.039080 4.2974e-07
3:168787185 G T 0.036340 -2.7071e-05
3:168792282 C T 0.204623 -4.9007e-05
3:168795393 C G 0.058155 -5.8559e-05
3:168804217 C T 0.056948 1.1406e-05
3:168804889 C A 0.039550 -2.7755e-06
3:168805267 G C 0.054880 7.8317e-06
3:168810874 T C 0.420932 5.4140e-05
3:168811043 A C 0.577910 1.4613e-06
3:168820172 G A 0.068588 -4.0259e-05
3:168820485 T C 0.041388 9.1642e-06
3:168821852 T C 0.061099 1.9957e-05
3:168822655 A G 0.055695 6.1600e-06
3:168824465 T C 0.027807 -6.9928e-06
3:168828279 C T 1.099202 1.5232e-05
3:168828636 C A 0.055049 1.3568e-05
3:168832773 T G 1.921344 2.6116e-05
3:168833009 G T 0.053826 5.4325e-06
3:168837949 A C 1.778248 8.0552e-05
3:168840607 T C 1.934106 1.8870e-05
3:168841466 C T 1.924492 2.0052e-05
3:168843023 C A 0.054202 5.2806e-06
3:168848765 C T 1.926492 1.0528e-05
3:168849156 T C 0.048827 -4.4407e-06
3:168859282 T C 0.068218 -4.6489e-05
3:168861345 C A 0.027271 -7.5953e-06
3:168861788 G T 0.063534 7.2030e-06
3:168864550 A T 1.913973 4.7666e-08
3:168866735 T A 0.036850 -5.9555e-07
3:168866906 T C 0.091373 1.2052e-05
3:168867417 A G 0.032484 4.6431e-05
3:168869747 G A 0.094596 -2.5051e-05
3:168871746 G A 0.021543 -9.6400e-06
3:168873228 A G 0.028914 2.2891e-05
3:168874071 A C 0.046019 -3.6877e-05
3:168876993 G T 0.177887 -5.7912e-05
3:168882414 G A 0.049898 1.0987e-05
3:168882938 A G 0.120582 1.3195e-05
3:168893625 T G 0.067883 -3.1755e-05
3:168900861 A G 0.206772 -4.6278e-05
3:168910159 G A 0.218817 -3.6264e-05
3:168910862 G A 1.599170 2.2861e-06
3:168911870 C T 1.803647 -1.4498e-05
3:168914208 A G 0.035042 -1.2696e-06
3:168918848 C T 0.133871 -1.6974e-06
3:168920172 A C 0.034321 1.3522e-06
3:168921535 G A 0.035782 -2.0786e-06
3:168921546 T C 0.130729 5.4806e-06
3:168921575 A G 0.044676 4.5185e-06
3:168926326 C A 1.960508 2.7500e-05
3:168928727 T C 0.239467 4.5384e-05
3:168929264 G A 0.037596 5.0110e-06
3:168931469 T C 0.051820 1.4203e-05
3:168931496 G A 0.764149 -2.9769e-05
3:168932367 T C 0.077153 -2.7668e-05
3:168933708 A G 0.034253 -3.4640e-06
3:168936651 A G 0.057772 1.1688e-05
3:168938688 T C 0.037187 6.5795e-06
3:168941307 A G 0.035568 -2.1273e-06
3:168947448 T C 1.812524 4.2208e-05
3:168950805 A G 0.072496 4.3020e-05
3:168951271 C T 0.044546 6.0326e-06
3:168951915 A G 0.177209 -2.1346e-05
3:168956469 T A 0.035100 1.5175e-06
3:168957578 C G 0.075618 4.4995e-05
3:168963052 A G 0.099244 2.2061e-05
3:168964238 G A 0.075446 3.6630e-05
3:168967258 C G 0.034818 -8.5812e-07
3:168967323 T C 0.304738 5.5549e-05
3:168967526 G A 0.037333 -5.5043e-05
3:168967606 A G 1.117184 -2.2756e-05
3:168968283 T C 0.072502 4.1507e-05
3:168974061 A G 0.043588 4.0211e-06
3:168974215 C T 0.913268 1.4836e-05
3:168976865 C G 0.071918 4.9911e-05
3:168976870 C T 0.163898 -1.3821e-05
3:168978029 C T 0.036996 1.3313e-05
3:168982066 C T 0.043027 1.1468e-07
3:168982572 A C 0.649986 2.1922e-05
3:168982870 C T 0.767609 2.7248e-05
3:168983547 G A 0.252486 -4.8376e-05
3:168983620 A C 0.556403 -6.0206e-05
3:168983661 T C 0.095440 5.1811e-05
3:168983985 G T 0.374870 1.5332e-05
3:168984757 T G 0.085904 3.2109e-05
3:168985056 G T 0.026648 1.2504e-05
3:168986452 A G 0.084619 -5.3172e-05
3:168989217 G A 0.124361 2.3244e-05
3:168995182 G A 0.128684 2.4244e-05
3:169000656 C T 0.085248 5.3090e-06
3:169003204 T C 0.084330 4.2548e-06
3:169003641 G T 0.020962 5.6257e-06
3:169004819 C T 0.025236 9.3310e-06
3:169006668 C T 0.025168 8.9793e-06
3:169008022 C T 0.058691 -3.6843e-06
3:169008194 C T 0.059256 -5.0410e-06
3:169008292 G A 0.026116 1.8788e-05
3:169009392 C T 0.058337 -5.7214e-06
3:169010781 A C 0.056682 3.3777e-06
3:169017156 T C 0.025249 1.0667e-05
3:169023088 C T 0.095697 1.1562e-05
3:169025915 C T 0.079312 7.7299e-05
3:169026159 C T 0.182510 -1.0023e-06
3:169030024 A G 0.040028 -2.7821e-06
3:169031504 C G 0.151415 -1.0938e-05
3:169032523 A G 0.033753 3.4211e-05
3:169034850 G A 0.631002 -3.8550e-05
3:169035053 C T 0.137477 5.5797e-06
3:169039727 C G 0.036311 1.5857e-06
3:169040261 A G 0.026054 6.0686e-06
3:169045664 T C 0.140707 5.6275e-06
3:169048391 T C 0.026327 1.6785e-06
3:169050381 A C 0.021020 4.2033e-07
3:169052224 C T 0.025327 -1.4397e-05
3:169054863 T C 0.027388 -3.6401e-07
3:169060132 T C 0.058659 2.4235e-05
3:169062122 C T 0.027242 -2.6761e-07
3:169062229 C G 0.050992 -2.4685e-06
3:169068446 A C 0.026486 -4.4373e-07
3:169070592 G T 0.020988 -3.7230e-06
3:169079193 C T 1.023792 -1.4580e-05
3:169080185 G T 0.161022 -3.7102e-05
3:169082175 C T 0.745534 4.7401e-06
3:169082439 T C 0.025087 -1.3156e-05
3:169082633 A G 0.642823 9.2747e-06
3:169084377 A G 0.026457 2.0283e-07
3:169088694 C T 0.046243 3.4303e-06
3:169089582 A C 0.024240 -3.6256e-06
3:169089796 C T 0.032014 6.5487e-06
3:169090126 G A 1.492496 1.4110e-05
3:169098992 A G 0.237695 -3.5544e-05
3:169100899 A G 1.057594 -5.1277e-06
3:169106928 G A 0.022834 -1.6015e-05
3:169111021 G A 0.024727 -1.2852e-05
3:169112142 C T 0.164927 -3.0175e-06
3:169115079 A G 0.067633 8.2415e-07
3:169115094 C T 0.022750 -1.5616e-05
3:169115856 C T 0.023526 -1.3478e-05
3:169118091 G A 0.029803 1.9776e-06
3:169118660 G A 0.022526 -1.8816e-05
3:169122889 T G 0.114526 -1.4380e-05
3:169130269 T C 0.519981 -2.3328e-05
3:169139273 T C 0.048301 -2.4848e-05
3:169143098 A G 0.067549 1.5687e-05
3:169143453 T C 0.130920 -3.1856e-06
3:169150632 C T 0.253071 7.7220e-05
3:169152643 G T 0.050317 -2.1628e-05
3:169152910 T C 0.099085 -1.5089e-05
3:169153510 C T 0.044030 -3.9929e-05
3:169153859 T A 0.048885 -3.2788e-05
3:169156059 C T 0.047324 -3.7674e-06
3:169158391 A G 0.098770 -1.6439e-05
3:169159136 C T 0.090120 1.6354e-05
3:169162635 A G 0.053180 2.6727e-05
3:169165846 T C 0.114328 -1.4124e-05
3:169165888 T C 1.091370 -1.5083e-05
3:169169697 C T 0.034062 -1.2409e-05
3:169171920 T C 0.069091 8.0412e-05
3:169172710 T C 0.058233 -3.0646e-05
3:169177518 G T 0.031592 -4.0305e-06
3:169177924 T C 1.186499 3.0130e-06
3:169184721 C T 0.058370 -3.3209e-05
3:169185517 A G 0.075923 8.0380e-06
3:169189760 C T 0.069464 -1.3873e-05
3:169191186 A G 0.915011 2.5117e-05
3:169191753 A G 0.079390 -3.4432e-05
3:169192526 G A 0.062648 1.6341e-05
3:169193353 C T 0.069467 -1.3374e-05
3:169193383 T C 0.103035 -3.1146e-05
3:169194244 T A 0.084804 6.6144e-05
3:169194832 A G 0.060742 -1.8292e-06
3:169195000 T C 0.104389 -1.6533e-05
3:169197502 T C 0.095586 5.5520e-06
3:169198024 G A 0.992353 -6.3841e-05
3:169198809 A G 0.066014 4.7773e-06
3:169200473 C T 0.065903 9.7721e-06
3:169202169 A C 0.066848 2.2107e-06
3:169202213 T C 0.069227 7.5059e-06
3:169203183 G A 0.066309 8.0049e-06
3:169205235 A G 0.068691 4.3054e-06
3:169205536 G C 0.031426 -3.4915e-05
3:169206964 A G 0.062816 1.3085e-05
3:169212367 G T 1.841782 3.9560e-05
3:169213428 G T 0.152833 2.7683e-05
3:169214536 C T 0.042475 -1.1785e-05
3:169215928 G A 0.044104 -1.6479e-05
3:169216068 T C 0.044056 -1.3736e-05
3:169216269 A G 0.041732 -2.0433e-05
3:169216501 C T 0.044228 -1.6745e-05
3:169219546 C T 0.043306 -8.4810e-06
3:169219869 C T 0.032504 -4.4224e-07
3:169220120 G A 0.042874 -8.6586e-06
3:169226165 C T 0.286671 2.4169e-05
3:169230501 T C 0.042270 -1.0975e-05
3:169231812 A T 0.053670 -4.1541e-05
3:169234203 T C 0.883488 -2.2069e-05
3:169234529 C T 0.241337 2.9078e-05
3:169240693 T C 0.060710 -1.0533e-05
3:169242205 C T 0.839351 -1.2492e-05
3:169244200 A G 0.026840 -3.2254e-06
3:169244912 T C 0.045370 -8.5704e-06
3:169245773 G T 0.044273 -1.5852e-05
3:169245934 G A 0.045055 -1.7167e-05
3:169248666 A T 0.045068 -1.1092e-05
3:169249745 T C 0.660581 6.0263e-06
3:169251351 C T 0.047100 -1.3024e-05
3:169253468 T C 0.043974 -1.2058e-05
3:169257711 C G 0.089147 -3.6395e-05
3:169258567 T A 0.045104 -8.9370e-06
3:169263164 G T 0.433405 3.6027e-05
3:169265705 C T 0.324414 5.8287e-05
3:169270503 A G 0.069626 4.1129e-05
3:169276225 T C 0.427543 3.2082e-05
3:169281133 A C 0.044974 -1.1729e-05
3:169281513 A G 0.045831 -1.0076e-05
3:169293273 C T 0.036249 8.3363e-08
3:169293350 T C 0.039352 7.2000e-06
3:169293826 G A 0.036963 -2.7002e-06
3:169297808 A C 0.445003 1.0949e-05
3:169298538 A G 0.036003 -6.9116e-07
3:169299079 G A 0.409360 1.1824e-05
3:169300219 T C 0.407325 1.1525e-05
3:169302504 C T 0.186320 -1.7504e-05
3:169303941 G A 0.074524 7.6616e-06
3:169306001 G A 0.160915 4.7363e-05
3:169306915 G A 0.049593 -1.5404e-05
3:169307597 A C 0.057831 5.3104e-05
3:169311535 A G 0.053131 -2.6204e-05
3:169314607 C T 0.203909 6.4627e-06
3:169315263 C T 1.973579 3.3256e-05
3:169320593 G A 1.266700 2.7204e-05
3:169325234 A G 0.267794 3.4208e-05
3:169327906 T C 0.043913 -2.1344e-05
3:169329498 A G 0.043890 -2.3727e-05
3:169334587 A G 0.027346 -2.0321e-05
3:169340209 C A 0.118232 2.7482e-05
3:169342491 C T 0.063339 -1.3308e-05
3:169345597 A G 0.040537 -2.5774e-05
3:169347389 A G 0.064874 2.8956e-05
3:169353103 G A 1.280313 7.1406e-05
3:169353184 T C 0.647429 9.7138e-06
3:169354405 C T 0.608638 1.6875e-05
3:169354498 C G 0.596976 -5.3553e-06
3:169354710 T C 0.083525 -3.0829e-05
3:169357673 C G 0.105898 1.0993e-05
3:169358202 G A 0.026531 1.1033e-05
3:169358898 A C 0.103620 -2.8391e-05
3:169359352 G A 0.025954 6.4250e-06
3:169361784 G A 0.025541 8.8912e-06
3:169361842 C T 0.094888 -2.9617e-05
3:169363388 G A 0.026363 1.4555e-05
3:169364599 C T 0.727526 8.1050e-06
3:169366250 A G 0.043854 -9.9021e-08
3:169368225 C G 0.064930 -1.3566e-05
3:169368925 G A 0.025278 1.1157e-05
3:169371664 T C 0.070840 3.4661e-06
3:169372669 C A 0.060791 -2.2877e-05
3:169378260 T C 0.053436 5.2115e-06
3:169382465 C A 0.167653 -1.8961e-06
3:169382872 T G 0.054592 4.9700e-07
3:169384029 A G 0.071415 -3.1256e-06
3:169384201 C T 0.040995 7.0045e-06
3:169384813 C T 0.086319 -1.9979e-05
3:169389753 A G 0.045601 8.3859e-05
3:169391076 C T 0.048269 3.0486e-05
3:169395528 C G 0.033341 1.6398e-05
3:169406666 C T 0.682552 1.5998e-05
3:169411792 G A 0.851477 1.1742e-05
3:169413315 T G 0.040891 3.0243e-06
3:169414618 C T 0.169971 -1.0316e-05
3:169417692 T G 0.040216 -3.7935e-05
3:169431135 T C 0.099816 1.7133e-05
3:169458590 A G 0.092594 6.7124e-06
3:169461571 T G 0.668390 -1.7998e-06
3:169465212 A G 0.032948 2.4286e-05
3:169468509 A C 0.071376 2.6690e-05
3:169469648 C A 0.028690 -1.1423e-05
3:169473983 T C 0.125769 -1.8889e-05
3:169478852 G T 0.062219 7.5897e-06
3:169481271 G C 0.529001 -4.6318e-05
3:169483993 C T 0.079890 2.3756e-05
3:169485588 C G 0.029602 -6.0828e-06
3:169485639 T C 0.030277 -8.1928e-06
3:169487750 C A 0.031861 -1.1721e-05
3:169497585 G A 0.489516 -4.5481e-05
3:169523028 A G 0.051183 -9.9283e-06
3:169527346 T C 0.029556 -2.9856e-06
3:169529958 G A 0.887519 -7.0959e-05
3:169530823 A G 0.033435 -1.9952e-05
3:169535400 A G 0.079825 2.4004e-05
3:169539990 A G 0.196317 -8.3972e-05
3:169540397 C T 0.774243 -6.9775e-05
3:169544298 G T 0.077916 2.2213e-07
3:169548535 A C 0.021396 -3.4101e-06
3:169550759 A G 0.718821 -9.1070e-05
3:169551558 T G 0.033263 -1.9083e-05
3:169552889 A G 0.048051 6.5662e-06
3:169554084 A G 0.496037 -1.7032e-05
3:169569432 G C 0.141002 -3.2774e-04
3:169572694 T C 0.024519 -9.5951e-07
3:169575835 T C 0.051446 4.4671e-06
3:169579377 G T 0.118489 4.7115e-05
3:169579834 C T 0.099403 -9.5320e-06
3:169579971 A G 0.551917 4.9232e-06
3:169584246 A T 0.330759 2.3261e-05
3:169585573 G C 0.038603 -1.4725e-05
3:169589954 A C 0.301112 -1.1126e-05
3:169591898 G A 0.043854 2.8120e-05
3:169595485 C T 0.780465 -5.8371e-05
3:169596014 A G 0.048619 2.0058e-05
3:169599441 G A 0.123225 1.2206e-06
3:169601046 G A 0.626266 -1.6571e-06
3:169601250 A G 0.052349 -4.7710e-06
3:169607830 G A 0.965948 1.4477e-05
3:169608970 A G 0.110082 -2.0738e-05
3:169613114 A C 1.732232 2.8412e-07
3:169613821 C T 0.021594 4.4599e-05
3:169617405 C T 0.990379 -2.2186e-06
3:169631691 C T 0.072554 2.4226e-05
3:169634639 T C 1.690429 -1.7051e-06
3:169639050 T C 0.047925 8.7811e-06
3:169640808 G A 0.082752 2.8256e-05
3:169643757 T G 0.526635 -1.1648e-05
3:169643861 A G 0.213481 -1.6235e-05
3:169644710 C G 0.212004 -1.6616e-05
3:169668209 C T 0.820097 -1.2955e-05
3:169668922 T C 0.046224 1.0449e-05
3:169670316 C T 0.068448 1.9116e-05
3:169675941 G A 0.127509 9.8423e-06
3:169681164 T C 0.075631 -2.3596e-05
3:169684447 A G 0.028333 2.4741e-05
3:169687927 C T 0.046039 3.8957e-05
3:169697025 G A 0.379437 2.8700e-05
3:169710614 C G 0.027430 2.0283e-05
3:169724366 T G 0.099627 -2.5440e-05
3:169726930 A T 0.740701 1.6347e-05
3:169735222 T C 0.049742 1.9697e-05
3:169737301 C T 0.170967 -3.1707e-05
3:169739484 T C 0.099692 -1.7047e-06
3:169753995 G C 0.750639 1.5711e-05
3:169766424 G T 0.239863 -3.9278e-05
3:169775842 T C 0.024798 -1.4114e-05
3:169788553 G A 0.810070 -3.7528e-05
3:169793312 A G 0.563148 -5.8573e-06
3:169797706 C T 0.035688 -2.8314e-05
3:169804337 A G 0.808418 -6.1900e-05
3:169825871 C T 0.724439 2.6102e-05
3:169826100 C T 0.119356 -2.0821e-05
3:169839239 C G 0.249919 -4.8244e-05
3:169877827 A G 0.558009 -2.3165e-05
3:169878020 G T 0.260351 2.2858e-05
3:169907230 T C 1.901048 -3.3777e-05
3:169914715 A C 0.029664 -2.7549e-05
3:169930194 T C 0.047623 -1.7565e-06
3:169944144 C T 0.915174 -6.2368e-05
3:169944884 C A 0.044052 1.1239e-05
3:169945873 C T 0.044182 1.2807e-05
3:169962533 A G 0.190066 -5.8607e-05
3:169966100 T G 0.549220 1.0464e-05
3:169966532 G A 0.134702 -6.1610e-06
3:169967753 G A 0.085735 4.0090e-06
3:169981058 A G 0.044163 1.0544e-05
3:169999271 G A 0.023107 3.6104e-06
3:169999670 G A 0.044283 1.6183e-05
3:170001580 T C 0.029242 -2.7328e-06
3:170018499 G A 0.263269 -2.3480e-05
3:170032677 T C 0.878642 1.6895e-05
3:170038993 C T 0.362374 -1.8628e-06
3:170041513 T C 0.200053 1.7835e-05
3:170042563 C T 0.048846 1.2233e-05
3:170064694 A G 0.307834 5.2801e-07
3:170066339 C A 0.338880 -1.7231e-05
3:170067771 G A 0.326050 -1.4899e-05
3:170074374 A C 1.740438 1.1913e-05
3:170076571 T C 0.186512 -2.5864e-05
3:170078232 T C 1.619868 3.1087e-06
3:170103383 A G 0.047869 -9.1365e-06
3:170109434 G C 0.909850 2.3773e-05
3:170125011 G A 0.075696 9.6468e-06
3:170130825 C G 0.023555 -1.7892e-05
3:170133866 A G 0.089101 -2.4442e-05
3:170140153 C A 0.648847 -2.1111e-05
3:170144281 T C 1.670052 2.0409e-06
3:170146202 T C 0.157747 2.4545e-05
3:170150212 A G 0.062057 -3.9510e-05
3:170151224 A G 0.179439 -7.5728e-05
3:170153183 T C 0.973988 2.1458e-05
3:170158128 G A 1.015304 1.5672e-05
3:170159134 T C 0.728237 -1.7710e-05
3:170162684 C T 1.666225 -3.8177e-06
3:170163425 C T 0.028680 -1.9749e-05
3:170166274 T C 1.622098 -8.2139e-07
3:170169882 A C 0.069250 1.4988e-05
3:170170650 G A 0.027116 -1.3042e-05
3:170172774 A G 1.575241 5.6755e-05
3:170179772 G A 0.950258 3.9641e-06
3:170181143 C T 0.131745 3.6711e-05
3:170184129 C T 1.493323 9.0275e-05
3:170187805 C T 1.315001 1.4149e-05
3:170190845 G A 0.744644 1.9089e-05
3:170192771 T C 0.070074 4.5817e-06
3:170193133 C T 0.046522 1.9773e-06
3:170194925 T C 0.020494 -8.3328e-06
3:170195383 A G 1.300687 -9.2235e-06
3:170198942 T C 0.027194 -2.4208e-05
3:170202670 G C 1.194954 1.1431e-05
3:170210500 C T 0.111007 -5.0692e-06
3:170211288 A G 0.026849 -2.7065e-05
3:170217939 G A 0.292890 -3.3320e-05
3:170218632 G A 0.141865 1.2721e-05
3:170230766 A G 0.098491 3.2437e-05
3:170236218 A G 0.095995 1.9388e-05
3:170240978 C A 0.146325 1.1447e-05
3:170241212 T C 0.091970 -3.6328e-05
3:170244884 A G 0.112150 3.2592e-05
3:170246683 T C 0.057318 -7.8429e-06
3:170247375 A G 0.054556 5.4022e-06
3:170250002 G A 0.650051 3.1595e-05
3:170253807 A G 0.296905 -2.5094e-05
3:170263320 G A 1.476344 -1.8260e-05
3:170278067 G A 0.132397 -3.7859e-05
3:170293574 G A 0.731534 -6.2304e-05
3:170294563 G A 1.962261 1.0086e-05
3:170297396 G A 0.096245 2.6000e-05
3:170305755 T C 0.301401 -1.6535e-05
3:170319955 G T 0.451433 -3.8424e-05
3:170340507 T C 0.048931 9.3692e-06
3:170341683 A G 0.349257 -7.7348e-05
3:170342163 T C 0.281280 -1.4198e-05
3:170347780 C T 0.111166 -4.2472e-05
3:170356526 G A 0.115107 -1.0610e-04
3:170370214 C G 0.049843 2.8056e-05
3:170373730 A G 0.026243 1.7328e-05
3:170374638 T C 0.110553 -5.6425e-06
3:170375285 G A 0.109774 -5.5106e-06
3:170377367 T C 0.246968 -4.0008e-05
3:170378053 A G 0.041147 5.9836e-07
3:170378108 G A 0.169137 2.1817e-05
3:170387925 A C 0.264207 -4.0161e-07
3:170389050 A C 0.044130 -2.3589e-05
3:170389093 G A 0.078822 4.5345e-06
3:170396274 A G 0.042660 4.7150e-06
3:170398328 G A 0.037931 -4.1326e-05
3:170414964 G A 0.034318 1.8549e-05
3:170415382 T C 0.194139 6.4992e-06
3:170431472 A G 0.029978 -7.7568e-06
3:170440005 G A 0.559356 1.3897e-05
3:170443224 A C 1.901106 -1.3707e-06
3:170449592 A G 0.059840 8.8291e-06
3:170463622 G A 0.204977 -3.3195e-05
3:170463858 A G 0.127866 1.8694e-05
3:170467324 A C 0.434087 -5.2867e-06
3:170475688 C T 0.037064 2.2069e-05
3:170483494 C A 0.060028 -1.2315e-05
3:170484709 A G 0.051651 -1.1931e-05
3:170490868 T G 0.141865 1.4325e-05
3:170494409 A G 1.429699 -1.2619e-05
3:170499432 C T 0.032273 -7.9939e-06
3:170501864 A G 0.074816 1.1694e-05
3:170519354 T C 0.117074 6.2669e-06
3:170522227 G A 0.999013 1.0496e-05
3:170527539 C A 0.071807 -6.0549e-06
3:170530760 T C 0.308986 -4.0925e-06
3:170531387 C T 1.923541 -8.0662e-06
3:170532463 T C 0.043267 2.1473e-05
3:170534721 A G 0.294390 1.3039e-05
3:170542730 C A 0.644537 1.6068e-05
3:170544783 A G 0.344629 -1.3893e-07
3:170545382 A G 0.024607 3.4482e-05
3:170558148 A G 0.062784 1.9733e-05
3:170560438 G T 0.476039 2.2750e-06
3:170562564 T C 1.238003 5.1722e-06
3:170563004 C G 0.081798 -2.2711e-05
3:170566318 A C 1.945717 3.0641e-05
3:170570692 A G 0.904186 1.3172e-05
3:170575844 G A 0.070473 1.5163e-05
3:170582888 T C 0.507952 -5.5469e-06
3:170584249 A C 0.020770 1.6297e-05
3:170587594 A C 0.172064 -2.4458e-06
3:170593090 G A 0.161876 -5.7826e-06
3:170593858 T C 0.051599 1.0288e-05
3:170604144 C T 0.038236 1.6293e-05
3:170605730 G T 0.044098 9.6061e-06
3:170611490 G A 0.472829 2.8817e-06
3:170611900 C T 0.063320 -1.7745e-05
3:170631635 G A 0.153920 8.0925e-06
3:170632504 G T 0.073563 3.9085e-05
3:170649749 A G 0.731070 1.9910e-05
3:170683146 G C 0.024493 1.3987e-05
3:170695594 T G 0.051576 1.5737e-05
3:170704370 A C 0.089101 -3.1102e-05
3:170713255 T C 0.119106 -3.1122e-05
3:170715458 T G 0.090172 1.3746e-05
3:170715830 A G 0.570188 3.5732e-05
3:170717521 A T 0.248461 8.5367e-06
3:170724883 C T 0.574359 2.9695e-05
3:170724955 T C 0.193208 7.9872e-06
3:170729129 G A 0.322882 2.5022e-05
3:170732300 A G 0.247790 8.7810e-06
3:170734272 C A 0.077075 1.6582e-05
3:170735286 T G 0.049220 4.6141e-06
3:170743445 A G 0.048035 1.1891e-05
3:170748859 C T 0.032208 1.7620e-06
3:170756753 G A 0.224394 3.7723e-06
3:170756985 G T 0.156335 4.5597e-06
3:170757334 A C 0.355363 1.6871e-05
3:170763511 A G 0.953156 4.0460e-06
3:170767685 G A 0.033692 2.1616e-06
3:170767825 C G 0.109592 1.3163e-05
3:170768086 G T 0.116486 4.6988e-06
3:170772678 G A 0.182325 2.2766e-07
3:170773950 G A 0.043819 -2.0126e-05
3:170779511 T C 0.042410 -5.1411e-05
3:170785679 T C 0.090279 -2.5957e-05
3:170794534 A G 0.183448 -2.6613e-06
3:170802157 G A 0.047334 -2.1020e-06
3:170802910 T C 0.170101 3.3969e-06
3:170812912 G T 0.033575 -1.0867e-05
3:170823671 G A 0.084791 -2.4607e-06
3:170823923 G A 1.184233 -2.0149e-05
3:170825905 G C 1.949388 1.8576e-05
3:170831072 A G 1.100449 -1.7111e-05
3:170834055 G A 0.238750 1.2113e-05
3:170837885 T C 0.020994 1.1820e-05
3:170839690 C T 0.446632 -6.9601e-06
3:170843013 G A 0.080552 4.3407e-05
3:170845556 T C 0.021731 -3.4939e-05
3:170849513 C A 0.067987 2.1546e-05
3:170851052 G A 0.088592 1.7273e-05
3:170851631 A G 0.158341 4.4878e-06
3:170857133 C T 0.049885 1.3150e-05
3:170859211 C T 0.121475 -3.6677e-06
3:170859893 G A 0.687333 1.7633e-05
3:170861709 G A 0.728857 5.2395e-06
3:170863221 T C 0.051255 3.4452e-05
3:170865850 G A 0.151629 -3.1509e-06
3:170871780 G A 0.194678 3.6697e-06
3:170874398 G T 0.417559 -3.1603e-06
3:170889501 C G 0.054101 -1.3275e-05
3:170889534 G T 0.100815 -6.8892e-05
3:170890860 C T 1.956681 5.5188e-06
3:170900451 T G 1.108492 4.1651e-05
3:170902416 G A 0.123572 2.9299e-06
3:170902732 T C 0.160766 5.2451e-06
3:170907804 C T 1.922960 1.5763e-05
3:170911590 G A 0.487575 -4.0317e-06
3:170918318 C G 0.029962 -1.3218e-05
3:170935249 T G 0.091101 1.6250e-05
3:170939738 G C 0.104538 -5.2098e-06
3:170940161 T G 0.603130 5.3025e-05
3:170944617 T C 0.295085 -1.4246e-06
3:170949276 G A 0.199183 -1.1693e-05
3:170950740 C T 0.036100 1.7903e-05
3:170964909 T G 0.148302 -9.4888e-06
3:170965829 C G 0.079938 -1.1357e-05
3:170965872 A G 0.376120 1.2246e-06
3:170966148 C T 0.160986 1.1168e-05
3:170966365 C T 0.025301 2.9509e-05
3:170971291 A C 1.048265 3.3385e-05
3:170982701 G A 0.049440 5.3671e-07
3:170984943 T C 0.057071 9.5124e-06
3:170987337 C T 0.257180 1.0446e-05
3:170988207 C T 0.101643 3.7235e-05
3:170991647 C A 0.350114 -8.9208e-06
3:170999869 T G 0.476604 2.2178e-06
3:171000978 A G 0.135581 2.2289e-05
3:171003804 C A 0.616597 1.0204e-05
3:171005322 T C 0.039781 -1.3447e-05
3:171014067 C A 1.029634 2.4383e-05
3:171015101 A G 0.029800 -3.4289e-05
3:171016874 A G 0.212108 -3.5949e-06
3:171028016 C T 0.845317 -3.9030e-06
3:171030243 T C 0.069159 1.1616e-05
3:171031233 T A 0.590218 -3.3469e-06
3:171033609 C T 0.063855 -1.2086e-05
3:171036892 T C 0.027664 5.7987e-06
3:171039539 T C 0.562336 -6.4329e-06
3:171041055 G T 0.528424 -2.1857e-06
3:171041464 C T 0.594557 -1.1895e-05
3:171055402 C T 1.207204 -2.5551e-06
3:171056156 T C 0.557519 -7.8862e-06
3:171062435 G A 0.483385 4.7040e-07
3:171063189 C A 0.487728 -4.8624e-06
3:171064069 G T 0.168335 3.2761e-05
3:171064710 T C 0.058928 -2.7407e-06
3:171065491 C A 0.453254 -9.2535e-06
3:171067183 C G 0.057399 6.6119e-06
3:171067724 C T 0.661308 2.8668e-05
3:171067757 C T 0.129466 -1.8407e-06
3:171077737 T C 0.137068 1.7754e-05
3:171077831 G T 1.509462 1.2075e-05
3:171087469 A G 1.504281 1.2590e-05
3:171088709 G A 1.855710 2.5862e-05
3:171091467 A T 0.236147 8.7725e-06
3:171091791 G A 0.036379 1.2978e-05
3:171092041 G A 1.889921 1.4944e-06
3:171092410 C G 1.565835 9.2380e-06
3:171093654 A C 0.048528 3.1300e-05
3:171093738 G A 0.616288 2.5237e-05
3:171094350 C T 0.268277 4.3774e-05
3:171098167 T G 0.826614 -3.2612e-05
3:171101038 G A 0.046402 1.1384e-05
3:171104859 A G 0.050177 3.2445e-05
3:171107328 G A 1.520835 -3.8468e-05
3:171107461 C T 0.152401 6.4742e-06
3:171107700 T C 0.067864 1.3598e-05
3:171108864 T C 0.041258 -2.2802e-05
3:171115165 G A 1.013094 -6.2287e-06
3:171117585 G A 1.329007 -2.9582e-05
3:171119924 T C 0.114902 1.4196e-05
3:171131640 C T 1.840490 -7.0280e-06
3:171136903 T C 0.056520 -6.6901e-07
3:171137167 C T 0.040508 -8.8915e-06
3:171138116 C T 0.040943 2.7372e-05
3:171148108 C T 1.264181 -5.7637e-05
3:171150266 T C 0.205604 2.1539e-05
3:171153434 T C 1.474864 -6.2174e-05
3:171155025 G T 0.058347 8.6883e-06
3:171155443 C A 0.048856 2.7171e-05
3:171157287 G T 0.246303 -1.7197e-06
3:171158053 G A 1.807834 -4.2180e-05
3:171158106 G C 0.081957 1.9556e-05
3:171158485 G C 0.364552 3.1783e-05
3:171159496 G A 0.405667 1.5489e-04
3:171160373 C T 0.033721 1.9117e-05
3:171161766 C T 0.173645 7.6059e-05
3:171161992 A G 0.539703 6.5947e-05
3:171162034 A G 0.102870 -2.9408e-05
3:171163723 C T 0.027982 -1.8323e-05
3:171165273 G A 0.185122 -1.2983e-05
3:171170015 C A 0.048833 3.4893e-05
3:171172250 C A 1.284893 5.5625e-07
3:171173627 A G 0.402164 1.0254e-06
3:171175289 A G 0.020212 1.4961e-05
3:171177575 C A 1.676589 -1.1863e-05
3:171177739 A G 0.065601 3.3155e-05
3:171178943 T C 0.030683 -2.3453e-06
3:171179021 A C 0.032744 -3.4701e-06
3:171197247 T C 0.336758 3.0306e-05
3:171198529 G A 0.047425 2.1386e-05
3:171200311 A G 0.028424 2.3484e-05
3:171201286 A G 0.273191 1.6311e-05
3:171202368 G A 1.520543 3.5261e-05
3:171202688 A G 0.041407 2.4083e-05
3:171204282 A G 0.031624 -1.1827e-05
3:171205748 G T 0.052313 7.4877e-06
3:171206292 T C 0.043744 -8.7312e-06
3:171216271 G A 1.533585 4.0971e-05
3:171224995 A G 0.898198 1.2352e-05
3:171226204 G A 0.102948 2.7375e-05
3:171228688 T C 1.966127 -2.1199e-05
3:171229638 A G 0.026294 -1.0126e-05
3:171230183 T C 1.514129 5.3163e-05
3:171239012 G A 0.037084 -2.4548e-05
3:171244841 T G 0.034266 -1.0487e-05
3:171250230 A G 0.038012 1.2396e-05
3:171251242 T C 0.053718 1.8282e-05
3:171251659 T G 0.102214 4.4517e-06
3:171254403 T C 0.029297 -1.2017e-05
3:171260749 T C 0.030900 -2.0573e-05
3:171261230 T C 0.073008 -4.7493e-05
3:171270126 A G 1.397081 -2.8026e-05
3:171272021 G A 0.044727 -2.7353e-05
3:171273390 C T 0.043676 -1.5618e-05
3:171277620 C A 1.391917 -2.2978e-05
3:171279805 A G 0.127863 2.3281e-05
3:171280056 G A 1.418757 -2.4182e-05
3:171282951 A C 0.149457 9.3111e-06
3:171284662 G A 0.043647 7.7914e-06
3:171286713 C T 1.147049 3.2099e-05
3:171290435 T G 0.023198 -3.1551e-06
3:171293269 T C 0.032815 1.1932e-05
3:171302009 T C 1.261039 7.5069e-05
3:171302911 A G 0.095223 -2.6322e-05
3:171304793 T C 0.069587 8.7764e-06
3:171310295 T C 0.050184 6.1368e-07
3:171312880 A G 1.161791 2.3727e-05
3:171314225 G A 0.451300 2.4065e-05
3:171317420 T C 0.074355 2.8445e-05
3:171331722 C T 0.420169 -1.1220e-05
3:171364050 C G 0.053829 1.8241e-06
3:171368078 A G 0.454211 9.9087e-06
3:171371005 A C 0.026492 -1.7996e-05
3:171382806 A G 0.256326 -2.1500e-05
3:171395280 C T 0.087809 -9.1894e-06
3:171395468 G A 0.909562 -1.0793e-06
3:171404478 A C 0.424398 -7.5943e-06
3:171413198 T C 0.065988 -2.8881e-05
3:171413975 C T 0.039557 3.4025e-05
3:171426369 T C 0.026703 -1.0956e-05
3:171430389 A C 0.045864 -2.6989e-05
3:171431892 T A 0.023214 -8.2254e-07
3:171431912 G C 0.066127 -5.9643e-05
3:171448293 A G 0.633478 3.6518e-06
3:171459180 C T 1.661415 -1.7381e-05
3:171468878 A G 0.118645 -2.4630e-06
3:171476041 A G 0.061577 1.1110e-05
3:171477316 A G 0.059006 -6.3037e-05
3:171477818 G A 0.039177 -5.1126e-06
3:171483248 G T 0.021510 -3.2801e-05
3:171492285 A C 0.046279 -3.2698e-08
3:171492363 C G 0.034870 -1.3856e-05
3:171494148 A C 0.028787 3.4943e-05
3:171495089 A G 0.078851 -1.7040e-05
3:171507157 A C 1.687417 1.3947e-06
3:171510238 T C 0.637156 -6.0948e-06
3:171513388 C T 0.772010 2.8056e-05
3:171514075 C A 0.242093 -3.2044e-05
3:171519588 A G 0.055358 -4.5289e-05
3:171537598 A G 0.316650 3.5222e-05
3:171542151 T C 0.570373 2.6689e-05
3:171542254 G A 0.026045 -1.4431e-05
3:171552468 A G 0.518917 -2.0943e-05
3:171557566 G A 0.937346 6.6009e-06
3:171558101 C T 0.138013 4.6948e-05
3:171562046 A G 0.032653 -4.5486e-06
3:171564024 T C 0.487000 4.0619e-05
3:171564697 G T 0.486264 1.0739e-05
3:171565423 A G 0.049262 -4.2334e-05
3:171565463 A G 0.502616 4.2665e-06
3:171567054 A G 0.094139 -6.7038e-06
3:171567390 T G 0.425051 -2.8705e-05
3:171572656 T G 0.099582 -3.9343e-05
3:171574134 T C 0.044244 2.3648e-05
3:171582012 A G 0.459327 1.3674e-05
3:171590843 C T 0.063566 2.4600e-05
3:171593340 T C 1.015275 3.0324e-05
3:171600102 C T 0.066520 3.1320e-05
3:171600540 A C 0.077400 -1.9853e-05
3:171607359 A G 0.050372 -1.3516e-05
3:171615405 C G 0.325394 1.2105e-05
3:171616186 C T 0.049372 -1.6253e-05
3:171619516 G A 0.500857 -5.1502e-07
3:171622866 T C 0.086988 -1.1376e-05
3:171634028 A G 0.166822 1.1885e-05
3:171645174 A G 1.045630 2.3312e-05
3:171648290 G A 0.693260 3.4624e-05
3:171653903 T C 0.687167 2.2224e-05
3:171655374 A G 0.049979 -6.8437e-06
3:171657724 A G 0.039002 3.0918e-06
3:171660549 T C 0.024470 -1.4460e-05
3:171668712 G C 0.114798 1.3435e-06
3:171668815 A C 0.445395 -3.3071e-05
3:171672324 A G 1.255274 1.4605e-05
3:171679415 T C 0.586261 9.0709e-06
3:171684557 A G 0.324174 5.0473e-05
3:171684670 T C 0.077533 2.2768e-05
3:171684965 A G 0.126402 8.9034e-06
3:171685736 A G 0.089731 2.7952e-05
3:171690179 G A 0.084849 2.3280e-06
3:171692854 T C 0.245508 1.5635e-05
3:171694780 T C 0.094272 -2.6480e-05
3:171695918 A G 0.120229 1.0339e-05
3:171697302 G A 0.258335 -6.9249e-06
3:171698586 A C 0.129979 1.9716e-05
3:171700771 A G 1.580000 -1.8570e-05
3:171714015 A G 0.031670 -3.8102e-05
3:171717417 C T 0.477075 1.2869e-05
3:171726882 G T 0.100380 2.1365e-05
3:171728143 T A 0.115350 -2.8380e-05
3:171728821 G A 0.310019 5.2620e-06
3:171731061 C T 0.971291 1.7317e-05
3:171731687 A G 0.168802 -1.8467e-05
3:171732225 T C 0.423454 1.6888e-05
3:171733155 T C 1.193484 -8.8145e-06
3:171733984 A G 0.156793 4.2847e-05
3:171749841 A C 0.711219 1.4415e-05
3:171751474 A G 0.641495 -1.3993e-05
3:171755438 G A 0.203974 -3.4286e-05
3:171755927 T C 0.300219 6.7788e-06
3:171760427 C T 0.824794 6.0775e-05
3:171761412 A G 0.027158 -1.0071e-05
3:171768718 T C 0.273344 9.9803e-06
3:171775451 A G 1.144465 2.7030e-04
3:171775549 T C 0.026343 3.2601e-05
3:171775997 T C 0.053832 5.9094e-06
3:171794511 G A 0.104460 -1.9055e-05
3:171795540 A G 1.256303 1.9399e-04
3:171795588 T G 0.029670 -1.7963e-05
3:171798721 T C 0.120079 -2.0929e-05
3:171816001 C A 1.142881 1.3611e-04
3:171820211 G T 0.108148 -6.7191e-06
3:171820402 G A 0.062307 -2.7898e-06
3:171820676 G A 0.045971 3.1819e-05
3:171825047 A G 0.230097 4.6600e-05
3:171843607 T C 1.392131 8.8783e-05
3:171847196 A G 1.277009 7.5248e-05
3:171852956 G A 0.228172 -3.5843e-05
3:171853417 G A 0.223865 -2.8876e-05
3:171854323 A G 0.109784 4.5650e-05
3:171856619 A G 0.076540 -1.8256e-05
3:171861100 G A 1.055332 2.3220e-05
3:171865549 A C 0.263181 2.6366e-05
3:171866194 A G 1.057286 -2.5269e-06
3:171866661 A G 0.042537 -1.4605e-05
3:171870146 A G 0.474994 2.0366e-05
3:171870427 A G 0.035824 -3.6199e-05
3:171872996 G T 1.574829 1.3096e-05
3:171880571 C T 1.511646 6.3634e-06
3:171880594 C T 0.046441 4.6532e-05
3:171881699 G A 0.949245 -4.0517e-05
3:171884095 A G 0.059843 4.1007e-05
3:171891539 C A 0.308146 4.6976e-05
3:171891992 G A 0.022568 -5.5306e-05
3:171893848 G T 0.136188 -1.0631e-05
3:171893935 A G 1.555432 -2.3098e-05
3:171899706 A G 0.068503 4.1895e-06
3:171900492 G C 0.256034 5.0023e-05
3:171900737 A G 1.204961 -7.4584e-05
3:171903580 A G 0.061797 1.7750e-05
3:171917877 G T 1.871397 -4.4259e-06
3:171930381 A G 1.802599 -4.9347e-06
3:171935089 G A 0.051463 -3.9953e-05
3:171943511 T C 0.418884 2.7011e-05
3:171962006 G A 0.230541 3.1313e-05
3:171969077 G C 1.009501 6.3875e-05
3:171969228 C T 0.020264 -3.7799e-05
3:171973731 A G 0.062226 -2.3389e-05
3:171974223 G A 0.054072 1.3267e-05
3:171978452 G T 0.108712 8.2652e-06
3:171989468 T C 0.086647 1.2488e-05
3:171991138 G A 0.107544 1.2419e-05
3:171991746 C T 0.149889 1.3787e-05
3:172000456 G A 0.719850 4.2829e-05
3:172002659 T C 0.098400 6.7411e-05
3:172002955 T G 0.405527 -3.6894e-05
3:172003126 G T 0.883520 4.9470e-06
3:172005487 A C 0.045782 -5.1504e-06
3:172011088 G T 0.430361 2.8504e-05
3:172013000 A G 0.034432 -3.5454e-06
3:172013848 C A 0.506284 -2.6860e-05
3:172015783 A G 0.409120 -3.8164e-05
3:172015785 A G 0.026376 3.1926e-05
3:172016000 T G 0.866856 -2.4949e-06
3:172018312 G A 0.035756 2.1216e-07
3:172022254 A G 0.093155 -7.2804e-05
3:172022298 A G 0.430403 3.7224e-05
3:172024416 G T 0.023701 -8.3635e-07
3:172030504 A G 0.325183 7.1084e-06
3:172034901 G T 0.209093 6.4097e-06
3:172035753 G A 0.215195 -1.2371e-05
3:172036440 G A 0.025058 1.5317e-05
3:172045902 A G 0.049376 -8.5590e-06
3:172046861 C T 0.818828 -3.8956e-06
3:172048594 G A 0.099829 -5.8110e-05
3:172049102 A G 0.039385 1.3111e-05
3:172049653 A G 0.716188 1.2833e-05
3:172058592 A G 0.055033 1.8941e-06
3:172069075 C T 1.166715 -1.2635e-05
3:172074839 A G 0.121923 2.1828e-05
3:172078051 T G 0.021416 6.8737e-06
3:172078936 T G 0.055906 3.5502e-05
3:172081022 G A 0.270397 3.4298e-06
3:172081286 G A 0.137860 -1.6107e-05
3:172086177 G A 1.950699 -1.6644e-05
3:172089253 T C 0.122270 -5.3583e-05
3:172090558 A G 0.388357 -8.5458e-07
3:172091184 G A 0.169698 1.4110e-05
3:172097370 G A 0.109615 -1.0149e-05
3:172098902 T G 0.068500 1.9162e-05
3:172107772 C T 0.159766 -1.6983e-05
3:172114520 T C 1.952371 1.7967e-05
3:172115902 A G 1.266346 4.4577e-08
3:172120847 G A 0.236309 7.9591e-06
3:172122078 A G 0.807006 -3.4614e-05
3:172123440 A G 0.078935 -6.5436e-06
3:172123616 A G 0.020228 1.0106e-05
3:172124942 C A 0.030491 2.0552e-05
3:172125672 A G 0.095859 -2.3031e-05
3:172130134 A C 0.074901 -1.7136e-05
3:172130999 G A 0.104233 -2.3544e-05
3:172132236 G A 1.855736 2.2617e-05
3:172138803 T C 1.804621 3.0877e-05
3:172140057 T C 0.042550 -3.5401e-07
3:172155076 G A 0.058594 2.2899e-06
3:172160481 C A 0.022526 -8.3682e-06
3:172165163 G A 0.215451 5.4373e-05
3:172165727 T C 0.634773 2.7965e-05
3:172166033 A G 1.436836 9.8040e-07
3:172166144 A G 0.053082 4.9657e-06
3:172175066 A C 0.054527 1.2189e-06
3:172178290 C T 0.027781 2.9434e-05
3:172180433 C T 1.046626 -2.7230e-05
3:172193731 C A 0.503577 -9.1312e-06
3:172193933 A C 0.063901 -7.6408e-07
3:172196147 G C 1.431555 -2.0541e-05
3:172206980 G A 1.330471 -8.0688e-06
3:172217788 A G 0.049161 1.9099e-05
3:172221003 C A 0.458901 4.7392e-05
3:172225411 T C 0.080302 -1.5285e-05
3:172225679 G A 1.336420 3.5296e-07
3:172228544 T G 0.451472 -1.4386e-05
3:172229301 A G 0.037058 -4.9219e-05
3:172237885 T C 1.741597 -1.1427e-06
3:172241243 C T 0.020147 1.5585e-05
3:172241890 A G 0.336440 -4.1963e-06
3:172241934 G A 0.119709 -9.1704e-06
3:172242848 C A 0.072158 -3.9340e-06
3:172243161 A G 0.416173 5.9254e-06
3:172243746 A G 0.431302 1.4696e-05
3:172246664 G A 0.045023 1.6986e-05
3:172247863 A G 0.024512 2.9911e-05
3:172252293 T C 0.026009 1.8367e-05
3:172257074 G A 0.262178 2.7534e-05
3:172257297 A G 0.157095 4.6091e-06
3:172263522 A G 0.070266 1.5563e-05
3:172267858 C T 0.899545 -8.2017e-06
3:172269995 T G 0.043897 -3.8480e-05
3:172273512 T C 0.259796 -2.1133e-05
3:172273735 A C 1.513571 -5.7309e-06
3:172278446 T C 0.032578 -1.2875e-05
3:172281673 C A 1.788898 -5.6855e-06
3:172292484 A G 0.463446 2.5719e-05
3:172294340 A G 1.450923 -1.6666e-05
3:172294944 G A 1.281858 1.0740e-05
3:172295711 T C 0.899039 1.4311e-05
3:172298567 G A 0.077900 2.9139e-05
3:172299254 G T 1.970875 -7.0636e-06
3:172301935 C T 0.743340 -7.5063e-05
3:172301990 T C 0.101299 -1.0130e-05
3:172303843 A G 0.465468 -2.7712e-05
3:172304658 C A 0.217548 -6.3085e-05
3:172308862 G A 0.025269 2.1246e-05
3:172309051 A G 0.030722 1.2041e-05
3:172311712 G A 1.434483 1.3844e-05
3:172312265 C T 0.799343 5.8870e-06
3:172317808 G A 1.783562 8.2456e-07
3:172318403 G A 0.056013 -2.6399e-05
3:172319565 G C 0.317163 1.7816e-05
3:172320906 A G 0.033383 2.1032e-05
3:172321159 T C 0.506040 -9.7676e-06
3:172321976 C T 0.117522 -5.6410e-05
3:172329736 T C 0.099403 -1.3648e-05
3:172331531 A C 1.902518 -2.8980e-05
3:172336554 G C 1.334096 1.2329e-05
3:172349216 C T 0.516963 -1.0805e-05
3:172351926 C T 0.056711 1.2364e-05
3:172353378 A G 0.086745 4.1235e-05
3:172356274 T C 0.602516 5.2307e-05
3:172357499 C A 1.731668 4.9106e-06
3:172359324 C G 0.135604 6.3694e-05
3:172359836 G T 0.165417 -2.2650e-05
3:172365619 A G 1.122192 -5.7112e-05
3:172365832 G T 0.185684 -1.6026e-05
3:172367547 G A 0.039485 -8.9950e-05
3:172372093 C T 0.051674 2.2697e-05
3:172372558 G A 1.368379 1.6124e-05
3:172373165 C T 0.411999 2.9914e-05
3:172373664 T C 0.565533 -1.6365e-05
3:172384590 C T 0.750279 5.2278e-06
3:172388758 A G 0.053832 -3.2755e-06
3:172389700 C T 0.224611 2.7594e-05
3:172390796 T C 0.452231 -1.8757e-05
3:172391199 G A 0.058525 6.2634e-06
3:172391463 G A 0.136640 -9.3200e-07
3:172395351 A G 1.032955 8.8347e-06
3:172395879 A G 0.311323 1.2930e-05
3:172396255 T C 0.044172 6.9161e-06
3:172397764 C T 0.354626 -4.7371e-06
3:172405697 C T 0.703630 4.2239e-05
3:172406203 T C 1.156238 3.7127e-05
3:172409967 T A 0.247085 -4.2418e-05
3:172418184 G T 0.470677 -4.3676e-05
3:172428729 T C 0.025947 1.6720e-05
3:172429961 G A 0.198768 1.5994e-05
3:172431240 T C 0.051355 -3.7725e-05
3:172431547 T C 1.364529 8.5451e-05
3:172434264 G A 0.036279 -3.1501e-05
3:172435546 A G 0.114967 3.8986e-06
3:172448455 G T 1.519173 3.0296e-05
3:172449817 A G 0.117658 -3.5145e-05
3:172457287 C T 0.425820 2.5550e-05
3:172457525 T G 1.024707 1.5387e-05
3:172465874 A G 1.588682 3.4894e-05
3:172495876 T C 0.046795 7.9432e-05
3:172502438 C T 0.067886 -8.4728e-06
3:172503541 T C 0.110381 -2.5283e-05
3:172504801 T C 0.056422 3.2054e-05
3:172514294 A G 1.592263 -2.0443e-05
3:172527820 A G 0.309986 5.8048e-05
3:172531923 G A 0.028758 5.2810e-06
3:172537668 T C 1.134312 6.7208e-06
3:172562687 C T 0.376879 -2.9945e-05
3:172570667 A C 1.303709 8.2342e-06
3:172573089 C T 0.307172 8.9070e-05
3:172576026 T C 0.066098 -4.8953e-05
3:172582602 A G 1.724228 -3.8193e-05
3:172589011 C T 0.391210 2.3176e-05
3:172589113 G T 0.089731 -7.9109e-05
3:172589339 A G 0.125811 -3.8811e-05
3:172589520 T C 0.119680 2.4102e-05
3:172593973 A G 0.061440 2.6355e-05
3:172602749 A G 0.065498 -1.6116e-05
3:172603859 A G 1.157630 2.4992e-06
3:172616251 G A 0.206396 -6.0695e-05
3:172624085 G A 0.159935 -7.9033e-05
3:172628647 T C 0.204334 2.3896e-05
3:172631461 G A 0.046240 7.1253e-06
3:172631512 A G 0.047084 4.3755e-06
3:172634363 C T 0.107755 -1.0825e-05
3:172637114 G A 0.298548 1.2202e-05
3:172645612 C A 0.139885 -1.2762e-05
3:172647688 T C 1.407199 -1.3716e-05
3:172653667 T G 0.054556 -6.3042e-05
3:172658861 C T 0.115334 -1.0924e-05
3:172661239 T G 0.704623 -3.7411e-06
3:172662110 C A 0.158481 2.6409e-05
3:172672267 A G 0.164654 4.8912e-06
3:172673733 T C 0.069289 1.1100e-05
3:172673926 C T 1.127678 9.0302e-06
3:172687161 T C 0.227727 6.1464e-06
3:172693993 A G 0.024983 8.1514e-06
3:172697535 G A 0.181182 6.7128e-06
3:172706918 T C 0.058847 3.2868e-05
3:172710288 G A 1.862500 1.1620e-05
3:172711565 T C 0.046957 1.3877e-05
3:172712030 G A 0.054351 2.2711e-05
3:172718955 C T 0.277252 -2.3246e-05
3:172725143 G A 0.131615 -2.5385e-05
3:172728171 C T 0.423116 -1.0082e-05
3:172735265 T C 0.241324 -5.8917e-06
3:172737648 C T 0.024568 7.2906e-06
3:172744453 C T 0.244368 -8.9568e-06
3:172744541 T C 0.051089 -2.5938e-05
3:172758501 A G 0.307117 5.0776e-06
3:172766777 T C 0.065407 3.4601e-05
3:172767310 A G 0.076871 6.3235e-06
3:172768604 G A 0.077634 -2.0203e-06
3:172773069 G A 0.482486 2.0661e-05
3:172779562 C T 0.256368 -1.9659e-05
3:172780583 A G 0.375260 2.0117e-05
3:172806976 T C 0.045085 -1.8966e-06
3:172808980 T C 0.103607 3.3885e-05
3:172812544 T C 0.055387 -1.1313e-05
3:172816709 T G 0.056980 1.4753e-05
3:172817606 A G 0.285139 1.2627e-05
3:172818111 A C 0.068977 -2.0336e-05
3:172823849 G A 1.186619 2.1340e-05
3:172829717 T C 0.059025 1.0508e-05
3:172833410 A G 0.306059 -5.1592e-06
3:172834438 A G 0.043929 4.9548e-06
3:172835082 T C 0.225436 -5.8302e-06
3:172835125 C T 0.544056 -6.3512e-06
3:172835290 T C 0.232609 -1.9403e-06
3:172835392 T A 0.065153 3.1090e-05
3:172841766 A G 0.072869 -1.8319e-06
3:172843277 G T 0.338611 -1.3039e-05
3:172843427 C A 0.229353 -3.8008e-06
3:172849650 G A 0.107651 1.0106e-05
3:172853651 T C 0.205373 -5.9974e-06
3:172855479 C A 0.362520 6.7434e-06
3:172857481 C A 0.054166 -1.8251e-05
3:172858094 C T 0.652557 9.7114e-06
3:172870109 A G 0.111105 -7.6145e-06
3:172883371 G A 0.460190 4.5018e-06
3:172911361 C T 0.086469 -2.8176e-06
3:172914784 T C 0.023406 -4.5122e-06
3:172922973 G A 0.073709 -6.6139e-06
3:172924003 G A 0.089234 -8.8759e-06
3:172925096 G C 1.857252 1.4534e-05
3:172934277 G A 0.130401 -6.9245e-06
3:172936025 G A 0.102782 -6.5708e-06
3:172949831 G A 0.055549 1.8704e-05
3:172973311 T C 0.056916 -2.4352e-05
3:172973618 T G 0.041164 1.9112e-05
3:172973907 C T 0.761558 -6.2856e-06
3:172974145 C T 1.326066 4.7659e-05
3:172978458 C A 0.948651 2.6275e-06
3:172984421 A G 0.043565 3.0701e-05
3:173004184 T C 1.131362 -1.0228e-06
3:173005866 C T 0.070207 2.4512e-05
3:173008491 A G 0.615558 3.1761e-06
3:173009317 A G 0.455483 -7.7933e-06
3:173010202 G T 0.356246 3.4276e-06
3:173017198 A G 0.268589 1.0747e-05
3:173018027 G A 0.283143 8.5849e-06
3:173019408 A G 0.046474 4.8264e-06
3:173019595 A G 0.607726 2.0710e-05
3:173019823 A C 0.020523 2.4798e-05
3:173031480 G A 0.374948 -1.4868e-05
3:173034880 A G 1.942279 -4.6665e-06
3:173044610 A G 0.127889 4.8552e-05
3:173049502 A G 0.045821 -8.5065e-06
3:173055784 G T 0.120939 1.7056e-05
3:173065552 T C 0.029995 -1.7329e-05
3:173074141 C A 0.095200 4.2315e-06
3:173076822 A G 0.374150 5.3420e-06
3:173076926 C T 0.026161 -2.6390e-06
3:173079422 A G 0.070798 -1.9397e-06
3:173082560 A G 0.023250 -2.1003e-05
3:173112505 G A 0.579046 1.1235e-04
3:173112666 A G 0.031059 -2.5010e-05
3:173112907 C T 1.076488 2.8699e-04
3:173113106 T C 0.309275 1.7639e-06
3:173115207 T C 0.189592 -2.5107e-05
3:173117365 T C 0.071278 -2.9588e-05
3:173117548 G T 1.058967 3.1199e-04
3:173127808 A C 1.112510 1.8170e-04
3:173129819 A C 0.455574 1.7192e-05
3:173130573 G A 1.184230 9.0416e-05
3:173131631 C T 0.144072 2.1134e-05
3:173131961 G A 0.701978 1.4335e-05
3:173132282 G A 0.371137 1.4483e-05
3:173133476 T C 0.116564 -3.9389e-05
3:173134417 C T 0.511078 1.9425e-05
3:173147786 C T 0.512415 1.8662e-05
3:173151154 A G 0.033046 8.3142e-06
3:173151665 A G 0.130505 2.0332e-05
3:173152679 C T 0.687339 3.0570e-05
3:173152748 A G 0.552050 2.5938e-05
3:173153667 A G 0.119102 1.6302e-06
3:173154109 A G 1.774142 3.0554e-06
3:173154347 G A 0.217779 6.6565e-06
3:173155625 T C 0.230162 5.0880e-06
3:173157196 T C 0.450206 -4.2075e-05
3:173157205 T C 0.069331 2.2292e-05
3:173159587 T G 1.119781 -1.8518e-05
3:173180299 T C 0.045532 3.1122e-06
3:173182595 G A 0.058736 1.2059e-05
3:173183709 G T 0.313800 1.1887e-05
3:173191653 T C 0.064160 -3.3557e-05
3:173195013 T C 0.077001 1.6929e-05
3:173197712 C A 1.681877 -5.2738e-06
3:173202491 C T 0.222524 7.6634e-06
3:173209781 A G 1.679994 -4.0036e-06
3:173210068 G A 0.125331 4.3802e-05
3:173218580 A C 1.155313 -1.6046e-05
3:173220556 T C 0.028576 4.7380e-05
3:173222031 C T 0.096063 1.0925e-05
3:173223419 A G 1.617862 -2.7725e-05
3:173235402 T C 0.069600 1.9518e-06
3:173235722 T G 0.164755 -2.8020e-06
3:173239831 A G 0.153950 -6.7719e-05
3:173252308 C T 0.040196 -1.8706e-05
3:173255529 T C 0.045321 -4.3260e-05
3:173272699 T C 0.060726 8.9945e-05
3:173277291 C T 0.311093 -3.5668e-05
3:173279541 G A 0.048885 2.9444e-07
3:173297467 T G 0.984089 -2.8318e-05
3:173301037 G A 0.254878 -9.0982e-06
3:173304220 A G 0.043643 1.5577e-05
3:173304551 G A 0.232635 5.3741e-05
3:173305542 C T 0.107865 -5.9232e-05
3:173306208 G C 0.039372 1.3382e-05
3:173306361 G A 0.030271 -1.1998e-05
3:173306747 T C 0.079052 -4.0127e-05
3:173309750 T C 0.020751 -4.1377e-06
3:173310275 T C 0.102536 -4.5746e-06
3:173310633 C G 0.656069 5.6155e-06
3:173310757 A G 0.085638 6.2778e-06
3:173314577 T C 1.775535 -4.6776e-06
3:173315872 A G 0.131962 3.2431e-06
3:173322277 A G 0.172301 2.8020e-05
3:173323121 A G 0.040940 1.6217e-05
3:173323691 C A 0.272146 -2.9926e-05
3:173323726 T C 0.221940 2.5768e-05
3:173336784 A C 1.867765 1.6336e-05
3:173337078 G C 0.039466 -8.9007e-06
3:173339048 G A 0.243612 1.4504e-05
3:173356388 T C 0.054127 -7.8083e-06
3:173380479 C A 0.367684 2.0788e-05
3:173386841 A G 0.684538 3.2473e-05
3:173392498 A T 0.038382 -1.9530e-06
3:173394177 A G 0.048093 -1.1665e-05
3:173403628 T C 1.173915 -1.6048e-05
3:173406793 A G 1.869359 3.1137e-05
3:173409291 C T 0.064433 2.6364e-05
3:173409332 C T 0.053196 2.5971e-06
3:173410976 A G 0.039524 3.5374e-06
3:173414360 A G 0.099868 1.4254e-05
3:173417573 G A 0.593642 3.3769e-05
3:173418029 T C 0.063881 1.3531e-06
3:173418466 C A 1.238221 1.9309e-05
3:173420385 G A 0.189683 -4.2643e-05
3:173422089 A G 1.126467 6.6854e-05
3:173424762 G A 0.486773 -2.9099e-05
3:173428073 T C 0.828315 -8.9478e-05
3:173429173 G A 0.109121 -1.6944e-05
3:173429541 G A 0.050658 -2.5104e-05
3:173437476 G A 1.253320 3.0905e-05
3:173438568 A G 0.069389 -1.5186e-05
3:173439819 T C 0.059717 -2.6831e-05
3:173440360 C T 0.552462 -7.9044e-06
3:173453501 A G 1.758962 2.8764e-05
3:173462655 G T 0.170380 -1.2936e-05
3:173463329 A C 0.489724 -2.5419e-05
3:173463987 A G 0.036295 1.4748e-05
3:173464176 G C 0.387519 -1.2532e-05
3:173466146 G A 0.022821 1.8971e-06
3:173466849 C T 0.300729 -4.9310e-05
3:173468188 G A 0.195353 -4.0303e-05
3:173469763 C T 0.332622 1.0915e-05
3:173470955 G C 1.254677 -1.2603e-05
3:173477285 A G 0.047396 6.0350e-07
3:173478233 A G 0.259945 -6.3793e-05
3:173478890 A G 1.664255 -2.4294e-05
3:173494503 A G 0.112072 -1.8089e-05
3:173494682 G A 1.735417 -2.2014e-05
3:173509726 T G 0.027343 1.8632e-05
3:173511875 T C 0.092373 5.1576e-06
3:173514581 A G 0.177524 -3.7322e-05
3:173517101 A G 0.054569 -1.6598e-05
3:173528196 G A 1.535886 1.7260e-05
3:173535150 G T 0.093636 -2.0992e-05
3:173535802 C G 0.082142 -9.2513e-06
3:173537641 T C 1.734534 -9.0364e-06
3:173540131 T C 1.521280 2.0381e-05
3:173545623 C A 0.122429 4.6584e-05
3:173547928 G T 1.753953 1.3750e-05
3:173548134 T C 0.023526 2.0951e-05
3:173548574 G T 0.040660 -3.3811e-06
3:173562636 C T 1.756768 1.9325e-05
3:173566007 G A 0.058409 -2.4611e-05
3:173568049 A G 0.041303 1.6407e-05
3:173569320 G T 0.049866 -6.0635e-06
3:173572060 T G 0.033559 2.0271e-05
3:173572256 T G 1.786918 9.4072e-06
3:173576797 A G 0.121722 2.3135e-06
3:173582093 A G 0.029096 1.4960e-05
3:173588268 T C 0.314339 -1.3040e-06
3:173589738 T C 0.040034 7.4708e-05
3:173601315 A C 1.902187 -2.9602e-05
3:173602153 A G 0.028758 1.4414e-05
3:173612827 C G 0.029690 2.0910e-05
3:173613303 C T 0.140505 2.4682e-05
3:173619257 C T 0.200056 3.5161e-06
3:173622265 A G 0.020621 4.6979e-06
3:173622298 T G 0.029109 1.3411e-05
3:173629904 T G 0.043423 -3.0763e-06
3:173639587 G A 0.028937 -5.3981e-06
3:173644128 T C 0.026668 2.2246e-05
3:173644548 G C 1.906510 -1.6790e-05
3:173656076 G A 0.097599 7.5897e-06
3:173658825 T C 0.445344 5.0997e-06
3:173659090 G A 0.418926 -5.4026e-06
3:173662533 G T 0.529972 -9.1111e-06
3:173669867 C G 0.121186 -3.8163e-05
3:173672225 C G 0.080169 -1.9473e-05
3:173681906 C T 0.293277 1.0754e-05
3:173682886 G T 0.137922 8.3064e-06
3:173695882 G A 0.048541 -2.2490e-05
3:173697104 A G 0.060817 4.8580e-06
3:173701886 G A 0.034140 7.6639e-06
3:173724146 C T 0.449583 2.6855e-05
3:173727177 A G 0.024590 4.5688e-05
3:173728905 G C 1.877519 -9.9656e-06
3:173734022 C T 0.395329 -5.9264e-06
3:173734047 G A 0.116749 3.2196e-05
3:173753511 T C 1.849949 -7.9577e-06
3:173754230 C T 0.108420 -1.4677e-05
3:173766948 G A 0.057620 2.6565e-05
3:173767473 T G 0.075540 -2.0383e-05
3:173777608 C T 0.966172 2.8740e-05
3:173789674 C T 0.047973 -3.1844e-05
3:173805479 T G 0.219950 2.3420e-05
3:173809233 A C 0.060544 4.0317e-05
3:173810957 T C 0.300839 2.8646e-05
3:173823417 G C 0.027645 5.0310e-05
3:173826401 A G 0.125373 -1.6385e-05
3:173839966 G A 0.350403 2.0032e-05
3:173843546 G C 0.055747 2.4722e-05
3:173849616 G A 0.061765 -1.5425e-05
3:173852113 C T 0.079065 -3.1611e-05
3:173855070 A G 0.049872 2.3806e-06
3:173861219 T C 0.074888 9.6094e-06
3:173866797 G A 0.378363 7.0040e-06
3:173868854 G A 0.052170 -1.4838e-05
3:173875896 T C 0.031653 -5.7530e-06
3:173879819 C T 0.327208 5.7116e-05
3:173895958 C A 0.281485 -1.2164e-05
3:173900575 G C 0.304676 5.8784e-05
3:173902324 G A 0.308263 -3.7321e-05
3:173903672 C A 0.607599 2.7337e-05
3:173909881 G A 1.482687 -3.5464e-06
3:173916010 G A 0.335011 5.3608e-05
3:173933666 T C 1.432698 -1.2141e-05
3:173938299 C T 0.041115 -3.9546e-05
3:173955240 A G 0.025045 -5.2782e-06
3:173961129 A G 0.416410 -3.1910e-05
3:173967013 G T 0.082723 9.9761e-05
3:173968335 C T 0.300336 2.4992e-05
3:173985323 T C 0.275804 1.8466e-05
3:173997153 A G 0.382173 -2.3119e-05
3:173998955 T C 0.051566 4.3020e-05
3:174002600 T C 0.052144 4.1024e-05
3:174009685 A G 1.359342 1.2732e-05
3:174016751 T C 0.070613 7.2147e-06
3:174020465 A G 0.203776 -2.2426e-06
3:174027073 A C 0.035552 -2.7398e-05
3:174027744 A G 0.026408 -1.2808e-05
3:174028417 C T 0.045610 -2.6503e-05
3:174029045 G A 1.308282 9.0602e-06
3:174030425 A G 1.103240 9.8876e-06
3:174034759 T C 0.044835 -1.2397e-05
3:174036922 C T 0.051738 4.3822e-05
3:174054065 C G 0.035087 -4.3350e-06
3:174056109 A G 1.580367 1.0355e-07
3:174057720 G A 0.438251 1.4200e-05
3:174079450 G A 0.028456 -1.6844e-05
3:174081363 A C 1.746764 -2.1844e-06
3:174082132 A G 0.133835 -3.7315e-06
3:174088999 T C 0.225354 -1.6094e-06
3:174092252 G A 1.366834 -3.7146e-06
3:174105451 A G 0.045597 -1.9951e-05
3:174108632 A G 0.799862 8.6639e-06
3:174117466 C G 0.352299 1.5373e-05
3:174124164 C T 1.086063 2.4987e-05
3:174125982 G T 0.029365 7.7979e-06
3:174134162 A G 0.659568 6.6761e-06
3:174139732 G A 0.102867 -7.2924e-06
3:174142929 T C 0.042387 -5.0658e-05
3:174144739 C T 0.299437 7.0973e-06
3:174146956 C A 0.735228 2.1704e-05
3:174150860 G C 0.143196 -4.6573e-06
3:174152030 T C 0.219557 8.6921e-05
3:174153799 G T 0.027859 -3.5777e-06
3:174157992 C T 0.022808 8.4361e-06
3:174167578 T C 0.217681 1.3031e-06
3:174189614 G T 0.694866 2.3604e-05
3:174190534 G T 0.036824 -2.3753e-05
3:174195749 G A 0.105467 1.3181e-05
3:174200744 C G 0.073722 -3.4094e-06
3:174212458 T C 0.767326 1.3790e-05
3:174212551 A G 0.122754 -6.8441e-06
3:174214920 C T 0.663697 8.1220e-06
3:174241461 C T 0.502350 2.4462e-05
3:174242877 A C 0.122978 6.5736e-06
3:174250223 A G 0.037197 3.1185e-07
3:174252637 T C 0.106882 -6.5261e-06
3:174256126 A G 0.155800 1.5326e-05
3:174259460 C A 0.040187 2.5604e-06
3:174260303 A G 0.410798 -1.2965e-05
3:174260798 C A 0.803332 2.1924e-05
3:174262143 G A 0.044143 -9.3682e-08
3:174275708 G A 1.909357 4.8153e-06
3:174278640 G A 0.402060 -5.2282e-05
3:174280640 C T 0.433685 2.9466e-05
3:174291737 C T 0.049009 5.7313e-06
3:174296459 T C 0.705250 -1.9983e-06
3:174302709 C A 0.376574 3.0325e-05
3:174308423 A G 0.056416 -1.3777e-05
3:174309317 C T 0.113055 -5.8734e-06
3:174318835 A G 0.080613 -2.0714e-05
3:174332020 G C 0.799629 -3.0881e-05
3:174333321 G A 0.031923 -2.6854e-06
3:174349502 G A 0.294140 -6.4554e-08
3:174354195 A C 0.028180 1.6821e-05
3:174356955 T C 1.174414 8.6739e-06
3:174357687 A G 0.026291 -2.9497e-06
3:174363557 A G 0.042748 -4.5843e-05
3:174365638 C G 0.609008 1.1812e-05
3:174371342 T G 0.151447 -4.2188e-05
3:174378835 A G 1.755654 1.8964e-05
3:174378851 C T 1.524597 3.0634e-06
3:174390779 G A 0.022870 1.9392e-05
3:174392839 G A 1.405696 3.1184e-05
3:174396340 G A 0.571321 3.0558e-05
3:174399221 A C 0.037285 5.0496e-05
3:174400845 C T 0.100724 -1.2862e-05
3:174405730 A G 0.067000 -8.8811e-06
3:174408015 C A 0.061421 1.8765e-05
3:174408711 G T 0.076147 -6.5016e-07
3:174410136 G A 0.838955 1.3695e-05
3:174413951 T C 0.981986 2.7061e-05
3:174418160 G A 0.157332 1.5782e-05
3:174420222 C T 0.022987 6.6027e-07
3:174422011 C T 0.728879 2.0057e-05
3:174427494 T G 0.036668 -2.5080e-05
3:174436801 T C 1.634653 7.5100e-06
3:174438955 A G 0.141719 -1.1555e-05
3:174443661 C A 0.263990 -3.2233e-05
3:174467001 C T 0.164567 1.4054e-05
3:174471238 A G 0.052050 9.7748e-06
3:174483705 G A 0.658039 3.6968e-05
3:174485354 T C 1.138934 -3.3205e-06
3:174494462 G A 0.075043 3.9110e-06
3:174503806 G T 0.050710 -9.7645e-06
3:174511960 C T 0.489393 8.5197e-06
3:174522942 G A 0.899850 -3.2842e-05
3:174527040 A G 0.137428 4.7839e-06
3:174535914 C T 0.048327 -1.5154e-05
3:174538744 T C 0.059262 2.5235e-05
3:174540260 C T 0.199307 -1.2467e-05
3:174546409 T C 0.036460 3.8809e-05
3:174563280 G A 0.260036 -5.4061e-05
3:174563554 G A 0.824712 -2.7423e-05
3:174568398 T C 0.366106 2.0156e-05
3:174569902 G A 0.204464 -7.0372e-06
3:174575308 A C 0.190533 2.5852e-05
3:174590350 G A 0.036311 9.3940e-06
3:174597469 C T 0.086907 -6.9769e-06
3:174597720 T G 0.037768 4.2789e-06
3:174598009 A G 0.573651 8.7979e-06
3:174601980 G C 0.036074 4.5530e-05
3:174607252 T C 0.184149 2.9012e-07
3:174619579 A G 0.109167 -1.7306e-05
3:174625952 A G 0.099520 -1.5167e-05
3:174628785 T C 0.086397 1.5216e-05
3:174631725 A G 0.153015 4.8621e-06
3:174641608 A G 0.588452 1.1485e-06
3:174649643 A G 0.129356 -6.2113e-07
3:174653230 T G 0.499568 -1.9135e-05
3:174654737 A G 0.366071 -1.2524e-05
3:174666477 A G 0.072216 -1.3026e-05
3:174667446 G A 1.545347 -1.0752e-05
3:174669007 A G 0.654157 1.3520e-05
3:174673810 A G 0.124354 2.4170e-05
3:174680966 G A 1.186554 -2.0131e-05
3:174683350 A G 1.001233 -2.0289e-06
3:174683811 C T 1.241597 -4.9987e-07
3:174685918 C T 0.030874 -5.9851e-06
3:174689920 C G 1.230765 6.7346e-06
3:174690217 G A 0.082272 1.2540e-05
3:174697607 A G 0.098306 -2.7879e-05
3:174697663 T C 0.056523 -3.9787e-06
3:174711687 A G 0.039362 -2.0931e-05
3:174716691 C T 0.202848 -1.9109e-05
3:174722372 A G 0.152077 3.3761e-05
3:174731754 G A 0.077449 -1.2881e-05
3:174734880 G C 0.055697 -6.6125e-06
3:174740389 A G 0.161600 -1.8493e-05
3:174741965 A G 0.355730 -8.6662e-06
3:174746523 C A 0.374140 -1.5269e-05
3:174750464 T C 0.141836 1.7067e-05
3:174762060 T C 1.620310 3.5048e-05
3:174763670 G A 0.117174 1.6789e-06
3:174764228 G A 0.372936 2.1702e-05
3:174776551 T C 0.035545 2.9267e-06
3:174782990 A G 0.057389 -6.2989e-05
3:174786406 A C 0.082460 -4.5816e-05
3:174788113 T G 0.154680 1.4234e-05
3:174788421 C T 0.226263 1.4344e-05
3:174788739 G A 0.155809 1.4875e-05
3:174788880 A G 1.669874 2.1631e-05
3:174801986 T G 0.465013 2.2639e-05
3:174803838 A G 0.026726 -1.9369e-05
3:174808332 T C 0.334664 2.6523e-05
3:174808470 G T 0.634406 2.2140e-05
3:174813698 T C 0.022747 6.9518e-06
3:174814738 A G 0.812502 2.5186e-05
3:174814920 G A 0.918338 3.2332e-05
3:174820195 T C 0.265164 -1.0608e-07
3:174829312 G A 0.776301 3.5371e-05
3:174831378 T G 0.041624 -9.7612e-06
3:174832273 A G 0.206295 2.4120e-06
3:174836401 C T 1.090231 3.1355e-05
3:174843549 G A 0.024233 -4.6837e-06
3:174844212 T C 0.943406 3.6649e-05
3:174844804 C T 0.037239 -4.0377e-05
3:174852342 T C 0.083849 1.6215e-05
3:174853286 C T 0.021624 -1.3100e-05
3:174861684 C T 0.530579 -5.1389e-05
3:174862543 A G 0.158442 1.6337e-05
3:174867556 A C 0.070159 1.5690e-05
3:174868754 A G 0.025425 -1.2970e-05
3:174869090 A C 0.046717 7.6029e-06
3:174869139 T C 0.692335 -1.0837e-05
3:174874357 C T 0.070558 -4.8903e-05
3:174874510 G A 0.034802 -3.8848e-06
3:174875574 G A 0.185320 1.5778e-05
3:174880760 G T 0.038421 3.2030e-06
3:174885494 C T 1.740350 -2.7238e-05
3:174885822 T C 0.691864 -1.0886e-05
3:174893298 A G 0.082064 2.0607e-05
3:174895840 T C 0.742541 -1.3788e-05
3:174898191 T C 1.577497 -3.3015e-05
3:174903037 C A 0.666177 -1.7732e-05
3:174903106 C T 0.109310 -4.4704e-05
3:174910449 C A 0.031011 -1.3527e-05
3:174913272 G A 0.908620 -1.0090e-05
3:174920127 G C 0.283176 8.2650e-06
3:174921218 A G 0.151337 -4.3170e-05
3:174921450 C T 0.024496 -2.4325e-06
3:174925007 A G 1.086634 1.7311e-05
3:174926485 A G 1.214124 7.6624e-06
3:174935101 A G 0.044770 5.6911e-06
3:174938283 A C 0.068708 5.0694e-05
3:174940266 G T 0.393868 -4.7621e-06
3:174943985 A G 0.085777 -1.3641e-06
3:174948475 T C 0.062122 -9.3644e-08
3:174949685 C T 1.818990 1.9133e-05
3:174950221 G T 0.302673 3.6388e-05
3:174951029 C T 1.062190 1.0169e-05
3:174951756 C T 1.425878 2.5837e-05
3:174956605 G C 0.054796 -3.5719e-05
3:174961387 C T 0.747163 1.2397e-05
3:174972737 G A 0.137071 1.0931e-05
3:174973897 G A 0.412798 -8.1016e-06
3:174976181 A G 0.037382 -4.6862e-05
3:174979016 C A 0.447093 2.7550e-06
3:174979222 G C 0.059048 -1.7441e-05
3:174980057 T C 0.949852 -3.7903e-05
3:174981236 G A 0.038963 -4.9962e-05
3:174981935 G A 0.587196 -2.8715e-05
3:174992869 G A 1.790943 -5.9265e-05
3:174994513 G A 0.100744 -4.3876e-05
3:174995579 T C 0.314482 -1.7524e-05
3:174997395 C A 0.818175 -2.9569e-05
3:175009714 C T 1.604249 1.1031e-05
3:175010282 C T 0.137815 -5.1158e-06
3:175013291 A G 1.055043 7.8322e-06
3:175014005 C G 0.338085 -2.5916e-05
3:175023203 A G 0.502567 -2.4605e-05
3:175029547 G A 0.409308 -7.2482e-06
3:175030191 G A 0.068695 -6.2597e-06
3:175034319 A G 0.283189 -9.1515e-06
3:175044568 T C 0.039083 1.8733e-05
3:175044611 C T 0.317611 2.1852e-06
3:175045582 C T 0.084466 -2.0690e-05
3:175049294 G A 0.339942 -2.4123e-05
3:175053884 C T 0.192750 -2.4225e-05
3:175055759 G T 0.965834 -7.7502e-05
3:175057090 T C 0.111059 9.6069e-05
3:175061922 T C 0.772903 -5.5554e-05
3:175061955 T G 0.877590 -5.9975e-05
3:175062899 T C 0.142810 5.1957e-05
3:175063195 G A 1.840987 1.6392e-05
3:175065208 T C 0.290790 -1.7444e-05
3:175066460 G T 0.368132 -4.3816e-06
3:175069556 G A 0.230067 -1.8668e-05
3:175070188 A G 1.139032 1.1792e-05
3:175070813 G A 0.061956 7.0468e-06
3:175071688 T G 0.020592 6.4402e-07
3:175073905 C G 0.619356 -1.4100e-05
3:175096546 T G 0.635637 -3.1804e-06
3:175101319 T C 0.461839 -5.6817e-06
3:175109345 T C 0.289164 -1.2652e-05
3:175112637 T C 0.226280 1.6707e-06
3:175113411 G A 0.167971 -3.6234e-06
3:175113598 A C 0.467603 -6.7692e-06
3:175114295 G T 0.199884 1.0959e-05
3:175116207 T C 0.295802 -2.1773e-05
3:175118721 A G 1.591224 5.3568e-05
3:175120825 C T 0.071243 3.9767e-06
3:175121769 G A 0.303933 1.8570e-04
3:175130007 T C 0.307178 -2.5308e-06
3:175142399 C T 0.207054 2.6093e-05
3:175144553 T C 1.571308 7.0586e-05
3:175170335 T C 0.103201 -5.0776e-07
3:175180268 G A 0.052845 6.9692e-06
3:175181067 C T 0.054403 -1.0673e-06
3:175182313 T C 0.071502 -3.8510e-08
3:175182690 C T 0.158279 1.4862e-05
3:175189447 A G 1.259929 3.8963e-05
3:175194045 T C 1.527813 2.8685e-05
3:175198019 A G 1.313816 3.5177e-06
3:175204592 C T 0.140255 -1.4917e-05
3:175207229 A G 0.043277 -9.2605e-06
3:175207871 G A 0.073856 -3.3839e-05
3:175210094 T C 0.031608 -4.4773e-05
3:175211606 A G 0.226562 3.0726e-05
3:175212364 C T 0.135166 -1.6832e-05
3:175217041 T C 0.171792 1.0454e-05
3:175231879 G A 0.072502 -4.5477e-05
3:175237536 C T 0.262470 2.7291e-05
3:175238520 G A 0.025509 -1.1429e-05
3:175240642 C T 1.882050 6.1144e-06
3:175241392 G A 0.035344 4.9732e-05
3:175242041 G A 0.133426 2.0021e-05
3:175245827 G T 1.565488 -3.3157e-05
3:175253633 A G 0.143459 -1.6127e-05
3:175253706 C T 0.032160 -1.4426e-06
3:175258081 T C 1.873896 -1.1048e-05
3:175263907 G A 0.580331 4.6198e-05
3:175263937 C T 1.411863 2.9447e-06
3:175276527 C T 0.114659 -7.6750e-06
3:175281578 A C 0.324041 -8.3227e-06
3:175291641 A G 0.063443 3.5270e-05
3:175295677 A G 0.033549 -2.1797e-05
3:175308240 A G 1.528904 -1.7375e-06
3:175314577 C G 0.069146 -4.6687e-06
3:175319437 G A 1.530722 5.7248e-06
3:175322831 C T 0.033302 -1.7931e-05
3:175323076 A G 0.038911 -1.8268e-05
3:175326226 T C 0.040832 -1.9920e-05
3:175333168 C A 0.058947 -1.2772e-05
3:175338214 T C 0.027203 -5.6432e-06
3:175345143 G C 1.590614 8.4394e-06
3:175350599 G A 0.351292 9.2869e-06
3:175350835 A G 0.029375 -2.5349e-05
3:175360269 T G 0.041654 2.7282e-05
3:175361840 A G 0.404680 -7.1664e-06
3:175363084 G C 0.079993 -1.8014e-05
3:175366158 T G 0.039722 -4.8484e-06
3:175370156 T C 0.099793 -1.3268e-05
3:175376169 T C 0.040446 -2.6553e-06
3:175389857 C T 0.102678 -2.6033e-05
3:175391486 T C 0.055874 9.0136e-06
3:175403905 C T 0.333139 5.3603e-05
3:175405143 G A 0.041556 -1.0977e-06
3:175410086 C T 0.059895 -3.1509e-05
3:175410177 A G 0.120086 -1.3714e-05
3:175414327 C T 0.444818 -1.3877e-04
3:175422158 T C 0.059214 1.5067e-05
3:175423604 A C 0.041991 -7.1556e-06
3:175426387 A G 0.122949 -1.8638e-06
3:175427140 G A 0.038963 -3.0703e-05
3:175430152 A G 0.425294 -1.4419e-04
3:175440985 T C 0.272124 -2.7070e-07
3:175448826 A G 0.287411 -3.3994e-05
3:175455116 G A 0.189358 4.5913e-05
3:175457885 A G 0.494995 9.8451e-06
3:175458339 A G 0.076332 5.3970e-06
3:175461357 T C 0.029641 1.1761e-05
3:175463476 T C 0.112984 9.5206e-07
3:175465334 C T 0.039421 -3.6386e-05
3:175469314 A G 0.046276 -3.8542e-05
3:175473047 C T 1.869414 -4.6693e-06
3:175488624 A G 0.186969 5.5365e-05
3:175491619 A G 0.040599 3.1157e-05
3:175497115 G C 0.099764 7.9400e-06
3:175499359 A G 0.068945 -1.0658e-05
3:175505765 A G 0.105051 -9.0363e-06
3:175507453 G T 0.492174 1.0055e-05
3:175508949 G A 0.045039 -1.8989e-05
3:175510641 C G 0.086446 6.9134e-06
3:175510677 T G 1.028628 -6.3225e-06
3:175514007 C T 0.039518 -3.6379e-05
3:175516157 C T 0.192503 1.0425e-05
3:175520736 C T 0.135984 3.7384e-06
3:175521611 G A 0.550625 2.7538e-05
3:175526024 T C 0.026830 4.0813e-05
3:175535210 G A 0.042485 1.2161e-05
3:175540277 G C 0.129109 -2.0110e-05
3:175542154 G A 0.109689 4.5951e-06
3:175545048 G A 0.725452 -8.2186e-06
3:175548003 A G 0.076128 -2.6497e-05
3:175548918 G A 0.176167 5.0079e-06
3:175554379 A G 0.392144 -1.5608e-05
3:175555183 A G 0.210352 -6.2742e-06
3:175557419 A C 0.090068 3.0677e-05
3:175559904 A G 0.033552 -1.4761e-05
3:175566096 A G 0.030764 1.2371e-05
3:175570090 T A 0.821058 -9.5469e-06
3:175572266 G T 0.032166 1.4524e-05
3:175579689 G A 0.493622 -1.1539e-05
3:175585828 A G 0.056114 1.3803e-05
3:175587243 A C 0.195473 1.4641e-05
3:175592850 T G 0.488172 -4.6153e-05
3:175603539 T C 0.090357 -6.4810e-07
3:175610531 T C 0.622325 -4.0325e-05
3:175613186 A C 0.398665 -2.3597e-05
3:175616591 G A 0.047198 -1.6144e-05
3:175630821 T C 0.174645 -2.5616e-05
3:175632046 A G 0.817841 -3.2353e-05
3:175646859 A G 0.045727 1.3191e-05
3:175650484 C T 0.059921 6.6319e-06
3:175657425 T C 0.262175 -3.1695e-05
3:175658506 C T 0.873659 -1.5748e-05
3:175668834 T C 0.707545 -4.1186e-05
3:175669533 C A 0.648376 -4.8619e-05
3:175669896 A C 1.224072 4.5108e-05
3:175670023 T C 0.358583 4.3146e-05
3:175670278 A G 0.161830 -5.7821e-06
3:175670498 T G 0.028482 -1.5821e-05
3:175671399 C T 0.055101 1.8272e-05
3:175678257 A G 0.083152 -3.0619e-06
3:175678538 T C 0.507511 1.5298e-05
3:175681864 T C 1.346596 6.0229e-06
3:175683021 T C 0.092256 -7.2652e-06
3:175683494 T C 0.027427 7.4640e-06
3:175696130 G A 0.030615 -1.6806e-06
3:175696848 G T 0.629070 -5.4065e-06
3:175721986 C T 0.036356 3.1696e-05
3:175722327 T C 0.065280 2.7637e-05
3:175722589 C T 1.972161 -2.5054e-05
3:175741141 T C 0.046049 1.9392e-05
3:175759202 T C 0.033400 -4.2660e-06
3:175777096 T C 0.081899 8.9867e-06
3:175788974 C T 0.306646 5.4227e-06
3:175790297 T C 0.496608 -2.2329e-05
3:175797468 T C 0.050677 1.1604e-05
3:175802738 G A 0.036493 2.1452e-05
3:175813416 C T 0.111530 8.9277e-06
3:175821050 C A 0.677722 2.9039e-05
3:175821681 C G 0.063436 -4.6527e-06
3:175821930 T C 0.022867 2.5713e-05
3:175831874 A G 0.211287 1.0525e-06
3:175832014 C T 0.349665 7.1935e-06
3:175851939 C T 0.067224 -1.3326e-06
3:175861534 T C 0.690063 9.5356e-06
3:175861931 A G 0.247942 -1.9616e-05
3:175862678 C A 0.370978 -8.3371e-06
3:175863722 G T 0.039495 -2.5336e-05
3:175864210 C G 0.105178 -1.6520e-05
3:175865678 C T 0.035775 1.6934e-05
3:175873024 C T 0.285788 -2.8474e-05
3:175915134 G A 1.896150 -6.2420e-06
3:175928749 C T 0.274879 -2.3641e-05
3:175951812 C A 0.087329 -2.8091e-05
3:175953943 G A 0.060278 -3.8480e-06
3:175985100 T C 0.484530 -2.4296e-06
3:175987027 G A 0.022571 1.6792e-05
3:176002101 C A 0.073090 2.9746e-06
3:176007583 A C 0.299252 -4.5435e-05
3:176010813 G A 0.425528 -1.0648e-05
3:176012902 C A 0.058172 -4.8958e-06
3:176014384 G A 0.036934 2.8017e-05
3:176014515 G A 0.071015 -3.1361e-06
3:176014691 T C 0.989867 9.4235e-06
3:176014901 C A 0.034224 2.6144e-06
3:176021720 A G 0.082561 -1.5590e-05
3:176022304 T C 0.326634 -2.3877e-05
3:176022365 C T 0.127496 -7.8997e-06
3:176022490 G A 0.041339 -1.9197e-05
3:176025798 T C 0.035659 -1.0815e-05
3:176025976 G A 0.070691 5.1506e-05
3:176029989 T C 0.245965 -9.7830e-05
3:176030096 T G 1.217029 7.8055e-05
3:176031979 G T 0.025597 -6.1445e-06
3:176033638 A G 0.302573 6.1416e-05
3:176037418 G A 1.150908 2.3811e-05
3:176048311 T G 1.053780 2.4802e-05
3:176060247 T C 0.049450 4.2764e-05
3:176065446 G A 1.700332 -5.8699e-05
3:176076289 C T 0.098089 -1.2144e-06
3:176077506 C T 1.602841 -4.8483e-05
3:176093056 G T 0.070636 2.1570e-05
3:176095237 T G 0.052248 2.2368e-05
3:176096919 A G 0.781906 -3.8611e-06
3:176106766 G A 1.700530 -5.2587e-05
3:176113831 T C 0.025314 3.5032e-05
3:176121581 C A 1.533770 -3.1449e-05
3:176123011 A G 0.066906 1.4174e-05
3:176123693 T C 0.102231 4.2472e-05
3:176123761 C T 1.919169 -2.8035e-05
3:176132979 G A 0.024058 3.0496e-05
3:176134495 A G 0.027804 -4.5939e-05
3:176137683 G A 0.032702 1.1029e-05
3:176139848 G C 0.171010 -3.5964e-05
3:176147392 T G 0.027197 1.6712e-05
3:176150775 T C 0.191815 -9.1244e-06
3:176153637 C T 0.091253 1.2579e-06
3:176159192 C T 0.442731 3.9188e-05
3:176181637 A G 0.337654 -5.8008e-05
3:176186755 A G 0.190702 -8.3246e-06
3:176186860 A C 1.807607 -1.8361e-05
3:176190237 T G 0.025480 -2.5108e-06
3:176206246 G T 0.150016 1.4987e-05
3:176207028 T C 0.306779 3.0636e-05
3:176207737 C T 0.899301 -2.7050e-05
3:176210523 C T 0.944451 -5.8169e-05
3:176210561 A G 0.202760 4.2636e-06
3:176214976 A G 0.502178 -1.7002e-05
3:176216331 G A 0.180432 5.2721e-05
3:176233508 A G 1.579776 -8.5100e-06
3:176235403 G A 0.084810 1.6889e-05
3:176237200 T C 0.811697 -1.7479e-05
3:176242051 T C 0.150597 -8.1966e-07
3:176243614 T C 0.778177 -1.9646e-05
3:176245042 T G 1.511500 -1.6333e-05
3:176249183 A G 0.082243 2.0336e-05
3:176252266 T C 0.029975 1.6669e-05
3:176253069 A G 0.429140 -4.1059e-05
3:176257476 G A 0.209051 3.1209e-05
3:176260376 A G 0.066215 2.8142e-05
3:176270078 C G 0.564212 -5.9575e-05
3:176270796 A G 0.050995 -3.8224e-06
3:176270961 G A 0.427034 -5.9247e-07
3:176271598 T C 1.164216 -1.9338e-05
3:176277934 C T 0.034263 8.2272e-06
3:176278204 C T 0.038638 1.2333e-05
3:176279847 A G 1.421143 1.0567e-05
3:176287765 C T 0.058055 4.3947e-05
3:176290696 C T 0.152593 -4.0710e-05
3:176303361 T C 0.036714 1.9634e-05
3:176304885 A G 0.038859 1.0812e-05
3:176312666 T C 1.607557 -1.0197e-05
3:176317989 G A 0.028177 1.1089e-05
3:176320349 T C 0.938040 1.0112e-04
3:176322809 A G 0.054958 -2.2870e-07
3:176328003 A G 0.725254 7.1976e-05
3:176338320 T C 0.022721 1.2200e-05
3:176338515 C T 0.053608 1.9742e-06
3:176338667 C T 0.040102 1.2568e-05
3:176339360 C T 0.053595 -5.6945e-06
3:176339645 C T 0.346813 -4.8287e-04
3:176341415 T A 0.137266 8.1355e-06
3:176343087 A G 0.261153 -3.7027e-06
3:176348796 G A 0.044130 7.6518e-06
3:176350569 T C 0.047964 -3.6540e-05
3:176361644 G A 0.088235 1.5061e-05
3:176363592 G C 0.042491 3.0666e-05
3:176373380 C T 1.381518 -4.9689e-05
3:176373507 T C 1.633455 -2.8200e-05
3:176383662 A G 0.119748 2.7271e-05
3:176390834 G A 1.970518 3.1306e-06
3:176393132 C A 0.445684 -1.6790e-04
3:176399275 T C 0.635455 3.4650e-05
3:176404026 T C 0.105885 1.7192e-05
3:176404814 T C 0.028339 -9.3282e-06
3:176407911 C T 0.436038 -7.6498e-05
3:176408086 A C 0.148931 -1.0164e-05
3:176408205 T C 0.337309 -6.9080e-05
3:176415431 T C 0.050424 -1.7621e-05
3:176415444 A G 0.026233 1.2061e-05
3:176417139 A G 0.164648 1.5299e-05
3:176422652 T C 0.163934 1.8805e-05
3:176429890 G T 0.047139 -3.4981e-06
3:176430039 G A 0.245313 -6.1763e-06
3:176434070 C A 0.027947 1.5052e-05
3:176434664 C T 0.073843 -1.8684e-05
3:176436662 T C 0.671996 2.3049e-05
3:176436816 G A 1.739172 2.0171e-06
3:176438369 T C 0.063793 1.5398e-04
3:176441081 A G 0.052654 1.6184e-05
3:176444421 T C 0.505820 2.3521e-05
3:176455780 T C 0.022104 1.0792e-05
3:176457749 T C 0.080535 -4.0070e-05
3:176458029 C T 0.040797 -1.0198e-05
3:176468053 A G 0.139558 7.0997e-06
3:176469283 C T 0.066669 6.2788e-06
3:176471635 C T 0.786201 8.1280e-06
3:176472048 T C 1.366366 2.9313e-05
3:176474949 A C 1.933233 8.9062e-05
3:176477852 C T 0.640226 -2.2042e-05
3:176478037 T C 0.077449 1.1660e-05
3:176485418 G A 0.307996 3.1152e-05
3:176487780 C A 0.077832 -3.4217e-05
3:176491059 C T 0.136094 -4.5335e-05
3:176493905 A G 0.084281 3.0903e-05
3:176495125 T C 1.797704 3.4364e-05
3:176495313 A G 0.061999 1.2712e-05
3:176503415 C G 0.564342 7.7625e-06
3:176507189 A C 0.129797 -1.3942e-06
3:176507796 A G 1.246504 2.3296e-05
3:176514146 A G 0.048071 1.6204e-05
3:176515103 A G 0.425356 -9.7069e-06
3:176515906 T C 0.032685 -1.9183e-05
3:176525744 T C 0.112237 1.8660e-05
3:176541588 C A 0.027232 3.8671e-05
3:176543287 C T 1.781478 7.1575e-06
3:176551660 A G 0.047006 -1.9879e-05
3:176554125 A G 0.037252 -1.5114e-05
3:176557403 A G 0.031478 -1.0590e-05
3:176557711 C A 0.677479 3.0315e-05
3:176568187 A G 1.466273 1.8219e-05
3:176571410 T C 1.205899 -2.6889e-05
3:176575416 G A 0.033562 7.0007e-06
3:176577310 T C 1.818802 -1.1282e-05
3:176577531 G C 0.852581 -2.5705e-05
3:176595761 C A 0.293929 -2.5188e-06
3:176606596 C T 1.101698 -2.7670e-05
3:176616563 C A 1.818308 4.8827e-06
3:176619469 C T 0.103276 -1.7863e-05
3:176619715 A G 0.174337 2.7208e-05
3:176621777 C T 1.104954 -3.1906e-05
3:176627095 C T 0.942786 -4.5171e-05
3:176627808 A G 0.027862 -1.7462e-05
3:176632671 G A 0.033984 -2.8403e-05
3:176632996 A C 0.095917 -6.9015e-05
3:176638068 C T 0.635520 3.7246e-05
3:176644946 T C 0.130995 -2.2798e-05
3:176652343 T G 1.537843 -1.8741e-05
3:176652935 C G 1.127243 -1.4815e-05
3:176656420 A G 0.020978 5.4841e-06
3:176656996 A C 0.040563 -3.9429e-05
3:176664305 A G 0.104701 -1.1659e-05
3:176665274 G C 0.037522 -3.7567e-06
3:176665974 C A 0.926294 -1.9089e-05
3:176666749 C T 0.394157 -1.3284e-05
3:176666788 G A 0.037142 -1.1572e-05
3:176667085 G A 0.209453 -8.8788e-06
3:176667289 C T 0.290550 -7.1409e-06
3:176667444 T C 0.046717 7.2364e-06
3:176672414 G A 0.093223 6.4925e-06
3:176683337 A G 0.443750 -5.5018e-06
3:176683398 T C 0.081259 3.9468e-05
3:176683434 C T 0.298749 -1.3042e-05
3:176685942 T C 0.059804 1.0235e-06
3:176686874 A G 0.206740 2.5015e-05
3:176688676 T G 1.813842 -3.2259e-05
3:176692911 A C 1.367262 -1.1071e-05
3:176694566 G A 0.048528 -7.7128e-06
3:176702024 T C 0.053488 6.3661e-05
3:176703372 T C 0.347190 -4.5240e-06
3:176706318 C A 0.438417 -1.2405e-05
3:176720263 T C 0.051729 1.0500e-05
3:176723047 T C 0.336456 -6.8710e-06
3:176739694 C T 0.228068 3.7187e-05
3:176750517 T C 0.025811 3.5708e-05
3:176754939 C T 0.032575 -1.4406e-05
3:176756230 A G 0.220729 -3.1523e-06
3:176765269 C T 0.404378 -2.0481e-05
3:176771719 C G 0.036765 -5.5720e-06
3:176773283 C T 0.020913 -3.0929e-05
3:176779563 G A 0.061528 1.0672e-04
3:176785767 A C 0.415975 -3.0759e-05
3:176787164 T C 0.642492 -1.7319e-06
3:176792147 T G 0.029449 -6.0389e-05
3:176792166 A G 1.847287 5.7726e-06
3:176819685 C T 0.029261 -1.4368e-05
3:176827927 C T 0.213481 8.4547e-06
3:176828882 A C 0.090714 -8.4755e-06
3:176834399 T C 0.127746 -1.7691e-06
3:176834661 T G 0.110783 -1.9043e-05
3:176837749 A G 0.841253 1.3830e-05
3:176841706 G A 0.034669 -5.1938e-06
3:176842040 T C 0.037142 -2.5987e-05
3:176849943 T C 0.044474 2.3241e-05
3:176859444 T C 1.326014 -9.8892e-06
3:176860200 A G 0.118015 -3.3674e-05
3:176863040 C T 0.092334 4.8383e-06
3:176865250 T C 0.130683 -1.5707e-05
3:176865688 G T 1.044335 2.3335e-05
3:176868404 C T 0.060311 1.1100e-05
3:176869025 G A 0.052894 3.3297e-05
3:176877693 G T 0.051433 1.7403e-06
3:176878382 G A 1.944737 -1.5020e-05
3:176881980 A C 0.076533 -1.8428e-05
3:176887272 C T 1.148143 8.7673e-06
3:176887833 C T 0.024428 3.0023e-05
3:176897414 G C 0.195736 -2.0084e-06
3:176906492 T C 0.051505 2.1959e-05
3:176908573 C T 0.051044 -1.0774e-05
3:176909408 C T 1.144257 1.4978e-05
3:176911974 C T 0.049986 -3.3689e-05
3:176917320 T C 1.092973 -1.5512e-05
3:176917393 G T 0.180552 -2.9113e-05
3:176919306 G T 1.085966 -1.8911e-05
3:176923441 T C 1.055461 -2.6903e-05
3:176927519 T C 0.436022 3.7809e-05
3:176928828 G A 0.029745 1.5863e-05
3:176938815 T G 0.171737 -2.3774e-05
3:176939815 C T 0.047460 9.2588e-06
3:176941110 A G 0.689975 -9.9828e-07
3:176941772 C A 0.910016 -1.1887e-05
3:176948728 T C 0.028213 1.8464e-05
3:176958413 T C 0.041066 2.7844e-05
3:176961187 G A 0.245404 -1.1517e-05
3:176964714 A G 0.141667 1.6478e-06
3:176971012 A G 0.032085 2.3197e-05
3:176980217 G A 0.236617 4.4949e-05
3:176980464 A C 0.026145 2.8596e-05
3:176984823 G A 1.066471 -3.2137e-05
3:176988310 A C 0.925430 -2.9338e-05
3:176992939 C T 0.111536 7.6030e-06
3:176995333 A G 0.068484 8.1509e-05
3:177000903 C G 1.178608 2.0903e-06
3:177008640 C T 0.067958 2.4459e-05
3:177009986 G A 0.242557 -7.7477e-06
3:177015033 C T 0.089874 -2.5999e-05
3:177018686 T C 0.067633 3.9339e-05
3:177025266 T C 0.178988 1.5663e-05
3:177040528 G T 0.057893 3.2862e-05
3:177041836 T C 0.131865 -1.2840e-05
3:177048404 G T 0.033494 1.0554e-05
3:177054079 C A 0.098173 2.5969e-05
3:177057139 G A 1.122867 2.2220e-05
3:177062026 G A 0.081762 4.6122e-05
3:177063060 A G 0.103120 1.8875e-05
3:177063418 G T 0.023630 -5.3044e-07
3:177063954 C T 0.149564 5.6554e-06
3:177067339 C T 0.226062 -1.4863e-05
3:177068088 G A 0.768414 -1.7315e-05
3:177068277 A G 0.030348 -3.6205e-06
3:177070706 C T 0.042981 -8.8807e-06
3:177072468 A C 0.050408 -2.3729e-06
3:177075027 T C 0.032380 1.5745e-05
3:177076216 C T 0.314998 3.6904e-05
3:177080087 A G 0.130203 -5.4492e-06
3:177081608 A G 1.196233 2.9572e-05
3:177087819 C T 0.051972 3.9952e-06
3:177089376 A G 0.116382 2.1387e-05
3:177093024 C A 0.030131 1.0161e-05
3:177096201 A G 0.098141 7.1739e-06
3:177101312 T C 1.020793 1.0060e-05
3:177104005 T C 0.052083 -1.6358e-05
3:177104471 A G 0.322249 4.2247e-05
3:177113056 T C 0.417582 4.4793e-05
3:177114498 T C 0.158257 6.2261e-06
3:177116140 T C 0.150580 -2.0860e-05
3:177116302 A G 0.048820 -8.6678e-07
3:177119143 G T 1.347349 3.6804e-05
3:177124371 T C 0.240610 -2.4884e-05
3:177127074 A G 0.236186 2.2416e-05
3:177129818 C A 0.071704 5.9887e-05
3:177137104 A G 0.049502 -4.6239e-06
3:177138016 T C 0.049382 -2.1814e-05
3:177139457 G A 1.410870 1.5061e-06
3:177142079 C A 0.101357 2.4856e-06
3:177142381 A G 0.048950 -3.5038e-05
3:177142771 G A 0.068503 2.6752e-05
3:177144576 C T 0.074466 2.1701e-05
3:177145416 T C 0.553520 1.8776e-05
3:177157650 A G 0.081464 2.7402e-05
3:177158686 G A 0.270702 4.3674e-05
3:177158757 G A 1.216026 6.9855e-06
3:177161342 T C 0.207795 -2.8534e-05
3:177170475 A G 0.329565 -3.0544e-06
3:177170859 G A 0.739961 7.1010e-06
3:177171169 G A 0.029096 -1.2514e-06
3:177175735 C T 1.061641 5.6679e-05
3:177176516 A G 0.459521 1.1564e-05
3:177177800 G A 0.285866 -2.6171e-05
3:177179906 C A 0.148944 7.2135e-05
3:177179941 C T 0.070266 7.3662e-06
3:177180755 A G 0.374477 -5.5418e-05
3:177189506 C T 0.070334 -2.0152e-05
3:177190673 A G 0.080162 -2.4880e-05
3:177198248 G T 0.388964 -5.3218e-06
3:177209504 A C 1.210502 -2.4034e-05
3:177210820 T C 0.531261 -2.4261e-05
3:177212302 G A 0.299184 -1.3643e-05
3:177214656 C T 0.207373 -9.6568e-06
3:177218025 A G 0.260218 -2.1738e-05
3:177221507 T G 1.394569 -1.8993e-05
3:177223930 T C 0.084398 -3.5510e-05
3:177224309 T C 0.498569 4.6586e-06
3:177231890 C A 0.207655 -1.6458e-05
3:177232808 A G 0.035886 -1.1764e-05
3:177241274 C T 0.432036 -2.9035e-05
3:177259621 C G 1.608771 -1.8979e-05
3:177260157 C G 0.070337 1.3231e-05
3:177264970 T C 0.153167 1.7501e-05
3:177267601 A G 0.088215 -5.7114e-05
3:177268890 A C 0.044153 9.2282e-06
3:177269376 C T 0.328202 -6.8677e-06
3:177269518 G A 0.578542 -2.7020e-05
3:177274280 A G 0.030686 -2.2351e-05
3:177275721 A C 0.070460 -3.0477e-05
3:177284964 C T 0.210550 1.5134e-05
3:177288324 C A 0.112870 -1.4508e-05
3:177290461 T C 0.757845 -2.8446e-05
3:177291697 G A 0.290417 -2.6129e-06
3:177293082 G T 0.090750 -2.8213e-05
3:177294081 A G 0.779268 3.4470e-05
3:177300246 G A 0.091049 2.6682e-06
3:177306170 A G 0.046029 3.1601e-05
3:177307642 G A 0.784386 2.9406e-05
3:177308889 T G 0.592305 2.0425e-05
3:177318017 C T 0.063469 1.3539e-05
3:177320405 A G 0.092691 5.3933e-06
3:177322867 C T 1.176456 2.7537e-05
3:177323907 C T 0.054864 -3.1409e-05
3:177326538 C T 0.114282 -1.3719e-05
3:177332798 C A 0.059788 6.0005e-06
3:177335534 G A 0.666040 3.9309e-05
3:177337292 T C 0.214656 -1.8288e-08
3:177338640 T C 0.037314 2.3369e-05
3:177338917 A G 0.231385 -2.4020e-04
3:177344643 C T 0.077290 -1.5761e-05
3:177349659 C T 0.202789 -2.1719e-05
3:177350095 G C 0.188810 2.8401e-05
3:177351129 G T 0.029806 -1.0867e-05
3:177351829 A G 0.048765 -3.1382e-06
3:177355001 G A 0.922947 1.1481e-05
3:177359867 T C 0.030923 6.1856e-06
3:177359909 A G 1.726117 -1.5978e-05
3:177360569 A G 0.053874 -1.4114e-05
3:177366578 T G 1.137049 1.1076e-05
3:177367351 G A 0.216782 -9.0664e-07
3:177390471 A G 0.158124 -2.4872e-05
3:177396058 G A 0.870180 7.8170e-06
3:177397042 A G 0.131342 -3.7219e-06
3:177398058 A G 0.367330 -2.7222e-05
3:177400042 G T 0.028833 -2.5737e-05
3:177406600 C T 0.068312 2.1296e-05
3:177410388 T G 0.485446 3.5215e-05
3:177421455 G A 0.379343 -3.0746e-05
3:177435752 A G 0.450209 1.1488e-05
3:177438566 A G 0.672710 4.1876e-06
3:177455277 A G 0.704237 2.2405e-06
3:177461096 G T 1.902758 3.8767e-05
3:177465759 T C 0.042076 1.8456e-05
3:177467569 G A 0.512539 9.9127e-06
3:177477967 C T 0.382589 1.3792e-05
3:177480584 C A 1.789852 7.6584e-05
3:177484461 G A 0.169559 3.0832e-05
3:177491861 C G 0.557045 -4.9306e-05
3:177494793 G A 1.944292 5.7576e-06
3:177501665 G A 0.045321 -2.0751e-05
3:177501743 A G 0.411720 -1.1024e-05
3:177510541 A G 0.232622 4.0179e-05
3:177517477 G C 0.917858 9.1750e-06
3:177525555 A C 1.725095 -4.5069e-05
3:177528689 A G 0.297710 8.9030e-06
3:177529867 C A 0.275554 -1.2135e-04
3:177535530 A G 1.343937 1.8816e-05
3:177544721 T C 0.050200 -1.2492e-05
3:177545292 T C 0.118787 1.9806e-05
3:177547836 T G 0.102993 2.0578e-05
3:177551134 C T 0.117794 2.7086e-05
3:177552699 C T 0.121598 -3.0806e-06
3:177567890 G A 1.025324 -9.4185e-06
3:177570355 C T 0.033536 -1.1479e-05
3:177590636 C T 1.554653 4.3431e-06
3:177593806 A G 0.048350 -1.4751e-05
3:177594018 A G 0.034195 -9.9248e-06
3:177594050 A C 0.036025 1.2081e-05
3:177595818 A C 0.121780 1.0866e-06
3:177596346 A G 0.055695 -4.4338e-06
3:177596989 A G 1.284747 1.2475e-06
3:177600233 A C 0.083914 5.1038e-06
3:177622584 T C 0.672941 9.1993e-06
3:177623760 A G 0.033500 -5.6484e-06
3:177633940 G T 0.055426 1.7416e-05
3:177642059 A G 0.703224 9.4977e-06
3:177642323 T G 0.064151 1.4522e-05
3:177646644 G A 0.043144 1.6568e-05
3:177653181 T C 0.451141 1.5939e-06
3:177664059 T C 0.034023 -1.0849e-05
3:177664238 T C 0.042287 -3.1490e-05
3:177669644 A C 0.048976 4.4876e-06
3:177674276 A G 0.091954 -2.1609e-05
3:177677315 G A 0.021500 9.8454e-06
3:177691116 A G 0.031351 -3.4974e-05
3:177698863 G A 0.074200 3.1779e-06
3:177700376 A C 0.079237 4.0467e-05
3:177703195 C A 0.523182 4.2652e-05
3:177712676 C T 0.472433 1.2341e-05
3:177718005 C A 0.255028 -6.3605e-06
3:177727548 G A 0.041297 1.3278e-05
3:177736376 C T 0.039648 3.4799e-05
3:177738124 G T 0.645377 1.6874e-05
3:177739219 A G 0.055114 3.0566e-06
3:177740326 G A 0.045526 -3.0688e-05
3:177742058 C T 0.278067 -1.9666e-05
3:177743488 A G 0.199703 2.3303e-05
3:177743710 A T 0.051917 -1.9665e-05
3:177743823 G A 0.432915 -1.4207e-05
3:177744154 G A 0.551680 -1.7114e-05
3:177744381 C T 0.461180 1.0012e-05
3:177766464 G T 0.094924 -3.6120e-05
3:177766737 C T 0.036658 2.3658e-05
3:177771490 T C 0.055939 8.5469e-06
3:177780154 A G 0.334430 -2.2692e-05
3:177783001 T C 0.039232 3.6981e-06
3:177785280 G A 0.720372 7.2492e-06
3:177790649 G A 0.033880 2.3897e-05
3:177793107 T G 0.383624 3.2109e-05
3:177796194 T C 0.025824 -1.2636e-05
3:177803985 T C 0.051235 -1.6562e-05
3:177806060 C T 0.459512 -2.4543e-05
3:177811032 C A 0.110910 -4.5350e-06
3:177827958 A G 0.043059 -6.6891e-06
3:177828081 G A 0.843782 -1.2865e-05
3:177837221 A G 0.311177 2.1888e-06
3:177838210 A G 0.060041 1.5338e-05
3:177839608 C T 0.050930 2.6107e-05
3:177839912 C T 0.025847 1.3808e-05
3:177849009 T C 0.533237 -2.0450e-05
3:177858160 G A 0.039554 -3.0868e-05
3:177859851 C A 0.054504 1.8841e-05
3:177862489 C T 0.049132 -1.2032e-05
3:177874187 T C 1.847131 1.2423e-05
3:177877872 T C 0.062086 1.1955e-05
3:177878030 C G 0.034912 2.1245e-05
3:177887355 C A 0.039362 3.3103e-05
3:177889924 C A 0.045247 1.3107e-05
3:177899939 T C 0.917553 3.4994e-06
3:177908835 C A 0.031699 2.1695e-05
3:177909410 C T 0.034961 -7.1014e-06
3:177920162 A G 0.031721 -4.6789e-06
3:177920208 A G 1.067231 3.9642e-05
3:177924961 G T 0.117239 8.3815e-07
3:177942781 T C 0.042277 5.9375e-06
3:177942894 T C 0.043231 1.5472e-05
3:177957796 G A 0.032961 1.8390e-05
3:177966162 A G 0.032264 -1.7428e-05
3:177966412 G T 0.198028 -4.0484e-05
3:177987724 C T 0.913518 4.7354e-05
3:177990906 T C 0.069558 -2.3604e-05
3:177996133 C T 0.149165 2.6535e-05
3:178008970 T G 0.430413 4.2264e-05
3:178010240 A G 0.125536 1.5569e-05
3:178010689 T C 0.053514 -3.0264e-05
3:178021682 T C 0.106995 5.6689e-05
3:178029490 G C 0.138383 -1.1128e-05
3:178034655 C T 1.006021 3.0470e-05
3:178048262 G A 0.063560 5.2103e-05
3:178052754 A G 0.064858 -1.0600e-05
3:178053444 T G 0.032091 -1.2513e-05
3:178058152 T C 0.036318 1.4710e-05
3:178072001 A G 0.940903 3.6409e-05
3:178072211 A G 0.074443 3.8194e-05
3:178089443 G A 0.029190 -2.6846e-06
3:178091225 C T 0.033078 1.0208e-05
3:178094721 T A 1.479603 2.6117e-05
3:178095781 G A 0.075712 -2.7035e-05
3:178100428 A C 0.055435 -1.6851e-05
3:178102416 A C 0.220194 2.6000e-05
3:178102477 T C 0.070804 9.3279e-06
3:178102770 G A 0.071460 2.1129e-05
3:178105007 C T 0.055192 -3.2561e-06
3:178112857 C T 0.088631 -4.8474e-06
3:178112910 A G 0.738023 -1.3774e-05
3:178119788 G C 0.111497 -5.5665e-06
3:178122115 T G 0.039833 3.9047e-05
3:178122882 A C 0.802852 8.2147e-06
3:178123094 G A 0.139983 -2.8224e-05
3:178126298 C T 0.119872 -1.2088e-05
3:178127824 G T 0.334353 -4.1986e-05
3:178135091 C T 1.353600 -3.0490e-05
3:178144791 G A 0.026194 -1.2621e-05
3:178145674 A G 0.053728 -9.6345e-06
3:178146975 T C 0.131865 -2.5547e-05
3:178158120 T C 0.144332 -1.2013e-05
3:178160678 T C 1.865642 -6.2789e-05
3:178164693 C T 0.063965 2.5164e-05
3:178165492 G T 1.275944 -7.2744e-06
3:178166688 T C 0.051979 9.2105e-06
3:178173268 G A 0.997166 1.2800e-05
3:178173588 G A 0.151999 -2.2526e-06
3:178177556 G A 0.044192 1.5312e-06
3:178183370 C T 0.146052 3.0781e-05
3:178185498 G A 0.048454 1.1857e-06
3:178196128 G T 0.054793 2.6558e-06
3:178199837 G A 1.422931 -1.1862e-04
3:178204394 T G 0.070496 -1.4899e-05
3:178205810 C A 0.441082 1.6898e-05
3:178206999 A G 0.195684 -1.1777e-05
3:178207413 G A 0.033357 1.5322e-05
3:178209053 C T 0.285597 -1.1739e-05
3:178209749 T C 0.028758 1.0378e-05
3:178210771 C T 0.042507 -2.9342e-05
3:178211001 T G 0.166748 -6.7569e-05
3:178212523 A G 0.107602 1.6849e-05
3:178213002 T C 0.027405 -5.9531e-06
3:178213139 T C 0.030491 -7.4022e-07
3:178218636 T C 0.175352 -1.1333e-05
3:178223756 C T 0.945194 -2.2941e-05
3:178224356 C A 0.058749 -2.6001e-05
3:178225792 A G 0.106440 -2.1194e-05
3:178238658 C T 0.048207 5.3081e-05
3:178239558 T C 0.272474 -2.8466e-05
3:178246531 A C 0.279417 -1.4329e-05
3:178248784 C T 0.223086 1.1421e-05
3:178258081 C T 0.066001 -8.6124e-06
3:178264751 T G 0.543647 -3.4862e-06
3:178268416 A G 0.029914 8.5781e-06
3:178269608 G A 0.273886 -2.2355e-05
3:178272107 A C 0.040716 1.3321e-05
3:178288833 T C 0.050778 2.6414e-06
3:178290081 T C 0.623166 -5.2102e-05
3:178291630 A G 1.448200 -1.1639e-04
3:178300691 T C 0.058444 -1.2425e-05
3:178341582 A G 1.276463 -2.2295e-05
3:178362683 A C 1.911649 -3.1416e-05
3:178364114 G A 0.294932 1.4501e-05
3:178365387 C T 0.035169 5.0929e-07
3:178368314 C T 0.175813 -6.7450e-06
3:178379662 A G 0.485881 1.4739e-05
3:178379832 T C 0.177391 -2.1120e-08
3:178390487 C T 0.073820 -1.6016e-06
3:178391127 G A 0.166066 -9.3040e-06
3:178394986 A C 1.310437 -8.8357e-06
3:178398587 C A 0.138220 5.0499e-06
3:178403141 G A 0.629677 -7.2250e-07
3:178409130 C T 0.058610 -2.2164e-05
3:178421275 A G 0.024649 -2.4794e-05
3:178429939 T A 0.251156 -3.4075e-06
3:178449267 C T 0.075313 1.9944e-06
3:178453261 C T 0.371731 4.9243e-06
3:178455479 C T 0.025720 7.4086e-06
3:178457385 G A 0.082882 -1.2282e-06
3:178459665 C T 0.206801 -2.2892e-05
3:178460985 T C 0.093311 -2.2349e-05
3:178461407 T C 0.057140 1.0663e-05
3:178461771 T C 0.873474 3.2208e-06
3:178470820 T C 0.043108 2.8728e-05
3:178480752 A G 0.061223 2.9847e-06
3:178511285 A G 0.063978 -7.6877e-07
3:178511724 C A 0.203552 -1.3701e-05
3:178513059 A G 0.035509 7.9592e-06
3:178513189 C T 1.252567 1.1373e-06
3:178523332 T C 0.271737 6.4886e-06
3:178523811 A G 0.042971 -1.9939e-05
3:178529856 T C 0.842649 1.2379e-06
3:178531999 T C 0.101857 6.7618e-07
3:178535637 C G 0.084807 6.0288e-06
3:178537425 A G 1.927375 -1.5889e-05
3:178540012 C T 0.279722 -1.1501e-06
3:178540901 A C 0.395286 1.0880e-05
3:178552512 G T 0.484034 7.0583e-06
3:178553756 T C 1.151204 1.5933e-05
3:178559024 G A 0.025963 -1.7334e-05
3:178566917 A G 1.144660 2.0623e-05
3:178569090 A G 1.016323 2.4455e-05
3:178571183 A G 1.100137 1.4949e-05
3:178571433 A G 0.048561 -1.0666e-05
3:178573422 A T 0.219979 3.4593e-05
3:178585648 C T 0.332353 6.5531e-06
3:178593959 A G 0.029371 2.4161e-06
3:178598162 A G 0.138587 -1.2251e-05
3:178606652 C T 0.034315 2.6930e-05
3:178622078 A C 0.080039 3.4312e-05
3:178623193 T C 0.083457 -1.0869e-05
3:178626203 T C 0.898039 -6.3421e-06
3:178628491 G C 0.094505 -2.7409e-06
3:178631131 C T 0.310281 -1.6393e-06
3:178633346 T C 0.291576 -4.9306e-06
3:178664147 T C 1.007495 -3.6846e-05
3:178667044 C T 0.191143 1.8936e-05
3:178679751 T C 0.383527 5.0861e-05
3:178682459 G T 1.315598 2.1638e-05
3:178686777 C T 0.153657 6.9326e-06
3:178691105 A C 0.139080 -5.8918e-05
3:178695510 G A 1.496761 3.2863e-05
3:178711375 T C 1.891424 8.7806e-06
3:178714349 C T 0.250860 -5.9087e-05
3:178731811 C A 0.034737 1.4157e-05
3:178739093 T C 0.143219 7.0089e-07
3:178748480 T C 1.501217 2.3066e-05
3:178772257 A G 1.117281 -2.1905e-05
3:178778512 G A 0.285672 1.5088e-05
3:178785653 T C 0.247819 -4.8369e-05
3:178794239 C T 0.111773 1.9405e-05
3:178806461 C T 0.112380 2.1278e-05
3:178813303 A G 0.144017 4.9106e-05
3:178815528 A G 0.805422 2.5378e-06
3:178828682 T A 0.077101 -1.8578e-05
3:178835186 C A 0.154242 3.6603e-05
3:178855621 A G 0.123403 -2.4710e-06
3:178862155 T G 0.077316 -6.0544e-05
3:178868003 G T 0.027437 -5.6119e-06
3:178885854 A G 0.047564 7.7712e-06
3:178893691 A G 0.060814 -1.6716e-05
3:178908580 A G 0.198914 3.4735e-06
3:178912661 A G 0.373974 2.1348e-05
3:178913006 A C 1.064034 -1.3240e-05
3:178927410 G A 0.123306 -1.7792e-06
3:178939091 T G 0.102805 2.2875e-05
3:178964578 C T 0.024026 1.1430e-05
3:178968634 T C 0.804692 2.9350e-05
3:178968660 C T 0.244836 4.1833e-05
3:178975408 C T 0.980450 -1.1058e-04
3:178977074 A G 0.124406 7.1291e-05
3:178977844 C G 1.574716 -1.3625e-05
3:178982869 A G 0.614471 6.0021e-05
3:178982969 T G 0.701228 4.3516e-05
3:178986448 T C 0.100520 -3.6610e-05
3:178993947 G C 1.495797 -3.2604e-05
3:179005976 C T 0.952163 6.7692e-06
3:179013734 C T 0.528242 -1.8746e-05
3:179015500 G A 1.879603 8.7977e-06
3:179021500 G A 1.567059 -4.2354e-06
3:179021723 A G 0.066072 -5.1405e-05
3:179040177 G A 0.340630 3.6153e-05
3:179044310 G A 0.588095 -4.2759e-05
3:179045967 T C 0.025963 2.8581e-05
3:179047329 G A 0.095369 2.8925e-06
3:179061586 G A 0.345479 6.6567e-06
3:179070454 T C 0.815050 -1.4726e-06
3:179075082 G A 0.464663 -2.7532e-05
3:179093798 A G 1.279771 -2.5474e-05
3:179118998 T C 0.341432 9.9924e-06
3:179126981 C T 0.085021 7.8810e-06
3:179134634 C G 0.461193 -3.0036e-05
3:179135176 G T 0.445564 8.5264e-06
3:179143941 G A 0.069587 1.2215e-05
3:179164552 G A 0.577423 -2.6580e-05
3:179170908 G A 0.050658 -2.2725e-06
3:179173620 A C 0.276440 -1.3881e-05
3:179175244 T G 1.039521 -6.2971e-06
3:179177855 T C 0.577955 -2.1539e-06
3:179180784 G A 0.076202 -2.3665e-05
3:179182472 A G 0.582399 -7.2715e-06
3:179185622 A G 1.063527 -3.9186e-05
3:179191165 T C 0.248819 -1.1730e-05
3:179198605 C T 1.324183 -4.9403e-05
3:179210590 T G 0.035285 -1.3534e-06
3:179211501 G A 0.058577 -2.3651e-05
3:179224526 C G 0.076339 1.4947e-06
3:179225729 C T 0.068630 -3.8333e-06
3:179229115 A C 0.020520 1.4794e-05
3:179232184 C T 0.951180 -5.3326e-05
3:179237151 C T 0.349150 -5.3396e-07
3:179239078 T C 1.269426 -2.1464e-05
3:179240273 C G 0.069685 5.4139e-06
3:179244505 C T 0.073758 7.1811e-06
3:179246553 A G 1.194883 -1.8769e-05
3:179247185 A G 0.101250 1.5239e-05
3:179252371 G A 0.123474 -4.8001e-05
3:179252544 A C 0.978474 -1.1265e-06
3:179252793 T C 0.131732 -4.0051e-06
3:179253799 A G 0.192883 -2.2359e-05
3:179254997 C T 0.089091 -1.4314e-05
3:179294509 A T 0.030546 -2.6709e-05
3:179301051 A G 0.170039 -2.3447e-05
3:179322385 C A 0.146854 -3.4061e-05
3:179323020 A G 0.032345 2.2047e-05
3:179329595 A G 1.079558 -1.4024e-05
3:179347245 A G 1.292507 -4.4055e-05
3:179367994 A T 1.345359 8.7054e-06
3:179369741 C T 0.156874 -3.9294e-05
3:179370059 A G 1.503596 -1.4167e-05
3:179370310 T C 0.059967 2.8850e-05
3:179371154 T C 0.299671 -2.4394e-05
3:179372395 A G 0.087731 -4.1028e-06
3:179372637 A C 0.030112 -2.5156e-05
3:179376062 G A 0.311194 4.3985e-06
3:179377152 C T 0.100244 1.8524e-05
3:179377311 A G 0.026431 -1.8174e-05
3:179382523 T C 1.438219 -1.5423e-05
3:179382582 C T 0.034088 -1.6193e-06
3:179383766 C G 0.687625 -3.8858e-06
3:179383801 T C 0.033575 -3.1214e-06
3:179386184 A C 0.042579 -1.5466e-06
3:179386228 C A 0.185230 -2.8312e-08
3:179391562 A G 0.534639 -2.7090e-05
3:179395636 G A 0.143375 2.9029e-05
3:179396069 A G 0.755602 2.0053e-05
3:179398107 T C 1.758465 -2.7401e-05
3:179404295 A G 0.112396 1.6939e-05
3:179406205 T C 0.023458 -1.2764e-05
3:179408054 T C 0.026440 -2.0604e-05
3:179417976 T C 1.891206 4.0809e-05
3:179419433 T C 0.023844 8.9999e-06
3:179421504 C T 0.396702 2.8180e-05
3:179425822 C A 0.154180 2.5883e-05
3:179425897 C T 0.367350 -2.7192e-06
3:179438347 A G 1.911775 2.6653e-05
3:179444215 G A 1.917167 -3.2862e-06
3:179451887 A C 0.031679 -1.9964e-05
3:179455796 A G 0.114772 -4.1979e-06
3:179462795 A G 0.039920 2.5539e-05
3:179463659 C T 0.058217 -1.2292e-05
3:179465626 G A 0.908601 -3.7954e-05
3:179472647 T C 0.023961 2.4323e-05
3:179473720 T C 0.110948 5.5118e-05
3:179485140 T C 0.073453 1.1251e-05
3:179488011 C G 0.029122 4.1071e-06
3:179488794 G A 0.218009 2.8503e-05
3:179496843 C G 0.100315 -1.0619e-05
3:179498890 C A 0.038262 -3.6831e-07
3:179522399 C T 0.122738 8.7603e-06
3:179524009 A G 0.068870 2.2628e-05
3:179528827 G A 0.063109 1.1806e-05
3:179535160 T C 0.083363 9.5996e-06
3:179542669 T C 0.176050 5.5601e-06
3:179544204 T G 0.022756 -1.4867e-05
3:179545382 A G 1.224166 6.4748e-06
3:179555798 C A 0.516099 -1.1460e-05
3:179561298 T C 0.025506 7.1240e-05
3:179562311 T C 0.183243 -1.4049e-05
3:179570417 A G 0.774243 -8.1637e-06
3:179572615 G A 0.454390 2.1831e-05
3:179583167 T C 0.033218 2.6498e-06
3:179584429 G A 1.829773 -1.2427e-05
3:179591106 T C 0.875961 1.9648e-06
3:179593000 G T 0.306393 -2.3323e-05
3:179602574 G A 0.267057 4.7716e-06
3:179611833 T C 0.074008 5.3088e-05
3:179616760 T G 0.614162 -6.6794e-06
3:179637106 T C 0.271026 5.6677e-06
3:179642352 C T 0.138308 2.4708e-05
3:179644932 T C 0.048525 1.9375e-05
3:179647365 C T 0.563313 -2.0893e-06
3:179658214 G A 0.080451 -3.9450e-06
3:179661318 A G 0.663603 1.3457e-05
3:179667057 G A 1.051005 9.2161e-06
3:179669466 G A 0.401726 -2.2185e-05
3:179673116 A G 1.313135 9.5914e-07
3:179673430 G A 0.122627 -5.8007e-06
3:179680550 C A 1.403612 1.7858e-05
3:179683072 G A 0.020533 2.7525e-05
3:179684990 A G 0.057308 -4.7195e-05
3:179686445 C T 0.247209 1.7059e-05
3:179688325 T C 0.431571 3.3849e-06
3:179693792 A G 0.803608 2.0073e-05
3:179697599 C T 0.092821 3.0371e-05
3:179705813 A C 0.376457 2.9066e-05
3:179719219 A G 0.050778 -4.6470e-06
3:179728442 C A 0.026116 7.5155e-06
3:179742737 C T 0.546263 6.6416e-06
3:179752362 A G 0.047603 1.3876e-05
3:179753005 G A 0.257621 1.4068e-05
3:179758823 T C 0.025286 2.0211e-05
3:179764902 G A 0.326920 8.3417e-06
3:179769375 T C 0.089893 -2.5466e-06
3:179774266 A G 0.165060 1.7026e-05
3:179777000 G T 0.370086 1.2775e-05
3:179784770 A G 0.135997 -4.8797e-06
3:179795911 T C 1.564637 6.1774e-06
3:179802607 A C 0.047331 -9.9551e-06
3:179818091 T C 0.131832 7.2471e-07
3:179818133 A G 1.309804 2.5791e-05
3:179819447 C T 0.224429 -1.0188e-05
3:179826237 C T 0.048373 -4.9077e-06
3:179831733 A C 0.495141 -4.5435e-05
3:179839788 G A 0.049551 1.8586e-05
3:179843466 C A 0.080302 -1.0012e-05
3:179858595 C T 0.463082 -3.0008e-05
3:179863744 A G 0.381917 -3.0881e-05
3:179877612 A G 0.039359 -6.2105e-06
3:179885965 T C 0.383592 -2.0477e-05
3:179895144 G A 0.049281 -1.8459e-05
3:179896345 T C 0.903878 8.8738e-07
3:179904302 A G 0.035094 1.6271e-05
3:179909533 C T 0.472346 -2.7221e-05
3:179919876 C T 0.020605 -3.2839e-05
3:179929080 A G 0.030371 -7.5463e-06
3:179943804 G A 0.046240 9.1709e-06
3:179943835 T G 0.034438 5.6600e-06
3:179965679 T C 0.129645 -6.7669e-06
3:179967830 T C 0.064534 -5.7720e-06
3:179986172 A G 0.069685 -1.4465e-05
3:179986332 C T 0.588105 -2.8119e-05
3:179993586 G A 0.288495 8.1395e-05
3:180006860 A C 0.119304 -8.0045e-06
3:180019450 C A 0.056036 -1.5989e-05
3:180027409 T C 0.095142 1.6647e-05
3:180036195 G A 0.040768 -3.3917e-05
3:180036577 G T 0.029196 -8.4239e-06
3:180041990 C T 0.066721 1.3404e-05
3:180058097 G A 0.024964 3.3819e-05
3:180071986 T G 0.576611 -2.9489e-05
3:180082985 T C 0.065900 4.3806e-05
3:180094623 C T 0.059045 6.6147e-06
3:180103268 C T 0.062528 1.7985e-05
3:180104190 T C 0.037856 1.7306e-06
3:180113738 A C 1.921104 1.8701e-05
3:180131004 T C 0.143141 1.8799e-05
3:180133949 G T 0.132930 1.6740e-05
3:180134780 A G 0.032393 1.7020e-05
3:180146729 A G 0.068409 1.9357e-05
3:180163534 C T 0.088764 -5.3381e-06
3:180175326 T C 0.023552 -3.0372e-05
3:180193418 C T 0.100247 4.7387e-06
3:180195934 G A 0.087238 -1.3138e-05
3:180199917 G A 0.280069 -1.7105e-05
3:180199945 T C 0.131865 -3.7713e-06
3:180226465 C T 0.411925 -5.7640e-06
3:180253736 G T 0.344892 -1.8349e-05
3:180269197 T G 0.025967 1.3916e-06
3:180282599 C T 0.024344 1.3752e-05
3:180283568 C T 0.059908 1.1459e-05
3:180283869 T C 0.047467 1.8585e-05
3:180284747 C T 1.037194 4.4846e-06
3:180286225 T C 0.074570 -2.6326e-07
3:180286516 A G 0.053842 -2.3261e-05
3:180293187 T C 0.289735 -1.7545e-05
3:180297243 A G 0.035198 2.0320e-05
3:180309012 G T 0.037876 1.3260e-05
3:180317553 A G 0.047701 2.0871e-06
3:180332134 G A 0.074719 -8.6306e-06
3:180342293 A G 0.077780 9.2398e-05
3:180344433 A G 0.073245 1.4134e-07
3:180347883 T C 0.062885 2.6175e-06
3:180350754 C T 0.419163 -1.6554e-05
3:180367354 G A 0.087131 -6.2990e-06
3:180367745 A G 0.078679 1.1598e-06
3:180367865 C A 0.111390 1.4303e-05
3:180370968 T C 0.022214 -1.9327e-08
3:180377529 C G 0.079127 -6.0657e-06
3:180401489 G A 0.085800 2.9017e-05
3:180409040 T C 0.038544 1.0701e-06
3:180424324 G A 0.380274 4.6391e-07
3:180435383 T C 1.046876 -2.0652e-05
3:180437282 A G 0.148688 9.5382e-08
3:180444142 T C 0.218717 -3.8545e-05
3:180456300 C T 0.034276 1.7123e-05
3:180471907 G A 0.350845 2.8786e-05
3:180475257 T C 0.094421 -7.3835e-06
3:180480576 A G 0.091750 -2.0448e-05
3:180490916 A G 0.409578 -3.8541e-05
3:180491014 A C 0.071369 -3.2576e-05
3:180496281 G A 0.048600 -2.2959e-06
3:180496755 A G 0.239753 -6.2599e-06
3:180500965 C T 0.085962 5.6918e-06
3:180506546 G A 0.143975 -4.2546e-06
3:180507560 T C 0.106298 -5.8123e-06
3:180523784 G A 0.829039 1.7045e-05
3:180524019 C G 0.107726 1.4874e-05
3:180524108 G A 0.268858 -2.0442e-05
3:180531656 C G 0.144034 -1.2881e-05
3:180532727 T G 0.104473 1.5262e-05
3:180538475 A G 0.046532 -2.0921e-05
3:180551214 T C 1.461070 -1.1786e-06
3:180563228 T G 0.129544 4.6452e-05
3:180572423 T C 0.022257 6.3558e-06
3:180572731 A G 1.149116 3.4454e-05
3:180580126 T G 0.269890 -4.1948e-05
3:180581146 T C 0.039904 3.8165e-05
3:180588178 A G 0.093762 3.4450e-06
3:180599189 G C 0.025697 -1.5328e-05
3:180605123 T A 0.427761 6.4288e-05
3:180619698 T C 0.054384 1.4339e-05
3:180631536 T C 0.031491 6.2125e-07
3:180632315 G A 0.181471 8.0213e-06
3:180636967 G A 0.089117 3.5838e-05
3:180643587 T C 1.796892 2.4558e-05
3:180647410 T C 0.412135 -1.6245e-05
3:180647698 A G 0.074589 1.2076e-05
3:180651922 G A 0.037054 3.4742e-06
3:180664716 G A 0.079188 3.2866e-07
3:180666067 G T 0.037713 4.1319e-06
3:180683365 T C 0.074985 2.5246e-05
3:180693740 C G 0.122459 6.2426e-06
3:180703214 T C 0.057201 1.4617e-05
3:180705102 G A 0.083989 -1.7562e-05
3:180706866 A G 0.041511 8.9144e-06
3:180713021 G A 0.410844 -7.0154e-06
3:180724643 A G 0.257696 -1.7646e-05
3:180732505 A C 0.414391 7.0485e-06
3:180768320 G T 0.396965 5.9527e-06
3:180774428 A G 0.169166 2.4600e-05
3:180775134 T C 1.281020 2.4967e-05
3:180802537 T C 0.255398 -9.0383e-06
3:180805749 G A 1.880443 1.4113e-05
3:180811583 C A 0.083311 4.5839e-06
3:180815271 G A 0.029485 1.1537e-05
3:180849397 A T 0.081506 2.3626e-05
3:180851204 C T 0.057613 -2.2329e-05
3:180857082 T C 0.101292 2.0054e-05
3:180860150 A G 0.045493 1.7619e-05
3:180893020 G A 0.026158 2.4173e-05
3:180897146 G A 0.176790 -1.7541e-05
3:180929557 C T 0.038038 -2.8063e-06
3:180958933 A G 1.726529 3.1863e-05
3:180987105 C T 0.033426 -8.7916e-06
3:180996472 G A 0.158117 -1.7411e-05
3:180998071 C T 0.413129 1.0577e-05
3:181003830 T C 0.054643 -4.1287e-05
3:181017033 C T 0.048606 2.1276e-05
3:181023262 T C 0.054803 -6.0111e-06
3:181045873 A G 1.171120 5.2354e-05
3:181046113 A G 0.038827 -1.5052e-05
3:181069461 G A 0.056370 4.4258e-06
3:181073789 C T 0.061765 -1.8215e-06
3:181081024 A C 0.035454 2.5306e-05
3:181102370 T C 0.078017 -2.4347e-05
3:181113861 G A 0.295195 1.1086e-05
3:181116418 A G 0.547999 5.5457e-05
3:181116611 T C 0.064423 1.6158e-05
3:181145908 C A 0.093652 -1.7854e-05
3:181155807 A G 0.071476 -1.7362e-05
3:181156299 G T 0.055666 -8.8424e-06
3:181168829 A G 0.051144 -1.0739e-05
3:181207851 A C 0.989081 3.2906e-05
3:181212727 C T 0.091263 -8.0224e-06
3:181213106 C T 0.047275 -2.7275e-05
3:181218805 T C 0.096472 -5.8485e-06
3:181222668 C A 0.604175 8.8221e-07
3:181224832 G A 0.038814 3.9654e-05
3:181243919 C T 0.924470 1.1150e-05
3:181249180 T C 0.048973 -2.9034e-05
3:181251296 A G 0.058542 2.5478e-06
3:181252640 G A 0.075066 3.8153e-06
3:181256254 G A 0.626610 2.1067e-05
3:181278496 T C 0.205253 6.8779e-06
3:181280297 A G 0.183055 1.0688e-05
3:181282298 C T 0.045299 -7.5026e-06
3:181287811 G A 0.034049 -2.4228e-06
3:181290492 T C 1.868161 6.3412e-06
3:181301434 C A 0.237156 -1.0402e-06
3:181309561 C A 0.563566 1.6744e-05
3:181310372 A G 0.176622 4.8235e-05
3:181324494 G A 0.241934 3.6652e-05
3:181328764 A G 0.065764 1.1580e-05
3:181329682 C T 1.612448 3.7956e-05
3:181331542 G A 0.132420 -2.5851e-05
3:181331916 A C 0.049794 -2.2075e-05
3:181334376 T C 0.110572 8.0781e-06
3:181336751 T C 0.035305 -1.2564e-05
3:181339395 A C 0.344830 3.4579e-05
3:181340709 A G 0.071181 -1.6309e-05
3:181346790 A G 0.747650 8.0366e-06
3:181368077 A G 0.379025 -1.7278e-05
3:181378930 T G 0.030757 -4.4939e-05
3:181383531 C G 0.340760 2.2141e-05
3:181387240 A G 0.480496 -1.3757e-05
3:181395295 T C 0.050067 4.5722e-06
3:181399915 A C 0.041998 1.1965e-05
3:181401005 T C 0.158679 -1.8662e-05
3:181401170 T C 0.053121 9.0044e-06
3:181408666 T C 0.021150 -1.0347e-05
3:181409057 C T 0.419273 1.8348e-05
3:181411413 A G 0.237854 -5.1879e-05
3:181417598 A G 0.288723 5.8810e-05
3:181419367 C G 0.421967 -1.5281e-06
3:181421672 C A 0.103298 -4.0574e-05
3:181431124 A G 0.047947 -9.5140e-06
3:181435148 G A 0.510439 -1.2235e-05
3:181443952 C A 1.045588 2.0470e-04
3:181445500 T C 0.096664 1.5387e-05
3:181449229 G A 1.332428 -2.2464e-05
3:181450110 A G 0.143949 -1.3712e-05
3:181452428 T C 0.130781 -4.1539e-05
3:181453486 A G 0.064482 -2.2214e-05
3:181456467 G A 0.160909 9.1583e-06
3:181457601 C T 0.823132 -9.3055e-06
3:181458920 C T 0.101429 3.4989e-05
3:181462653 G A 0.062356 -1.9111e-07
3:181462742 A G 0.098485 1.0175e-04
3:181464052 C T 0.117314 -4.3586e-05
3:181466810 T G 0.866093 2.1353e-05
3:181466890 G A 0.756735 5.0228e-05
3:181467533 C T 0.119015 -2.0652e-05
3:181477410 C T 0.507238 -6.1440e-06
3:181477865 T C 0.070938 1.9765e-05
3:181479864 A G 0.133225 8.1686e-05
3:181479981 T C 0.041709 -3.2273e-05
3:181491628 A G 0.233557 -3.2612e-05
3:181495612 A G 0.230515 5.6889e-05
3:181498348 T C 0.888493 2.1965e-06
3:181500058 T C 0.143508 3.6943e-07
3:181502982 T C 0.299320 8.3172e-06
3:181503183 C T 0.126821 -2.3643e-06
3:181503845 T C 0.119086 -4.3113e-05
3:181507279 C T 0.148299 5.9010e-06
3:181509166 A G 0.417355 1.2413e-05
3:181510911 T C 0.472488 -2.5310e-05
3:181511375 C T 0.855132 -3.9894e-05
3:181515920 A G 0.515288 -2.6633e-05
3:181516049 C T 0.106866 7.3555e-05
3:181520166 C T 1.227432 -7.6959e-05
3:181522020 C T 0.269021 -3.3973e-05
3:181527295 T C 0.366077 -6.9386e-05
3:181527320 G A 0.219006 -2.3523e-05
3:181528099 G A 0.031670 3.6167e-05
3:181531075 T C 0.294364 -2.6541e-05
3:181539599 T C 0.030150 1.4329e-05
3:181541894 A G 0.085209 4.3309e-05
3:181547981 A G 0.123757 -2.5518e-05
3:181555051 A G 0.166306 -1.4595e-05
3:181565507 C T 0.738951 -1.6589e-05
3:181572542 C T 1.764155 3.4264e-06
3:181577006 A G 0.072035 1.1192e-05
3:181579709 C T 0.715471 4.9398e-05
3:181579773 T C 0.128622 -1.1969e-04
3:181580357 A C 0.163508 -9.8999e-05
3:181582893 A G 0.036071 3.2186e-07
3:181583317 G A 0.095388 -3.7682e-06
3:181589717 T C 0.062677 1.3381e-05
3:181589727 A G 0.051219 3.0933e-05
3:181590598 C G 1.209791 -4.0825e-05
3:181590933 C T 0.130148 1.8324e-05
3:181592172 G A 0.253090 3.9331e-05
3:181595063 T C 0.142206 1.6029e-05
3:181595982 A G 0.045429 5.6363e-06
3:181601988 A G 0.463088 -1.1427e-05
3:181606950 G A 0.758108 4.6022e-06
3:181610546 A G 0.038398 -4.7400e-07
3:181617463 G T 1.299522 -1.7859e-05
3:181617660 A G 0.225092 1.1657e-05
3:181629223 T C 1.525652 -1.1874e-05
3:181634738 A G 0.039904 2.6069e-05
3:181637995 A C 0.256797 4.6934e-05
3:181638250 G A 1.162983 8.3335e-06
3:181638507 A C 0.021695 3.6933e-06
3:181658548 G A 0.230304 1.9703e-05
3:181659359 T C 1.324008 2.7060e-05
3:181662553 G A 0.038797 9.6620e-06
3:181663144 C G 0.043578 1.8145e-05
3:181668163 C T 0.187531 5.1160e-05
3:181669879 A C 0.078004 1.0734e-06
3:181670968 T G 1.506157 9.3925e-05
3:181682060 C A 0.052420 6.7121e-06
3:181685496 G C 0.442361 -1.3999e-05
3:181686597 G A 0.324969 -1.7378e-06
3:181691173 G A 0.044676 2.7992e-05
3:181692310 G T 0.026366 -4.5236e-06
3:181706464 G A 0.189865 5.5963e-05
3:181706898 T G 0.134341 7.8174e-05
3:181711388 C G 0.039336 -1.2671e-06
3:181715659 C T 0.883582 5.2531e-06
3:181720652 G A 0.115960 -3.6806e-05
3:181725714 T C 0.023597 7.3424e-08
3:181725820 G A 0.025392 -5.2450e-06
3:181726693 C T 0.337949 -2.1562e-06
3:181735827 T G 1.456168 2.0293e-05
3:181737682 G C 0.285607 2.6052e-05
3:181749703 T G 0.121673 2.4530e-05
3:181752619 G A 0.211917 3.7661e-05
3:181754779 A G 0.021747 1.4627e-05
3:181776513 A G 0.042335 -9.7906e-06
3:181776666 G A 0.050489 4.3841e-05
3:181782591 A G 0.088338 -1.1687e-05
3:181785515 A G 0.721453 -3.1286e-05
3:181792561 C T 0.276311 -1.9073e-05
3:181793496 A C 0.041563 1.0172e-05
3:181798185 C T 0.116090 -9.4360e-06
3:181812923 A G 0.110689 1.9659e-05
3:181818396 T G 0.021997 2.1883e-05
3:181824031 T C 0.050950 1.6746e-07
3:181825009 T C 0.025382 3.8579e-06
3:181831206 G T 0.021468 1.8162e-05
3:181831920 A C 0.095155 -2.7032e-06
3:181835582 C A 0.029673 -1.0963e-05
3:181836965 T G 0.051031 1.3430e-05
3:181849010 T A 0.047058 7.4406e-07
3:181849016 C T 0.064313 -1.7427e-05
3:181850888 G A 0.026457 3.7594e-05
3:181900523 A G 0.050427 -2.2662e-06
3:181903629 T C 1.914534 2.2315e-05
3:181917648 A G 0.027083 8.7962e-07
3:181921166 T C 0.078101 1.6995e-05
3:181924063 C T 1.057081 3.1542e-06
3:181924368 A G 0.072645 5.4579e-06
3:181925115 C T 0.678881 -2.2751e-05
3:181927552 C T 0.082252 -1.1829e-06
3:181935178 C T 0.541514 4.0653e-05
3:181938616 C T 0.282049 -4.2204e-05
3:181944606 T C 0.134961 3.4395e-05
3:181951742 G A 0.294763 1.4353e-05
3:181953085 G A 0.026885 2.4849e-06
3:181955235 G T 0.205230 2.7942e-05
3:181957598 C A 0.076614 -1.2736e-05
3:181963389 C T 0.105587 3.8929e-05
3:181965932 G T 0.208291 3.5464e-06
3:181972335 T C 0.069548 -2.0708e-06
3:181977753 T C 0.050713 1.8618e-05
3:181979272 G A 0.610819 8.5588e-06
3:181991271 C T 0.350780 2.5511e-05
3:182002841 C T 0.028852 -1.4900e-05
3:182004947 A G 0.021689 5.6145e-06
3:182006171 G C 0.025785 5.4472e-06
3:182013252 T C 0.045980 5.2368e-05
3:182018078 A G 0.168939 -2.5964e-08
3:182021561 G A 0.640119 2.7486e-05
3:182024088 A C 0.238033 3.4973e-06
3:182043551 G A 0.034510 -4.3431e-05
3:182048780 A G 0.041319 -1.3538e-05
3:182089548 C T 0.022357 5.7445e-06
3:182092858 A G 0.277070 1.1662e-05
3:182104378 C T 0.032127 -1.8252e-05
3:182109621 A G 1.963926 -1.0889e-05
3:182116890 G A 0.031089 -1.7323e-05
3:182124101 A G 1.029388 8.2135e-06
3:182125635 T C 0.040946 -9.8264e-06
3:182129853 A G 0.188930 -2.2699e-05
3:182132035 C T 0.102331 -3.0645e-05
3:182139178 A G 0.064952 -9.9917e-06
3:182143549 C T 0.105155 1.1045e-05
3:182151589 G A 0.106054 2.3972e-05
3:182153199 C G 0.128570 3.0528e-05
3:182153406 A G 0.694269 -7.1469e-06
3:182153436 C T 0.133004 -3.9685e-06
3:182155062 G A 0.084310 -1.7766e-05
3:182158062 A G 0.030335 1.1421e-05
3:182161527 T C 0.044195 1.9814e-05
3:182165734 G T 0.430010 1.3940e-05
3:182168828 A G 0.184532 -3.3447e-05
3:182173044 A G 0.044052 2.4094e-06
3:182184919 T C 0.204990 3.2884e-05
3:182192270 G A 0.211414 -9.7323e-06
3:182192881 G A 0.050103 3.7312e-05
3:182193273 A G 0.043059 -4.8680e-06
3:182198339 A G 0.111208 -2.1543e-05
3:182215440 C T 0.544143 -1.7201e-05
3:182220107 A G 0.071454 -1.2096e-05
3:182222574 G C 0.181779 -2.0663e-05
3:182226557 G A 0.132215 -3.6721e-05
3:182227238 A G 1.963660 3.7276e-06
3:182229761 C A 0.030261 -1.8514e-05
3:182236421 A G 0.060268 -4.2361e-06
3:182236700 A G 0.057656 -6.3674e-06
3:182236729 A G 0.053946 8.8988e-06
3:182236744 T C 0.064644 4.9221e-06
3:182237319 T G 1.846313 3.3433e-05
3:182237691 C G 0.051099 1.9602e-05
3:182239978 G A 0.084628 -5.3147e-06
3:182245153 A G 1.850036 2.5176e-05
3:182249523 T C 0.089601 1.3295e-05
3:182254751 C G 0.077952 2.6790e-06
3:182260928 G A 0.626467 -3.9778e-05
3:182264683 T C 0.033796 5.3548e-05
3:182264814 A G 0.029936 -9.9642e-06
3:182268198 A G 0.048087 2.7169e-05
3:182275730 C T 0.090877 -2.8622e-06
3:182277971 T C 0.614373 -4.4208e-05
3:182279069 T C 0.026194 -4.2651e-05
3:182285784 C T 0.042196 4.9636e-06
3:182288361 A G 0.087238 -5.2331e-08
3:182295642 G A 0.038476 -4.0404e-06
3:182301473 G A 0.439566 -2.8270e-05
3:182312302 G A 0.657783 -2.6640e-05
3:182315418 G T 0.453481 -2.1404e-05
3:182323529 A G 1.272315 1.0775e-04
3:182326726 G A 1.605502 4.7240e-05
3:182327029 T G 0.261555 -2.2165e-05
3:182334215 C A 1.794851 1.2961e-04
3:182336422 A G 0.179017 -3.8527e-05
3:182339787 T C 0.036840 3.2476e-05
3:182347019 A G 0.128577 -2.1957e-05
3:182350796 A G 0.316744 -2.1363e-05
3:182353928 A G 0.424207 -5.2529e-05
3:182363853 C T 0.175356 -1.7518e-05
3:182372213 A G 0.445318 -6.9029e-05
3:182372872 A C 0.189660 -2.7437e-05
3:182374458 A G 0.458755 -5.5288e-05
3:182378968 G A 0.174788 4.5802e-05
3:182380986 G A 0.094785 -2.9209e-05
3:182386287 T G 1.660292 4.9400e-05
3:182393214 C A 1.741681 3.7550e-05
3:182393253 A G 1.730918 -1.7483e-05
3:182397853 T C 0.059282 3.3896e-06
3:182400176 C T 1.949015 6.7097e-06
3:182402101 C A 0.638152 -5.2277e-05
3:182414951 A C 0.775668 -4.7962e-05
3:182415879 T C 0.024009 1.5274e-05
3:182416991 A G 0.129862 -1.0971e-05
3:182418372 T C 0.943321 -2.5223e-05
3:182427687 A C 0.499140 -1.5483e-05
3:182428424 A G 0.180403 -2.1125e-05
3:182428867 T C 0.079380 -1.3309e-05
3:182432406 C T 1.083577 -7.8600e-06
3:182440135 T C 0.316020 -3.9426e-06
3:182444453 A G 0.810304 1.3650e-05
3:182445087 T G 0.106817 -4.7217e-06
3:182449757 C T 0.062972 5.2848e-06
3:182451720 A G 0.368486 -1.6985e-05
3:182453304 G A 0.622945 -4.2937e-06
3:182457097 C T 0.991032 -2.2705e-05
3:182458814 T C 0.164369 -1.2450e-05
3:182466070 C T 0.827270 -1.7568e-05
3:182474593 A C 0.266729 3.3040e-05
3:182475373 T C 1.768381 -3.3031e-05
3:182476614 G A 0.984881 -5.1630e-06
3:182478616 A G 0.124075 -6.2579e-06
3:182483189 A G 0.051586 2.1216e-05
3:182488961 G A 1.476020 -1.0437e-05
3:182497834 G A 0.024068 -3.4155e-06
3:182513351 C T 1.372147 -1.5400e-05
3:182520348 G A 0.209450 3.8351e-05
3:182520508 A G 0.032273 -1.6421e-06
3:182523979 A C 0.074673 -1.1987e-05
3:182529236 A C 0.102987 -5.8081e-06
3:182547256 T G 1.550684 -7.2281e-07
3:182547406 A G 0.043647 -2.4155e-05
3:182562406 A G 0.047159 9.6331e-06
3:182573001 C A 0.056555 -1.2331e-05
3:182581787 G A 1.562317 1.3761e-05
3:182582788 G T 0.132430 -3.2821e-05
3:182583338 A T 0.053524 1.1986e-05
3:182594230 C G 0.143423 1.6329e-05
3:182622290 C G 0.141505 1.5000e-05
3:182625679 G A 0.432906 -1.3914e-05
3:182632684 A G 0.053514 2.3179e-05
3:182640454 C T 0.289184 5.3799e-05
3:182654492 A G 1.347966 6.9884e-05
3:182656610 C T 0.135572 5.1703e-06
3:182657666 G C 0.197534 9.0310e-06
3:182664547 A G 1.567228 8.0942e-06
3:182680501 C T 0.024986 9.8164e-06
3:182681096 T C 1.544643 1.3948e-04
3:182699471 T G 0.040638 2.4965e-06
3:182702713 C G 0.183503 1.6652e-05
3:182708809 C T 0.319681 2.2962e-05
3:182720011 C T 0.150317 2.5444e-05
3:182721367 G C 0.049794 6.3066e-06
3:182725563 A G 0.099984 1.0407e-05
3:182729103 G T 0.089841 2.9598e-05
3:182729141 A G 0.049366 1.1702e-05
3:182747818 C T 1.862374 -2.4334e-05
3:182750044 T C 0.143089 -4.3336e-05
3:182751157 T C 0.043591 -9.1119e-06
3:182751846 T C 0.033163 2.1399e-06
3:182755209 G T 1.479671 2.7237e-05
3:182760073 G T 0.383364 -5.4304e-05
3:182770267 C T 0.179150 1.4464e-05
3:182790530 A C 0.051599 3.6508e-06
3:182803532 C T 1.862481 -2.4441e-05
3:182804385 A G 1.527882 7.5919e-06
3:182808057 C G 0.124572 -2.0968e-05
3:182810144 G T 1.356060 -6.1570e-06
3:182815556 C T 1.305338 -1.5723e-05
3:182822362 C T 0.289203 -4.4325e-05
3:182829818 G T 0.040563 3.6472e-05
3:182838509 A G 1.863867 -1.5448e-05
3:182847267 A G 0.039680 1.6092e-05
3:182852214 T C 0.050804 -3.1430e-05
3:182853670 C T 1.479399 -4.7303e-06
3:182858461 G A 1.384663 -2.0194e-05
3:182859619 A C 0.071434 4.3654e-05
3:182869141 T C 0.020212 -3.4949e-06
3:182871299 G T 1.821791 -1.8220e-05
3:182871464 G A 0.141963 1.3289e-05
3:182871962 T C 1.667267 -4.8333e-06
3:182872446 C T 1.672811 -5.0079e-06
3:182872626 G A 0.137766 2.4261e-05
3:182878673 A G 0.170448 2.1660e-06
3:182880111 G A 1.790391 -2.3553e-05
3:182882530 C G 0.402745 4.6433e-05
3:182882567 A G 0.022692 -1.1868e-05
3:182891166 T C 1.792644 1.0377e-05
3:182897920 G A 0.269783 -2.0037e-05
3:182907865 C T 1.558246 2.3394e-05
3:182907993 C T 1.806461 8.8886e-06
3:182913092 G T 1.033925 1.9297e-05
3:182916536 C T 0.062859 1.0448e-05
3:182925404 C T 1.853896 -1.7175e-05
3:182925777 T G 0.109861 -2.8654e-05
3:182926028 T C 1.855230 -1.5640e-05
3:182931798 A G 0.044971 2.4151e-05
3:182942402 C T 1.187206 -2.5377e-05
3:182951957 A C 0.088796 -4.3033e-05
3:182952193 G T 0.547256 -3.7692e-06
3:182956980 A G 0.034753 -4.3578e-05
3:182964349 C T 0.075582 -8.5746e-06
3:182970805 T C 0.059175 1.6672e-06
3:182976382 C T 0.417546 -1.9569e-05
3:182978586 G A 0.065913 1.5642e-05
3:182982075 A G 0.098852 -3.7501e-06
3:182984048 T G 0.607914 -7.5406e-06
3:182985129 T C 0.020471 1.9963e-05
3:182987591 A G 0.023821 3.1102e-05
3:182989800 G A 0.053251 3.8451e-05
3:182993978 C T 0.051342 -7.0943e-08
3:182994004 C T 0.044812 2.4491e-05
3:182998851 A G 0.102776 -1.1807e-05
3:182999232 T C 0.048577 2.3847e-05
3:183005320 T C 0.357885 -4.9216e-05
3:183009205 T C 0.100939 4.4467e-06
3:183014607 A G 0.092500 -1.7559e-06
3:183016713 G A 0.044127 -5.7575e-05
3:183023946 T C 0.575865 -3.7309e-06
3:183026662 T C 0.168351 -1.8361e-05
3:183027542 G T 0.390061 -8.1233e-06
3:183032612 A G 0.534088 2.7180e-06
3:183036691 A G 0.028696 -1.4631e-05
3:183049099 T C 0.052741 3.0881e-06
3:183049982 C T 0.271802 -1.7072e-05
3:183056598 A G 0.085297 1.3018e-05
3:183069974 T C 0.089520 1.8643e-05
3:183075006 G T 0.542478 -5.3199e-06
3:183087672 C T 0.283494 2.5848e-05
3:183091300 G T 0.075345 1.5626e-05
3:183091690 A G 0.119391 4.5231e-05
3:183095803 A G 0.045604 -9.1568e-06
3:183098648 C T 1.542939 -3.4437e-05
3:183099343 A G 1.459125 1.0673e-05
3:183103573 G C 0.064488 -7.3702e-07
3:183107772 A G 1.687524 -3.4746e-05
3:183108829 G A 0.104071 6.1683e-05
3:183109003 A C 1.251762 -2.3175e-05
3:183110236 A G 0.083401 1.1054e-05
3:183110380 T G 0.020523 2.9360e-05
3:183118800 T G 0.047869 1.6219e-05
3:183121540 G T 0.740571 1.6200e-05
3:183126160 T C 0.029397 3.0947e-06
3:183127231 G C 0.075524 -5.4602e-05
3:183144843 A G 0.177183 -5.8176e-07
3:183147001 G A 0.036542 1.3442e-05
3:183149713 C T 0.606431 4.8681e-05
3:183152596 T C 1.556166 3.2327e-05
3:183160486 G A 0.079062 -3.1371e-05
3:183165109 G T 0.568396 2.8686e-05
3:183169385 A G 0.107307 1.3602e-05
3:183177707 T C 0.966893 -8.5577e-06
3:183181873 T C 1.359446 4.8035e-06
3:183185081 C T 0.183405 -5.5866e-06
3:183187678 G A 0.319974 1.7369e-05
3:183193104 A G 0.029371 -2.1931e-05
3:183194726 G A 0.337900 9.6912e-06
3:183195708 G A 1.861718 3.6397e-05
3:183198419 G T 0.249422 1.2011e-07
3:183198537 A G 1.007014 2.7755e-05
3:183200507 T G 0.204046 -1.8825e-05
3:183203545 G C 0.148247 -1.9735e-05
3:183203958 T C 0.050486 3.4188e-05
3:183206573 C T 0.032247 1.2449e-05
3:183207072 G A 0.037879 4.5404e-05
3:183207125 A C 0.131229 2.8708e-05
3:183207231 C T 0.035522 1.8020e-05
3:183207297 A G 1.177582 2.2336e-05
3:183207554 C T 0.027291 9.0743e-06
3:183208619 G C 0.563141 -7.8218e-05
3:183210854 G A 0.429553 2.6338e-05
3:183210991 T G 0.502107 -5.5145e-05
3:183213690 C T 0.059528 2.3348e-05
3:183222440 C T 0.040021 -1.5255e-05
3:183224103 A G 0.273714 2.8766e-05
3:183226378 A C 0.612487 1.4740e-05
3:183226634 C T 0.101471 1.6010e-05
3:183232150 C T 1.914765 -2.3383e-07
3:183234159 T C 0.028963 -5.9942e-06
3:183248484 C T 1.176790 1.1018e-05
3:183250307 T C 0.026103 -1.1170e-05
3:183259654 T C 0.123621 -2.6032e-05
3:183259865 G T 1.498627 -3.8679e-05
3:183260074 A G 0.122050 -1.5722e-05
3:183269336 T C 0.070860 2.5455e-05
3:183271290 A G 0.126022 -3.6066e-05
3:183281674 C T 0.062404 4.0633e-06
3:183296543 T C 0.852370 -1.7427e-05
3:183298332 C T 1.499682 1.5593e-05
3:183303188 A G 0.101727 4.6763e-05
3:183303414 C T 0.475322 1.1652e-05
3:183307476 C T 0.186758 6.3431e-05
3:183308435 T C 0.027917 -5.9616e-06
3:183318640 C A 0.377035 2.1920e-05
3:183329439 T C 0.056883 1.8938e-05
3:183331488 G C 0.149091 1.3437e-05
3:183339208 C T 1.953857 -1.6935e-05
3:183342891 A G 0.044799 5.9700e-05
3:183346415 C T 0.028453 1.2542e-06
3:183361396 T C 0.186427 -2.4216e-06
3:183368891 T C 0.530858 -3.8537e-06
3:183369412 C T 1.953929 -1.0116e-05
3:183397507 A G 0.519913 -3.6608e-06
3:183408853 C T 0.037639 9.6844e-06
3:183411901 T C 0.756378 4.5160e-06
3:183421149 A G 0.365347 3.1974e-05
3:183425850 G A 0.700280 4.5459e-05
3:183430477 T C 0.063563 -1.0246e-05
3:183432983 T C 0.319831 6.6684e-06
3:183435754 T C 0.153479 -7.3965e-06
3:183443889 C T 0.029693 2.0809e-07
3:183444001 T C 0.068253 -1.2396e-05
3:183462331 C T 0.872209 8.8418e-06
3:183464370 T C 0.100757 -5.3720e-05
3:183476685 A G 0.868187 1.1254e-05
3:183479453 G A 0.035685 -1.6107e-05
3:183498266 A G 0.107067 -1.7623e-06
3:183521603 G T 0.659824 4.0959e-05
3:183522231 G A 1.251999 1.1376e-05
3:183531360 T C 0.141232 2.8469e-05
3:183540485 A T 1.110280 1.0457e-05
3:183547000 A G 0.033036 -6.7110e-06
3:183548217 C T 1.800242 1.8058e-05
3:183553696 A G 0.332285 -5.3522e-06
3:183555443 T C 0.080409 -2.2328e-05
3:183558402 G C 0.959560 -2.4254e-05
3:183581924 C T 0.047811 2.4002e-06
3:183589170 G A 0.245777 2.0119e-05
3:183593456 C T 1.071113 -2.4292e-05
3:183601715 A C 0.481025 1.7527e-05
3:183602187 G T 1.440637 -1.0457e-05
3:183625875 T C 0.055968 1.3744e-05
3:183626801 T C 0.278878 9.2729e-06
3:183630959 C T 0.023133 -2.3048e-05
3:183635674 C T 0.130735 2.1775e-06
3:183635768 T C 0.972018 -1.2374e-05
3:183635780 T C 0.041647 1.2079e-05
3:183637722 G T 0.130271 3.3247e-06
3:183637845 C T 0.973303 -1.2477e-05
3:183642303 A G 0.129236 8.5965e-07
3:183642341 T C 0.091315 -1.9444e-05
3:183648085 T C 0.070717 1.2318e-05
3:183651478 T G 0.026684 -2.2313e-05
3:183660585 A G 0.343697 8.1955e-06
3:183679926 T C 0.034863 1.3868e-05
3:183685534 G A 1.105522 -7.4808e-06
3:183689989 A G 0.131154 1.5720e-06
3:183693094 A G 0.095447 -3.5836e-05
3:183695508 A G 0.086738 3.9021e-06
3:183699516 C T 0.744232 -2.1132e-05
3:183700211 T C 0.744388 -2.3033e-05
3:183703189 A G 0.028901 -1.6812e-05
3:183708327 A G 0.361001 1.6767e-05
3:183714467 A G 0.095265 -9.5982e-06
3:183717203 C T 0.106392 -1.3381e-06
3:183720335 A C 0.025123 1.8213e-05
3:183720499 G C 0.228522 2.0338e-05
3:183733784 G A 1.096894 -3.5686e-06
3:183735644 A G 0.061447 -6.9494e-06
3:183739559 G A 0.230616 1.8664e-05
3:183752964 C A 0.107268 -2.5248e-05
3:183753777 A G 0.353672 1.0016e-05
3:183754278 G C 0.121861 -2.3637e-05
3:183754294 C G 0.874838 -2.3250e-05
3:183755964 T C 0.043861 -3.3826e-06
3:183756742 T C 0.797246 -7.8184e-06
3:183757275 T C 1.760650 -5.0701e-06
3:183758685 G A 0.035948 -9.9441e-06
3:183761215 A G 0.627480 8.7406e-07
3:183761664 C G 0.985790 2.9026e-06
3:183766231 C A 0.258786 -1.5358e-05
3:183771501 G A 0.106982 -2.0909e-05
3:183772821 A G 1.236228 3.5408e-05
3:183778010 C G 1.050093 5.4382e-06
3:183785453 T C 0.115814 -8.0297e-07
3:183793499 T C 0.193390 8.5194e-06
3:183800463 A G 1.120907 -1.2047e-05
3:183802859 G A 0.922477 -2.1957e-05
3:183804588 A G 0.071827 -2.3106e-05
3:183818416 A G 1.180770 -5.1836e-06
3:183819155 C T 0.788015 3.1154e-05
3:183823375 G C 0.058938 -2.9943e-05
3:183835570 A G 0.343830 1.3934e-06
3:183851740 C T 0.379005 1.3271e-07
3:183852775 A C 0.288223 -6.7227e-06
3:183858939 C A 1.083953 -1.3496e-05
3:183861243 G A 0.668874 -2.8950e-05
3:183863288 T C 0.042640 2.3627e-05
3:183874442 G A 0.046974 1.6980e-05
3:183876512 C A 1.063722 -3.5026e-05
3:183883566 T C 0.054270 -1.0702e-05
3:183891137 T C 0.142969 -2.0615e-05
3:183896641 C T 0.996946 -2.1462e-06
3:183897135 G C 0.085833 -5.5526e-06
3:183899832 T C 0.380151 2.5260e-06
3:183901192 A G 0.043705 1.9531e-05
3:183901281 A G 0.330944 -9.9909e-06
3:183904049 G A 0.348076 -8.4848e-07
3:183908978 C G 0.026301 1.2787e-05
3:183911465 T C 0.100221 1.5597e-05
3:183920849 G T 0.646838 -4.3802e-05
3:183932701 T C 0.088900 7.2398e-06
3:183932829 C T 0.390080 2.8098e-05
3:183936680 A G 0.884728 1.6485e-05
3:183937619 C T 0.311797 -2.2439e-05
3:183943141 G A 0.464286 2.4657e-05
3:183945237 C A 0.487546 2.9818e-05
3:183950539 T C 0.078585 -2.1157e-05
3:183951431 T C 0.508819 3.9938e-05
3:183953972 A G 0.460135 2.4456e-05
3:183956888 A G 0.108290 2.8758e-05
3:183957917 A G 0.054906 -1.8518e-05
3:183963381 C T 0.041764 -4.8460e-06
3:183975365 T C 1.926537 -1.1968e-05
3:183975709 T G 0.112591 1.3313e-06
3:183976103 T C 0.350851 2.6102e-06
3:183976241 G A 0.322668 2.4597e-05
3:183977194 A G 0.453299 -1.2069e-05
3:183993361 A G 0.053819 -1.4674e-05
3:183995341 T C 0.982313 -3.3984e-05
3:184001028 C A 0.136851 1.1655e-05
3:184003194 T C 1.168806 -1.2073e-05
3:184010048 C G 1.463244 2.4475e-06
3:184016599 T G 0.486114 -1.7327e-05
3:184019681 A G 0.093165 -6.1441e-06
3:184020542 T G 0.323706 -1.2329e-06
3:184021626 T C 0.054689 -4.7455e-06
3:184025069 T C 0.056468 1.3684e-05
3:184030387 C T 0.969122 9.5613e-06
3:184039666 G A 1.489776 7.2476e-06
3:184043019 G A 0.065936 9.5441e-06
3:184044433 T C 0.241697 -2.1322e-05
3:184045410 C T 0.052586 2.6924e-05
3:184046612 A G 0.047126 -5.0388e-06
3:184051646 A G 0.137967 -1.2648e-05
3:184052420 T G 0.078611 2.6990e-05
3:184056275 T G 0.054994 1.8252e-05
3:184065092 A G 0.021987 -1.2826e-06
3:184065587 T C 0.335125 -2.3643e-05
3:184067404 C T 0.604217 -9.2855e-06
3:184067553 A G 0.053877 2.0543e-05
3:184067973 T C 0.143151 -2.6647e-05
3:184069654 A G 0.468330 1.0711e-05
3:184070588 G C 0.053514 2.2370e-05
3:184070675 G A 1.409480 -2.2977e-06
3:184071063 C G 1.096846 -4.2131e-06
3:184082931 C T 0.130992 -2.5398e-05
3:184087411 A G 0.228305 6.5233e-07
3:184087417 T C 0.235072 -6.8706e-05
3:184090266 T C 1.057841 -4.0314e-05
3:184091526 T C 0.100754 -1.3689e-05
3:184092481 A G 0.167322 -7.7928e-06
3:184093040 A G 0.429222 -2.2131e-05
3:184099050 T C 0.072168 -5.2277e-05
3:184099378 A C 0.615155 9.2884e-06
3:184099956 A G 0.197285 -2.7911e-05
3:184102396 T C 0.160685 -1.0607e-05
3:184103722 G A 0.217986 -3.1332e-05
3:184103903 C A 0.349153 -4.2184e-05
3:184106493 G T 0.112004 -2.4061e-05
3:184106650 A G 0.020734 -1.2370e-05
3:184111782 T G 0.120771 -4.4418e-06
3:184112652 A C 0.027392 -1.8537e-06
3:184112851 C T 0.304381 1.9985e-05
3:184115303 A G 0.405907 -3.7005e-05
3:184115780 C T 0.499192 1.7041e-05
3:184116402 C T 0.266414 2.4435e-05
3:184116526 C T 0.296659 -1.1562e-05
3:184118600 G A 0.569974 -6.0197e-06
3:184120811 G A 0.195094 2.2672e-06
3:184123273 T C 0.204114 3.5326e-05
3:184124201 T C 0.291105 1.4774e-05
3:184127046 A G 1.156780 5.1189e-06
3:184129116 G A 0.084495 8.5463e-07
3:184129180 C T 0.636675 -1.0347e-05
3:184130069 T C 0.069649 -1.3746e-06
3:184131543 C G 0.275652 -3.5288e-06
3:184131999 A G 0.048733 -2.1196e-05
3:184132963 A G 0.186307 8.0436e-06
3:184142740 A G 0.166741 9.9686e-06
3:184149209 C A 0.047103 -1.2346e-06
3:184155326 A G 0.324622 1.6932e-06
3:184161415 A C 0.153982 3.1266e-06
3:184162560 T C 1.191543 -2.5953e-07
3:184167556 G A 0.083265 -2.3641e-05
3:184167583 T C 0.454474 -9.7835e-06
3:184169039 C A 0.079951 3.8456e-05
3:184173466 T C 0.765064 4.1345e-06
3:184174487 T C 0.034292 -4.5241e-05
3:184177371 T C 0.102497 -3.2515e-05
3:184177412 T C 0.020153 -1.0037e-05
3:184178632 T C 0.060298 2.1807e-05
3:184185245 C T 0.049973 -2.6517e-06
3:184189124 C T 0.033104 -2.1612e-05
3:184191220 T C 0.174317 2.8762e-05
3:184195123 C T 0.455182 3.7865e-05
3:184199354 G A 0.051054 8.6307e-06
3:184199394 T C 0.255713 -3.8988e-05
3:184201297 T G 0.280514 2.2413e-05
3:184201343 A G 1.318906 1.0804e-05
3:184203031 C T 0.346976 -1.6360e-05
3:184214434 G A 0.221154 -6.3949e-07
3:184214464 T C 0.688479 -3.4562e-05
3:184216307 T G 0.700160 -2.4590e-04
3:184216341 A C 0.242035 3.2696e-06
3:184217010 T C 0.906549 -5.1652e-05
3:184217220 A C 0.130187 -6.1993e-05
3:184218394 T C 0.180939 -1.1576e-05
3:184223997 T C 0.395608 1.9218e-05
3:184227182 C T 0.981720 6.4661e-06
3:184228402 G A 0.358024 -2.8074e-05
3:184234828 T C 0.052014 -1.0645e-05
3:184241510 A G 0.608816 2.7611e-05
3:184242854 T C 1.837709 3.6078e-05
3:184246044 T C 0.044864 -2.0360e-05
3:184247542 A C 0.046863 2.3810e-06
3:184249965 A G 1.954117 1.7782e-05
3:184251206 G T 0.049606 2.9999e-05
3:184254616 A G 0.922094 -1.6431e-05
3:184261284 G A 0.125902 4.2171e-05
3:184261399 G A 0.221862 8.6141e-06
3:184267158 C T 0.484693 1.4150e-05
3:184268268 A G 0.601773 -3.2976e-06
3:184271765 C T 0.177904 8.9596e-06
3:184272331 G T 1.023198 5.4001e-05
3:184277242 A C 0.025152 1.2719e-06
3:184280578 A C 0.714883 1.7583e-05
3:184283692 G T 0.183918 1.7405e-05
3:184284560 C A 0.064173 1.9800e-05
3:184289152 G A 0.415930 -1.7295e-05
3:184291492 C T 0.104399 1.9723e-05
3:184292028 G A 0.047451 -3.0623e-05
3:184294340 C T 0.042913 3.2730e-05
3:184296646 G A 0.122926 -3.1021e-07
3:184303349 C T 0.322966 1.9478e-05
3:184304679 A G 0.162544 -5.4771e-07
3:184305245 C T 0.607972 3.9018e-05
3:184312106 A C 1.285941 -3.2628e-05
3:184312758 T C 0.157588 2.9892e-06
3:184313483 C T 0.055026 6.2867e-06
3:184318032 G T 1.967798 2.9615e-05
3:184318464 T C 0.045088 1.8834e-05
3:184318764 C T 0.066117 6.3175e-06
3:184320524 A G 1.021805 7.2614e-06
3:184321690 A G 0.053897 1.7287e-05
3:184322780 G T 0.048285 4.0647e-05
3:184322806 C T 1.508102 -3.0968e-05
3:184322854 G C 0.070048 -3.3025e-05
3:184324735 T G 0.043468 2.8188e-05
3:184324926 T C 1.866752 5.3794e-06
3:184326421 G A 0.469739 -8.1677e-06
3:184326493 C A 0.040579 -1.0010e-05
3:184326523 T C 1.135348 1.4867e-05
3:184327155 A C 1.257796 1.1620e-06
3:184328020 A G 0.950576 -1.1925e-06
3:184328978 A G 1.233904 -1.0578e-05
3:184334249 A G 0.049109 1.3851e-06
3:184334679 T G 0.094687 -7.0015e-06
3:184338040 G A 0.350049 -1.3749e-05
3:184339757 T C 1.056458 6.8445e-06
3:184342555 C T 0.071278 -8.6745e-08
3:184347660 T C 0.048363 -1.6922e-05
3:184347868 A G 0.656835 -3.2757e-05
3:184348984 A G 0.041715 -1.8209e-05
3:184349027 G T 0.276914 4.5893e-05
3:184351306 A G 0.022328 -8.8627e-06
3:184352200 T C 0.394738 2.4748e-05
3:184354781 T C 0.508108 -1.2908e-05
3:184356355 T C 0.891453 1.9019e-05
3:184357841 A G 0.058117 2.0477e-05
3:184359039 G A 0.659542 -1.9377e-05
3:184359320 A G 0.047211 -2.5221e-05
3:184363909 C T 0.850452 1.6079e-05
3:184371224 C T 0.158072 3.1671e-05
3:184380617 A G 0.089916 -8.9789e-05
3:184382792 T C 0.824385 6.1199e-05
3:184391989 T G 0.897782 9.5020e-05
3:184394845 A G 0.029313 -3.4960e-05
3:184398117 C T 0.702858 -6.7876e-06
3:184398799 T C 0.041800 -1.4205e-05
3:184402122 A G 0.713491 1.5878e-05
3:184402594 T C 1.789391 2.8941e-05
3:184407398 T C 0.319746 6.0198e-05
3:184410071 T G 1.539417 1.1993e-05
3:184415183 T C 0.081123 1.0927e-05
3:184423245 A T 0.085891 -1.4528e-05
3:184428903 G T 1.509721 6.6674e-06
3:184437480 A G 1.205350 -1.4598e-06
3:184437564 A G 0.024061 -1.9156e-05
3:184441021 C T 0.053309 -5.7113e-05
3:184442140 G A 1.061612 -9.8930e-06
3:184445177 C A 0.608836 -2.0380e-05
3:184445365 G C 0.104353 6.0808e-06
3:184449634 C T 0.020640 2.2151e-05
3:184459941 T C 0.168608 -1.3112e-05
3:184460101 C A 0.139058 9.4863e-06
3:184463505 A G 0.691429 7.9731e-06
3:184465325 T C 0.557610 1.1456e-05
3:184466462 C G 0.305773 -2.9513e-05
3:184466500 G A 1.568643 -1.8469e-06
3:184467439 A C 0.040044 2.6931e-05
3:184467803 G A 1.561031 -2.1705e-05
3:184468603 A G 0.362322 -6.0089e-05
3:184474121 T C 0.122231 -1.0921e-05
3:184474305 A G 1.528047 -1.1182e-05
3:184475036 T C 0.039985 1.0123e-05
3:184475364 G A 0.043705 -5.0574e-06
3:184476594 A G 0.088335 1.6403e-05
3:184476686 T C 0.036331 3.5811e-05
3:184477510 T C 0.921506 -3.4615e-05
3:184483140 T C 0.165826 1.3217e-05
3:184485263 T C 0.118518 -1.0916e-05
3:184486297 C T 0.160480 9.9370e-06
3:184488916 C T 0.147727 -1.4812e-05
3:184489899 A C 0.486952 -1.2366e-05
3:184492978 C T 1.495923 -5.9382e-06
3:184493983 G C 0.616395 -4.3411e-06
3:184497063 C T 1.041306 -1.3141e-05
3:184497117 T G 0.439430 2.7062e-06
3:184498664 C A 0.099786 3.0548e-05
3:184502446 A G 0.156111 -1.7945e-05
3:184502961 A G 0.140100 -5.6829e-06
3:184503770 T C 0.045072 -4.8071e-05
3:184506578 T C 0.830818 2.5637e-05
3:184507878 A G 0.038531 -3.4753e-06
3:184508831 G A 1.926875 -1.9284e-05
3:184509832 G A 0.110608 1.0983e-05
3:184513018 C T 0.108777 1.3884e-05
3:184514613 A G 1.072476 6.4713e-05
3:184517636 C A 1.859621 -5.1138e-06
3:184518289 C T 0.084940 -3.4420e-05
3:184518566 A C 0.068821 1.3992e-05
3:184520938 A G 1.820736 1.1919e-05
3:184523185 G A 0.571567 3.9849e-05
3:184525951 G A 0.405050 6.8448e-05
3:184529107 G T 0.045055 2.0942e-05
3:184533531 A G 0.129788 6.7164e-06
3:184542344 G C 0.047016 -4.6162e-06
3:184550501 G A 0.565845 5.6633e-05
3:184552911 A C 0.048275 -7.9919e-06
3:184554595 T G 0.096099 1.3431e-05
3:184554863 T C 0.045711 1.7834e-05
3:184560356 G A 0.049885 -8.7832e-06
3:184575452 T C 0.062690 -3.3211e-05
3:184602985 T G 0.040904 1.3841e-06
3:184606725 G A 0.320363 -2.2468e-05
3:184620810 T C 0.043124 2.0816e-06
3:184626559 C A 0.080204 1.9571e-05
3:184626978 A G 0.068594 1.8576e-05
3:184633247 C A 1.320707 -5.1957e-05
3:184634146 T G 0.115733 -2.9075e-05
3:184648367 A G 0.029855 2.7065e-06
3:184651855 C T 0.051054 1.8101e-05
3:184689554 A T 0.059499 -8.0368e-06
3:184700426 T C 0.489737 2.7717e-05
3:184704082 A G 0.036003 -5.2814e-06
3:184717703 C T 1.964932 -1.4901e-05
3:184738999 A G 0.042167 -1.2074e-06
3:184746062 A G 0.039034 3.2669e-05
3:184746155 C T 0.422818 -2.6597e-05
3:184748394 A G 0.024672 5.7253e-06
3:184759827 A G 0.124640 3.0774e-05
3:184766301 C T 0.321097 -2.1501e-05
3:184770380 T C 0.844243 1.2407e-05
3:184794256 C T 1.927134 -1.1023e-06
3:184794317 A G 0.520046 3.1650e-05
3:184794840 T C 0.041826 -1.6682e-05
3:184796135 T C 0.148737 8.5316e-07
3:184801094 A G 0.182487 -1.3157e-06
3:184802703 C T 0.079429 2.1495e-05
3:184803193 G A 0.041251 -1.0029e-05
3:184810286 C T 0.204695 -2.3760e-06
3:184835049 T G 0.339153 1.0418e-05
3:184835530 G T 0.074482 -2.0159e-05
3:184843486 T G 1.906945 2.4681e-06
3:184851162 G T 0.034568 -1.3149e-05
3:184852256 C T 0.101841 2.2686e-05
3:184852333 C T 0.186875 -1.4058e-06
3:184865743 A G 1.689796 2.7352e-05
3:184867508 A C 0.049216 2.3923e-05
3:184875596 T C 0.185551 -1.9897e-06
3:184876706 G T 0.039489 2.4682e-06
3:184876783 A G 1.683655 2.0060e-05
3:184878966 A G 0.101409 -9.5892e-06
3:184880720 G A 0.030894 -2.1790e-05
3:184881185 T C 0.058461 3.0430e-05
3:184884820 T A 0.060184 -1.7260e-05
3:184886137 C T 0.266856 -3.8668e-05
3:184887067 C T 0.037418 2.1522e-05
3:184890690 G A 1.896023 -5.2006e-06
3:184892886 G A 0.151953 -9.9953e-07
3:184895310 G A 0.094369 1.0668e-06
3:184898212 T C 0.318724 -2.6156e-05
3:184910133 T G 0.168643 -3.1684e-05
3:184919363 A G 0.032851 -9.0971e-06
3:184922294 T C 0.036103 1.0544e-05
3:184927944 A G 0.062803 3.5935e-06
3:184928726 T C 0.051336 -2.8194e-06
3:184941725 C T 1.592272 4.6746e-05
3:184943141 T C 0.058071 4.2752e-05
3:184945849 T C 1.746712 1.2387e-05
3:184946995 T C 0.154852 -4.7316e-05
3:184947626 C T 0.140664 1.8405e-06
3:184957891 T C 0.074427 -6.5422e-07
3:184985449 A G 0.050161 1.4066e-06
3:185001424 G T 1.681831 7.1864e-05
3:185012071 A G 0.034578 7.5491e-06
3:185014336 A C 0.867642 6.3940e-06
3:185017048 T C 1.573966 4.1100e-05
3:185042323 G A 0.163632 -2.9450e-05
3:185054983 A G 1.574534 4.4497e-05
3:185061176 A G 0.106564 1.4810e-05
3:185073469 G A 0.038551 6.8627e-06
3:185078540 G A 1.725971 1.5619e-05
3:185081701 A G 0.057698 3.2795e-06
3:185082151 T C 0.023396 -1.0362e-05
3:185086865 A C 1.206360 2.2251e-05
3:185088429 T C 0.146588 -1.0145e-05
3:185097580 G A 0.138811 -2.9222e-05
3:185098519 A G 0.630651 -6.5929e-06
3:185115322 C A 1.542287 -3.5428e-05
3:185117927 C T 0.300365 2.1396e-05
3:185119691 T C 0.051557 -6.9069e-06
3:185125386 G T 0.066861 -3.2411e-05
3:185126371 G A 0.048616 1.8634e-05
3:185135105 G A 0.322203 2.1349e-05
3:185141857 T C 0.292517 -1.0387e-05
3:185146702 T C 0.286298 -7.1080e-06
3:185148605 C T 0.688608 2.6346e-05
3:185151885 C T 1.732755 -2.6630e-05
3:185153495 C T 1.783698 -1.3844e-05
3:185169030 C T 0.087712 1.3106e-05
3:185175656 C T 1.665092 -1.0436e-05
3:185176901 T C 0.095518 1.0918e-06
3:185178562 C T 1.723832 6.3865e-06
3:185184082 C G 0.188774 -1.3550e-05
3:185184108 G A 0.115889 -4.8786e-06
3:185200783 C A 0.985098 -1.6467e-05
3:185202184 A G 0.148162 3.9906e-05
3:185203380 T C 0.080458 -3.5595e-05
3:185209413 T C 0.020887 8.1314e-06
3:185218523 G T 0.263863 -5.7020e-06
3:185222047 G A 0.045646 5.6443e-05
3:185229464 C T 0.889028 -1.2596e-05
3:185234543 G A 1.070165 -1.5055e-05
3:185235226 T G 0.076881 -2.7508e-05
3:185256242 G A 0.117518 4.9911e-07
3:185258170 C G 0.788168 2.2658e-06
3:185265185 C T 0.104921 -1.0351e-05
3:185265231 A G 0.059642 5.2028e-06
3:185265856 T A 0.023659 1.4168e-05
3:185292415 A G 0.377782 3.8311e-05
3:185316616 A G 1.261620 -1.0641e-05
3:185325714 G A 0.033942 1.0526e-05
3:185327012 T C 0.187388 -1.7870e-06
3:185331779 A G 0.164015 -1.9750e-05
3:185339984 C T 0.522023 -2.1052e-05
3:185342723 T C 0.685645 -3.2706e-05
3:185349671 A T 0.118021 7.3803e-06
3:185352434 T C 0.043027 7.1413e-06
3:185357300 T C 0.100585 -9.1051e-06
3:185367124 A G 0.126577 3.7502e-05
3:185408770 C G 1.465500 -1.2239e-05
3:185430071 C T 0.035889 -6.0392e-07
3:185440960 T C 0.171951 -3.0065e-05
3:185442119 A G 0.737030 5.0187e-06
3:185446129 A G 0.073190 2.0163e-05
3:185447038 C T 0.193980 -3.9645e-05
3:185454844 A C 0.344814 -1.3089e-05
3:185455681 T C 1.930935 2.4632e-05
3:185459253 C T 0.048921 1.2213e-05
3:185468717 T C 0.046234 9.8020e-06
3:185476453 A G 0.505005 3.7707e-05
3:185478957 G T 0.389379 -3.4570e-05
3:185482618 C T 1.309525 -2.2619e-05
3:185487893 C T 0.035808 1.0706e-05
3:185494268 C T 0.098323 2.2677e-05
3:185506401 C A 0.509371 -1.4005e-05
3:185513142 C T 0.049070 2.9508e-06
3:185513392 G A 0.626039 -1.3675e-05
3:185515274 G A 0.133890 2.5448e-05
3:185523370 C T 0.558649 -6.4258e-06
3:185524179 A C 0.066471 1.7751e-05
3:185530290 C T 0.628061 -1.0077e-05
3:185531661 T C 0.116681 -4.9606e-06
3:185534012 C G 0.023341 -5.5987e-06
3:185548683 A G 0.749890 -1.5966e-05
3:185549134 T A 0.149509 -5.1093e-06
3:185549787 T G 0.100968 7.9227e-05
3:185550500 T C 0.104256 2.3719e-05
3:185552583 T C 0.117116 1.8335e-05
3:185559611 T A 0.196197 2.4802e-05
3:185563274 A G 1.170104 4.8830e-05
3:185565723 T C 0.929949 7.0402e-07
3:185574131 T C 0.613477 -5.2232e-06
3:185574574 C T 0.098118 -3.9409e-06
3:185574682 G T 0.924411 -9.8818e-06
3:185581273 T G 0.310522 -3.6150e-06
3:185582870 C T 0.093408 4.7276e-05
3:185584871 T C 0.286986 -1.7937e-05
3:185586399 A G 0.050843 -3.2371e-06
3:185592046 T C 0.149006 7.5316e-06
3:185593514 C T 0.025308 3.0717e-05
3:185598552 C T 0.697041 3.2117e-05
3:185610274 T C 0.622838 -3.6171e-05
3:185612747 A T 0.124328 -3.8841e-06
3:185616661 C A 1.376574 -2.1402e-05
3:185620666 C T 0.328559 4.3899e-06
3:185621829 A G 1.485465 -1.2602e-06
3:185632262 C T 0.140103 1.6315e-07
3:185632782 C T 0.059055 -1.4753e-05
3:185633136 C T 0.277846 -8.7216e-06
3:185633556 C G 0.049512 4.5569e-06
3:185635685 G A 0.857940 3.3931e-06
3:185637740 C T 0.072223 5.3865e-06
3:185641890 C A 0.417968 5.5219e-06
3:185645209 C G 0.148269 9.9542e-06
3:185654061 A T 0.101211 -1.6873e-05
3:185674983 G A 0.129716 -4.1171e-05
3:185676350 A G 1.083957 -8.7364e-06
3:185683829 G A 0.503155 1.0356e-05
3:185685113 G A 0.163840 4.4370e-05
3:185686741 G A 1.107557 1.3563e-05
3:185697879 T C 0.030618 4.2058e-06
3:185699585 C T 1.691575 1.1739e-05
3:185703597 A G 0.190631 4.8501e-05
3:185705972 A T 0.059765 -8.6519e-06
3:185707842 A G 1.622429 2.1639e-05
3:185709709 T C 0.550690 2.3161e-05
3:185721810 C A 0.024490 1.6904e-05
3:185726271 A G 0.155199 -4.0749e-05
3:185726829 G A 0.338572 -2.7624e-05
3:185733225 T G 0.046610 3.5311e-05
3:185741183 C T 0.285204 -2.9210e-05
3:185741991 A G 0.978662 -6.9598e-05
3:185743196 C T 0.022075 -1.0759e-05
3:185749963 T C 0.023062 -1.4080e-05
3:185751952 T C 0.073382 -1.9379e-06
3:185757744 T C 0.404277 9.4674e-06
3:185762644 C T 0.074813 -7.7450e-06
3:185763735 G A 0.062154 1.7690e-05
3:185764569 T C 0.020893 -7.2773e-06
3:185766414 T C 0.031244 3.3017e-05
3:185766711 A G 0.254872 1.9802e-05
3:185770096 T G 0.098745 -1.0640e-05
3:185775999 A G 0.049216 3.9926e-05
3:185787893 A G 0.096557 3.9289e-05
3:185793118 C T 0.035707 3.1262e-05
3:185796139 G A 0.113984 -3.1890e-05
3:185796785 A G 0.184931 -3.7539e-05
3:185801628 G A 0.595434 -2.4693e-04
3:185805792 A G 0.076027 -1.1000e-05
3:185812826 C T 0.073758 -7.3440e-07
3:185815274 T C 0.039304 1.2174e-05
3:185823973 C T 0.030157 2.3244e-05
3:185831583 G T 0.369498 -3.2090e-05
3:185838544 A G 0.092847 -1.0270e-05
3:185841421 G A 1.522906 2.7018e-05
3:185841654 G C 0.027411 7.9451e-05
3:185842890 G T 0.048885 -4.5790e-05
3:185842973 C T 0.153125 2.5168e-07
3:185843179 G A 1.162363 2.9483e-05
3:185846508 G A 0.027671 2.4818e-05
3:185847222 C A 0.049804 -4.4239e-05
3:185848147 G A 0.275525 -4.8900e-05
3:185849256 G A 0.358050 -3.5859e-06
3:185857085 C T 0.402460 1.8919e-05
3:185857594 T C 0.035500 -1.7011e-06
3:185857764 A G 0.052242 4.0496e-06
3:185858534 A G 0.239597 -4.6390e-06
3:185858717 A G 0.023432 2.1736e-05
3:185866733 C T 0.339793 -3.9934e-05
3:185870197 C T 0.315394 -6.2127e-05
3:185872896 T C 1.292741 -6.4531e-07
3:185882661 A G 0.095710 -3.3116e-05
3:185886769 A G 0.925255 3.8119e-05
3:185894919 T C 1.070389 6.4799e-06
3:185901433 A G 0.178637 -3.4027e-05
3:185902960 A G 0.038427 2.0711e-05
3:185905003 C T 1.043098 1.7193e-05
3:185905477 C A 0.193062 7.7211e-05
3:185907620 C T 0.047402 -1.7218e-05
3:185909651 C T 1.209972 -8.2615e-06
3:185917660 C T 0.037447 -2.5767e-05
3:185919615 C A 1.837374 -1.3781e-05
3:185920083 G A 0.054140 1.7817e-06
3:185920603 G T 1.808438 2.8911e-05
3:185921718 T C 0.483067 2.5531e-05
3:185922622 C T 0.045308 6.5625e-06
3:185925661 C A 0.080204 1.2091e-06
3:185927523 T C 0.033916 -1.6884e-05
3:185928063 T C 1.142518 4.9236e-06
3:185928620 T C 0.036860 -8.1046e-06
3:185929860 A G 0.057776 -1.8614e-05
3:185931007 G T 0.440102 -1.3868e-05
3:185931174 C T 0.458317 3.0995e-07
3:185931624 A G 0.132978 8.3497e-06
3:185934860 C G 0.308237 -6.0519e-06
3:185937347 T C 0.020332 -9.3649e-06
3:185937652 G A 1.079656 7.3420e-06
3:185940942 A G 0.038950 1.6262e-05
3:185941059 A G 0.206103 7.9123e-06
3:185941984 G A 0.446811 6.2578e-07
3:185942320 G A 1.892852 3.2050e-06
3:185945613 T C 0.902460 5.5415e-06
3:185946805 A C 0.024538 2.6479e-06
3:185947441 C A 0.040394 1.9805e-05
3:185948213 A C 0.947820 3.3793e-05
3:185948328 T C 0.046886 9.0028e-06
3:185949248 A C 0.758660 -7.8488e-07
3:185950229 A G 1.607313 1.6429e-05
3:185951641 C T 0.054523 5.3857e-06
3:185955006 G A 0.078254 -2.2415e-05
3:185955511 T C 1.562469 2.8296e-05
3:185960671 T C 1.932889 3.1934e-06
3:185960882 G A 0.273214 5.3072e-06
3:185962791 A G 0.046285 6.6002e-06
3:185963199 G T 0.380430 -6.9616e-06
3:185966600 G A 1.616895 2.3618e-05
3:185968917 T C 0.241149 3.8672e-07
3:185973255 G C 0.028790 3.9887e-06
3:185973696 G T 0.226374 4.8609e-06
3:185974982 T G 0.199453 2.4930e-05
3:185977740 A G 1.268874 1.6333e-05
3:185977787 T C 0.063566 -1.6270e-05
3:185977975 T C 0.154326 1.0881e-05
3:185979101 T C 0.062128 -6.9655e-06
3:185982955 A G 1.189881 3.2187e-05
3:185983328 C T 0.498689 -5.2509e-05
3:185987803 T G 1.170344 3.1650e-05
3:185988802 T C 0.046964 1.3574e-05
3:185990096 T C 1.571694 9.9867e-05
3:185994412 G A 0.170818 8.4436e-05
3:185995240 T C 0.025600 8.3867e-06
3:186002740 T G 0.266440 -5.4487e-07
3:186005592 A G 1.139246 2.9218e-05
3:186005870 C T 1.040888 4.7559e-05
3:186006349 G T 1.003746 -2.8672e-05
3:186006487 T G 0.039752 -7.3991e-06
3:186006566 C T 1.378908 1.6112e-04
3:186006618 C G 1.061482 4.4529e-06
3:186009438 T G 1.347268 -8.2597e-06
3:186009520 C A 0.038739 -2.9849e-05
3:186009759 G A 0.062602 3.5985e-05
3:186012927 G A 0.694578 -8.4450e-06
3:186013603 A G 0.589919 3.5111e-05
3:186014648 G A 0.056000 -4.4962e-05
3:186015283 G A 1.206509 3.8976e-05
3:186024137 A G 0.065147 -3.8155e-05
3:186025094 C T 0.283273 2.7462e-05
3:186025652 G A 0.038664 -2.7106e-05
3:186032911 A G 0.033886 -1.3636e-05
3:186033283 C T 1.275710 3.7351e-05
3:186036453 T C 0.444811 -1.7030e-06
3:186039318 T C 0.043364 4.0095e-05
3:186039423 G A 0.062343 -2.6326e-06
3:186040920 C T 0.048457 2.9662e-05
3:186044323 C T 0.671707 -1.1870e-05
3:186048164 C T 0.058474 -1.9876e-05
3:186049135 C A 0.051641 -9.6987e-06
3:186049228 A G 1.169306 -1.3137e-05
3:186054149 G A 0.497958 -5.1774e-05
3:186057229 T C 0.045396 2.8168e-05
3:186059360 A G 0.042355 -1.0746e-05
3:186067505 G A 0.228052 -1.4175e-05
3:186072015 T C 0.082175 -1.4018e-05
3:186074659 A G 0.051375 -3.1559e-05
3:186074972 G A 1.908555 -3.3327e-05
3:186076877 T C 0.030540 -2.1945e-05
3:186077506 G C 0.027492 -9.8172e-06
3:186079990 C T 0.278644 1.4262e-05
3:186082149 G A 0.283117 1.0410e-05
3:186082887 T C 0.103944 3.3410e-05
3:186086283 T C 0.833460 1.0446e-05
3:186087279 C T 0.562667 -2.8717e-05
3:186091684 T C 1.612377 2.5320e-05
3:186092574 T C 0.790440 -2.3790e-05
3:186093805 G A 0.113279 6.9542e-05
3:186095648 A G 0.430374 1.5905e-05
3:186096511 C A 0.355226 1.2485e-05
3:186101163 C T 0.265009 3.2161e-05
3:186105859 G A 0.027109 1.9190e-05
3:186109623 T C 0.051368 -2.7998e-05
3:186110136 A G 1.324998 -5.3518e-06
3:186110509 A G 0.030368 -3.0789e-06
3:186124168 T C 0.038119 -4.8401e-06
3:186126109 G A 0.348147 1.0093e-05
3:186127955 A G 0.063664 -3.0305e-05
3:186129092 C A 0.034370 2.2860e-05
3:186129300 A G 0.033091 1.5761e-05
3:186131824 G A 1.698856 5.8529e-06
3:186134939 A G 0.346180 -7.5187e-06
3:186136807 T C 0.030131 9.6496e-06
3:186144694 C T 0.529482 3.2157e-05
3:186148717 A G 0.349780 6.1536e-06
3:186162919 G C 0.916842 3.7091e-05
3:186166074 G A 0.047665 -2.3578e-06
3:186167839 T C 0.034678 -3.0433e-05
3:186168936 T C 0.065764 -1.1127e-05
3:186170632 G A 0.740353 3.1078e-05
3:186172959 T C 0.052498 1.5166e-06
3:186180706 G A 0.048567 -1.0180e-05
3:186181894 C T 0.104899 -2.1108e-05
3:186189216 A G 0.033354 4.5502e-07
3:186190686 T C 0.998760 -2.9208e-06
3:186191714 T G 0.066497 2.5145e-05
3:186193294 C T 1.406608 4.3799e-05
3:186193436 A G 0.365532 2.1066e-06
3:186195952 T C 0.318302 1.9934e-05
3:186202151 C T 0.044646 -1.0250e-05
3:186204573 A G 0.115701 3.1976e-05
3:186205930 C A 0.904878 2.0828e-05
3:186206615 T C 0.375763 1.9443e-06
3:186210417 G A 0.171951 4.1679e-07
3:186219289 C T 0.936508 1.8568e-05
3:186219350 T C 0.068058 5.3196e-06
3:186222970 C T 1.669043 -1.5323e-06
3:186223237 T C 0.491347 -9.9808e-07
3:186225120 G A 1.140440 1.3977e-05
3:186226684 T C 0.059736 2.8700e-05
3:186230003 C T 0.421117 -1.4902e-05
3:186233864 T G 1.526580 4.5579e-06
3:186238554 G T 0.122325 1.2700e-06
3:186238966 C T 0.307354 5.7795e-06
3:186247437 G A 0.086592 -1.6156e-05
3:186252771 G A 0.148922 3.1658e-06
3:186252936 C G 0.044224 -6.2201e-06
3:186275924 C T 0.141327 6.0022e-06
3:186277563 G A 0.903076 -2.0914e-06
3:186277853 A G 0.059464 -2.0676e-05
3:186287777 C T 1.651525 -1.7679e-06
3:186296358 T C 0.082097 -9.8056e-06
3:186301441 G A 0.028524 -4.9829e-06
3:186301477 A G 0.135156 1.7673e-05
3:186301703 G A 0.325021 -3.5156e-07
3:186302392 T G 1.373718 2.8746e-05
3:186306805 G C 0.045545 -1.7130e-05
3:186308773 G T 1.413638 3.9937e-06
3:186311667 C T 0.174184 -1.2099e-05
3:186317857 T C 0.290998 -9.1701e-06
3:186319940 A G 0.179906 1.3320e-05
3:186321982 T G 1.445019 3.5317e-05
3:186326216 C T 0.108625 -2.9450e-05
3:186326945 T C 0.026749 1.3839e-06
3:186330205 T G 0.088559 -4.6577e-06
3:186331781 C T 0.063592 -5.0083e-06
3:186335679 G A 0.061466 1.4915e-05
3:186337713 C T 1.284000 6.9414e-06
3:186338233 A G 0.903787 1.5246e-05
3:186338869 T C 0.147945 -5.4825e-06
3:186344004 G A 0.086268 -2.0766e-05
3:186345900 C T 0.393050 -4.5515e-06
3:186348527 A C 0.592555 6.0467e-05
3:186349412 T C 0.741298 -3.1604e-05
3:186354049 G C 0.048548 1.7737e-05
3:186357391 C T 0.049651 1.9793e-05
3:186358346 C T 0.033546 -4.1661e-05
3:186358366 C A 0.257264 -4.4283e-06
3:186360409 G T 0.612689 1.9462e-05
3:186370350 G A 0.088932 -3.9224e-05
3:186370473 T C 0.044319 1.9425e-05
3:186372240 T G 0.889045 1.8714e-05
3:186381717 G A 1.501990 1.7719e-06
3:186382287 A C 0.041014 1.2894e-05
3:186387243 C T 0.044799 5.1629e-06
3:186388028 C T 0.826251 -7.5913e-06
3:186389559 C T 0.235988 2.7392e-05
3:186393619 G A 0.036834 -5.8825e-06
3:186395113 G A 0.399642 7.1776e-05
3:186395436 T C 0.440371 -8.4651e-06
3:186395572 T A 0.943594 1.6942e-05
3:186399148 A G 0.260426 1.0420e-06
3:186404230 T C 0.045834 3.1582e-05
3:186404484 T G 1.715189 -1.4611e-05
3:186425886 C A 0.255761 -1.3860e-05
3:186426758 A G 0.027554 -5.7375e-05
3:186428633 C T 0.044244 5.8021e-06
3:186430318 T C 0.616876 -8.2160e-06
3:186435370 A G 0.630443 2.5749e-05
3:186437661 C G 0.783929 4.7629e-05
3:186443250 C T 1.024084 1.1791e-05
3:186445052 G T 0.222842 2.1566e-05
3:186451236 C T 1.503100 4.5333e-05
3:186454180 C A 0.739584 -1.5999e-05
3:186459475 G C 0.062787 -5.4149e-06
3:186459927 C T 0.809905 -1.3527e-05
3:186460110 C G 0.070042 -5.8230e-06
3:186461524 T C 0.062382 2.3533e-05
3:186462843 T C 1.230330 -1.2152e-05
3:186464731 G T 0.328880 -6.2221e-06
3:186469489 G A 0.181133 6.8802e-06
3:186473877 G T 0.199170 4.3598e-05
3:186475791 C T 1.530946 1.8861e-05
3:186475845 G T 0.644511 9.7261e-07
3:186480206 G A 1.341990 1.3879e-05
3:186483220 A G 0.041637 7.0249e-06
3:186484466 C A 0.061009 -1.4058e-05
3:186486013 A C 0.020445 -6.9209e-06
3:186489724 C T 0.504226 -1.7486e-05
3:186491538 G C 0.808840 2.4679e-05
3:186501854 T C 0.163869 1.2762e-05
3:186504203 A G 0.046227 -1.0286e-06
3:186505930 T C 0.095398 -2.5426e-05
3:186505937 T C 0.022727 -3.2897e-05
3:186507757 A G 0.264064 3.5794e-05
3:186508528 C T 1.929319 4.1702e-06
3:186509517 A G 0.963361 -1.1615e-05
3:186515844 A G 0.480580 -3.0010e-05
3:186519136 C A 0.443445 -9.3123e-07
3:186526177 A G 1.505547 2.2779e-05
3:186530484 C T 0.987646 -1.2011e-05
3:186534717 A G 0.062255 -2.2354e-05
3:186535741 T G 0.887850 -2.3630e-05
3:186546540 T C 0.050424 1.6149e-05
3:186548565 C T 0.682328 -2.9158e-05
3:186551711 C A 0.666657 -4.1331e-05
3:186554292 G T 1.664352 -8.8366e-06
3:186556037 C T 0.167134 -1.1912e-05
3:186560782 A G 0.669724 -3.9249e-05
3:186560897 T C 0.515074 -2.4033e-05
3:186563803 T C 1.577614 1.0521e-05
3:186567636 C A 0.137727 1.3249e-05
3:186568180 T G 0.688287 3.4055e-05
3:186570191 G T 0.128324 9.0123e-06
3:186570453 A G 0.249328 1.6392e-06
3:186570892 G T 0.239448 3.7724e-05
3:186571486 C T 1.124179 -8.5062e-06
3:186571814 A G 0.235131 4.1669e-05
3:186572089 C T 0.067322 -3.6257e-06
3:186573705 G A 1.249409 -1.2849e-05
3:186575430 A G 0.056338 -4.5011e-07
3:186577794 T C 0.101864 -3.2818e-06
3:186578474 T C 0.516343 -1.9935e-05
3:186589499 C T 0.268693 4.0644e-05
3:186590900 C A 0.043773 1.5644e-05
3:186593094 A G 0.257319 3.6978e-05
3:186599960 A G 0.047681 2.0860e-05
3:186600420 C T 1.373637 -6.9678e-05
3:186600453 G A 0.103922 8.0618e-07
3:186610114 A G 0.454273 -2.5999e-06
3:186610917 T C 1.922490 2.2696e-05
3:186613364 G A 0.537515 -5.1890e-07
3:186613423 C A 0.091594 -1.8455e-07
3:186614383 C T 0.023344 3.3693e-05
3:186618976 A G 0.208502 -1.6237e-05
3:186621028 T G 0.585936 1.9743e-05
3:186632822 A G 0.030339 1.0383e-05
3:186632942 T C 0.262954 -9.5907e-06
3:186634762 C A 0.602201 -5.0967e-06
3:186637483 T C 0.137948 -2.0592e-05
3:186642865 C T 1.918841 1.2960e-05
3:186645278 A G 0.247657 4.7866e-05
3:186648117 G A 0.686943 3.3674e-05
3:186648906 G A 0.341565 -4.5603e-06
3:186650790 G A 1.750217 -4.4354e-05
3:186654801 T C 0.088329 3.6791e-05
3:186654836 A G 1.169942 -7.9722e-06
3:186658048 A G 0.114045 5.3386e-05
3:186660315 G A 0.056867 6.1049e-05
3:186661554 C G 0.062706 -3.1597e-05
3:186661767 C T 0.259504 6.4106e-05
3:186662637 A G 0.283851 -1.3855e-05
3:186663197 T C 0.134387 -2.2227e-05
3:186665015 G T 0.101111 -3.5156e-05
3:186666461 T C 0.278440 9.6448e-06
3:186666830 T C 0.106119 -2.9223e-05
3:186674138 G C 1.121008 -4.1276e-05
3:186674167 G T 0.031231 -2.1532e-05
3:186675277 A G 0.111789 5.3795e-05
3:186675632 A G 0.258322 -4.5350e-06
3:186677223 T A 0.050817 -1.7387e-05
3:186678128 A G 0.106606 -3.6205e-05
3:186680644 C T 0.992408 -4.5049e-05
3:186681589 C T 0.026892 -3.0783e-05
3:186683047 T C 0.044948 -1.1474e-05
3:186684460 C T 0.211151 4.2662e-05
3:186684511 T C 0.092986 4.5734e-05
3:186684593 T G 0.104246 -2.2694e-05
3:186685974 G T 0.167907 -2.6701e-06
3:186686051 G A 0.369839 6.5499e-05
3:186686239 T C 1.808908 1.0742e-05
3:186690336 T C 0.107680 -9.4364e-06
3:186690716 A G 0.251457 4.0146e-06
3:186691291 C T 0.822892 -2.2960e-05
3:186692407 C A 0.148623 -8.6670e-06
3:186693205 G C 0.037616 -2.4425e-05
3:186693834 T G 0.081960 -1.6370e-05
3:186695308 C A 0.168351 -5.6814e-06
3:186696718 G A 1.271078 3.6914e-05
3:186697823 T C 0.162528 -2.6173e-05
3:186698701 T C 0.033052 -2.3313e-05
3:186699111 T C 0.046042 -3.5277e-05
3:186699610 G A 0.795250 -4.0773e-05
3:186701162 A G 0.460761 -1.7126e-06
3:186705149 G A 0.218405 -9.2818e-06
3:186705790 C G 1.311648 -1.9125e-05
3:186706879 T C 0.071723 2.6812e-05
3:186707554 A G 0.916923 -2.9252e-06
3:186707764 G A 0.073722 -8.5287e-05
3:186709273 T G 0.387558 -4.4971e-05
3:186709857 G A 0.597985 -8.2136e-06
3:186710637 C A 0.360913 -1.0354e-05
3:186711075 T C 0.512496 -2.6559e-06
3:186711453 C A 1.520601 -2.5801e-05
3:186712963 G A 0.517466 -2.1089e-05
3:186714787 T G 0.036736 1.4194e-05
3:186717963 G A 0.332743 6.5946e-06
3:186719374 G T 0.991772 -1.4990e-05
3:186719876 C T 0.031374 -1.7265e-05
3:186722362 C T 0.521494 -2.0890e-05
3:186723944 G A 0.135322 -7.8513e-06
3:186726084 T C 0.086157 1.6689e-05
3:186730341 C T 1.534990 2.2272e-05
3:186735690 C A 0.780251 3.6030e-05
3:186735735 A G 0.754914 -1.9524e-05
3:186738426 A C 0.083421 -2.4253e-05
3:186739677 A G 0.626633 2.2569e-05
3:186741131 T C 0.741973 1.2731e-05
3:186741765 G C 0.064488 5.9378e-05
3:186743423 A G 0.022688 -2.4352e-06
3:186755882 A G 0.757397 -3.2158e-05
3:186756908 G T 0.282598 -3.6081e-05
3:186758583 A C 0.336316 4.2010e-06
3:186763829 A G 0.386046 2.1389e-05
3:186765341 T C 0.246576 4.9898e-05
3:186767440 A G 1.138980 2.0016e-05
3:186768043 A G 0.424570 -6.1332e-05
3:186784789 C T 0.704980 -2.0099e-05
3:186787769 T G 0.061771 8.7307e-06
3:186792893 A C 0.094843 -1.6089e-05
3:186793242 A G 0.225845 -9.5741e-06
3:186795216 G A 0.576897 -2.6510e-06
3:186796433 C A 0.023682 -3.1497e-05
3:186801566 T C 0.067662 -5.8304e-06
3:186812961 A G 0.804994 -1.1354e-05
3:186819880 A G 0.230093 2.0907e-05
3:186822629 A G 0.047172 7.8697e-06
3:186822641 G A 0.067737 -7.5333e-06
3:186822991 G A 0.206616 -2.6391e-05
3:186827857 T C 0.434522 -1.6240e-05
3:186832325 T C 0.039450 -4.8503e-05
3:186832850 G A 0.787739 1.0976e-05
3:186832882 C A 0.032724 1.6912e-05
3:186833065 C T 0.027447 -6.5646e-06
3:186833902 C G 0.045192 5.6151e-06
3:186834768 A G 0.908442 2.0202e-05
3:186839909 A G 0.123238 -2.0092e-06
3:186841001 A G 0.045792 -4.1128e-05
3:186842445 A G 1.865779 1.4553e-05
3:186845430 T C 0.052216 -3.8125e-05
3:186846161 T G 0.036886 1.2747e-05
3:186852178 C T 0.040414 -7.6089e-06
3:186859838 A G 0.048502 -4.2114e-05
3:186865439 G A 0.389613 2.8452e-05
3:186874641 A C 0.451105 5.6191e-06
3:186877481 A C 0.022023 -3.5954e-05
3:186880132 G C 1.296649 4.5480e-06
3:186882439 T C 0.074602 -1.1631e-06
3:186883554 A G 0.064942 -2.3989e-05
3:186883986 A G 0.164102 -1.0995e-05
3:186885760 T C 0.092373 3.8025e-06
3:186889062 G C 0.852130 9.2642e-07
3:186889320 G A 1.889512 1.5141e-05
3:186890189 T C 0.070184 2.8228e-05
3:186891634 C A 0.446983 9.3032e-07
3:186899254 A G 0.098430 -2.6322e-05
3:186904438 G A 1.483346 -1.0162e-05
3:186905527 A C 0.081077 1.9894e-05
3:186907100 G A 0.040485 -1.2314e-05
3:186914144 A G 0.135799 1.1424e-05
3:186914492 A G 0.253132 -5.4581e-06
3:186915592 A G 0.075618 2.6999e-05
3:186917586 T C 0.027645 3.3614e-05
3:186917751 G C 1.041657 4.5620e-06
3:186918213 G A 0.296341 -3.8422e-05
3:186920815 G A 0.030043 -3.5184e-05
3:186921948 G A 0.937472 5.6077e-06
3:186923702 A C 0.067740 2.7984e-05
3:186930292 C A 0.287103 -4.2847e-06
3:186931927 G A 1.176521 1.1041e-05
3:186934459 A G 0.059360 3.2520e-05
3:186937276 C T 0.177784 -1.4979e-05
3:186937568 G A 1.131651 2.1436e-05
3:186942639 T C 0.035298 1.2919e-05
3:186944705 G A 0.629310 -3.6723e-05
3:186946199 T C 0.072272 -4.2175e-05
3:186946842 A G 0.673441 2.7429e-05
3:186947281 T C 0.075183 -5.5351e-05
3:186950497 A C 0.104753 3.6917e-05
3:186953037 A G 1.845732 -1.5041e-05
3:186953226 G C 1.423386 1.5628e-05
3:186953808 T C 0.676183 1.3751e-05
3:186953932 A C 0.070408 7.4167e-06
3:186956223 G T 1.282724 1.6947e-05
3:186956468 T G 0.022182 2.8000e-05
3:186959295 T C 0.041060 6.0586e-05
3:186960482 A G 0.871300 2.4171e-05
3:186965162 T C 0.029375 -1.7161e-05
3:186966823 T C 0.240655 4.6530e-05
3:186967942 A G 0.551128 -1.9471e-05
3:186970151 A C 0.499305 -2.2355e-05
3:186971911 A G 0.038418 1.4536e-05
3:186974803 A G 0.080665 -6.8068e-06
3:186977222 G A 0.187437 5.3450e-05
3:186979621 G A 0.076553 -5.4674e-05
3:186982426 T C 0.020053 9.0816e-06
3:186984641 T C 0.068493 -1.7516e-05
3:186984683 A G 0.336183 -5.6968e-05
3:186987941 A G 1.661600 -1.8918e-05
3:186989424 T C 0.084645 -4.5777e-05
3:186989512 C T 0.182370 2.5828e-05
3:186999314 G A 1.690644 -6.1556e-06
3:187006766 T C 0.620180 3.6996e-06
3:187020688 T C 0.027875 2.4500e-05
3:187021886 C T 1.109378 1.2011e-05
3:187022709 A G 0.041349 2.1909e-05
3:187023952 T C 0.596872 6.3459e-05
3:187034689 T C 0.083187 8.8904e-06
3:187036636 C T 0.313531 -1.7542e-05
3:187036754 C T 1.342607 -1.6822e-05
3:187036990 T C 0.184512 2.1731e-05
3:187038244 A G 1.677530 -4.8945e-05
3:187040458 G A 0.020124 -1.2407e-05
3:187041709 A G 0.057019 9.4356e-06
3:187042705 A G 0.026515 -4.0132e-06
3:187045046 C T 0.594191 1.1691e-05
3:187050195 A G 0.055948 1.0108e-05
3:187050622 G A 0.466594 -2.5878e-05
3:187054206 C T 0.430156 -3.4127e-05
3:187054392 G A 0.020939 3.8898e-05
3:187058808 G C 0.054072 1.9243e-05
3:187059471 C T 0.174385 -1.0518e-05
3:187061622 C A 0.059782 3.3983e-06
3:187064263 T G 1.685856 -7.6132e-05
3:187067537 C A 0.042390 -4.0108e-05
3:187069183 T C 0.596959 5.4351e-06
3:187071300 C T 1.034539 -5.2829e-05
3:187082029 G A 0.100877 -2.6016e-05
3:187086933 A C 1.974085 -6.3013e-05
3:187088612 T C 0.320012 -1.3363e-06
3:187088923 A G 0.058513 -1.4057e-05
3:187088926 A G 1.659821 -1.0976e-05
3:187088958 T C 0.024129 5.9676e-05
3:187089031 A C 0.711378 -5.5120e-05
3:187090129 C T 0.715552 -5.6716e-05
3:187090350 G T 0.481732 -1.7292e-07
3:187090946 G A 0.455928 4.7609e-05
3:187091020 T G 0.054923 -1.0023e-05
3:187093269 G A 0.050177 -1.0967e-05
3:187093610 G A 0.632556 1.2972e-05
3:187093692 A G 1.222641 -3.5643e-05
3:187094560 T C 0.109560 -8.3437e-06
3:187101566 C A 1.166654 -1.9514e-05
3:187102238 T G 1.913476 1.3224e-05
3:187109367 C T 0.093233 1.2406e-05
3:187109841 G A 0.048162 -1.6911e-05
3:187122957 C T 0.077556 3.0933e-05
3:187123097 T C 0.084826 -1.4218e-06
3:187138030 T C 0.031004 1.7991e-05
3:187148245 G T 0.095310 -1.5941e-05
3:187152804 A G 0.138895 -3.0246e-05
3:187157803 T C 0.388064 1.9926e-05
3:187159087 C G 0.635169 -8.8671e-05
3:187161632 G A 0.344090 -1.5391e-05
3:187164868 C T 0.931166 -6.4762e-05
3:187166031 A G 0.305026 2.9782e-05
3:187168979 G A 0.432656 -3.6104e-05
3:187175707 C T 1.020796 7.7430e-05
3:187176074 G A 0.064696 1.2291e-05
3:187182200 C A 0.114282 2.8278e-05
3:187194964 T C 0.059269 -1.7212e-05
3:187196604 A G 0.056744 -2.8282e-05
3:187201361 G T 0.065511 1.2371e-05
3:187202227 G A 1.196911 9.6682e-05
3:187203412 G A 0.129122 2.4819e-06
3:187204476 A G 0.039326 -1.9174e-05
3:187209175 T C 0.051628 3.7559e-06
3:187214323 T G 0.137503 9.8238e-06
3:187218499 C T 1.911746 1.2138e-05
3:187219866 G A 0.956032 4.0677e-05
3:187225252 C T 0.331532 8.2616e-06
3:187229594 G A 1.105324 5.7737e-06
3:187236486 A G 0.206230 6.8060e-06
3:187239833 C T 0.231051 -5.9827e-07
3:187241138 C T 0.079227 -1.5834e-06
3:187242776 C A 1.237877 3.2265e-05
3:187242849 G A 0.044409 -1.7020e-05
3:187246464 C T 1.711501 2.0453e-05
3:187247088 C T 1.460807 7.8606e-06
3:187261033 G A 0.245196 1.8655e-07
3:187268411 A G 0.051914 -5.6121e-06
3:187269749 A G 0.087053 -3.1352e-05
3:187272639 C A 0.472047 -1.6966e-05
3:187282132 A G 0.863127 -7.8388e-06
3:187293669 C T 0.780011 -1.4537e-05
3:187296994 C T 0.085372 1.7760e-06
3:187297237 G A 0.111280 1.7936e-05
3:187311905 C T 0.773860 1.9538e-05
3:187313418 G A 0.068461 -2.0563e-06
3:187315018 T C 0.057993 2.6142e-05
3:187316100 A G 0.281309 -1.6933e-05
3:187321533 A G 0.102471 2.4734e-05
3:187327968 G A 0.750893 4.1168e-05
3:187333377 C T 1.544195 -3.6133e-05
3:187337001 G A 0.031848 -5.0304e-05
3:187337242 A C 0.239126 -5.4476e-06
3:187337433 G A 0.628989 6.9408e-06
3:187346363 T C 0.219152 6.0661e-05
3:187347603 G A 0.029193 -6.3883e-06
3:187348831 T C 1.177654 -9.7560e-06
3:187349345 T C 0.059684 7.1286e-06
3:187351109 T C 0.080120 1.0318e-05
3:187358240 G A 0.026655 -1.5236e-05
3:187379710 T G 0.614977 -4.6734e-05
3:187381842 G A 0.201689 2.7684e-06
3:187385437 C T 0.021400 -8.9336e-06
3:187387022 G T 0.029599 9.4039e-06
3:187388048 A G 0.028041 -8.6085e-07
3:187389462 T C 0.030725 3.1706e-06
3:187391489 A G 0.058045 -2.8659e-05
3:187396582 G A 0.226354 1.6331e-06
3:187398873 T C 0.029699 5.2332e-06
3:187404727 A C 0.394585 -5.0323e-05
3:187407916 A G 0.372329 1.2828e-05
3:187414240 T C 0.107099 -4.2545e-05
3:187421081 G T 0.029053 2.1052e-05
3:187424310 G A 0.033156 -2.0229e-06
3:187439105 C T 0.263798 3.7039e-05
3:187440506 A C 1.228727 1.2607e-05
3:187440572 G A 0.020277 2.9081e-06
3:187443722 A C 0.253629 -2.6857e-05
3:187446211 T C 0.306555 3.2125e-05
3:187447701 A C 0.068127 2.0356e-05
3:187447837 T C 0.044676 2.5297e-05
3:187448254 T C 0.134734 -2.0006e-05
3:187449343 A G 0.067698 1.8901e-05
3:187449447 T C 0.106362 -4.0736e-05
3:187449757 T C 0.045640 -3.3548e-05
3:187455958 G A 0.762441 -3.6965e-05
3:187457026 G A 0.065851 -1.3740e-05
3:187459497 C T 1.340380 9.0227e-06
3:187460430 T G 0.065121 2.0140e-05
3:187462159 G A 0.111163 2.8275e-05
3:187462296 G A 1.044792 -1.5944e-05
3:187462617 T C 0.058970 1.0453e-05
3:187467220 G T 0.470424 -2.8426e-06
3:187468628 A G 0.128382 4.9472e-05
3:187475699 T C 0.025064 2.3325e-05
3:187476714 C A 0.060908 -2.7502e-05
3:187486941 A G 0.029774 -1.9671e-05
3:187487002 G T 0.277375 -2.1910e-05
3:187487526 T C 0.584099 -2.9262e-05
3:187487924 G A 0.085492 3.0588e-06
3:187495597 T C 0.101818 -4.1648e-06
3:187500183 G A 0.084599 3.3077e-06
3:187507339 A G 0.075482 -2.2561e-05
3:187509248 G A 0.040810 4.6616e-05
3:187511167 T C 0.046643 6.1411e-05
3:187530425 T C 0.307315 1.2380e-05
3:187531837 C T 0.308240 2.7628e-06
3:187533141 G A 0.083931 5.3136e-05
3:187544578 A G 0.443646 -1.9374e-05
3:187557306 A G 0.077919 6.0951e-06
3:187562959 G A 0.716010 -4.5890e-06
3:187568035 C A 0.025201 -1.5813e-05
3:187568159 A C 0.029836 -8.1714e-06
3:187573841 C T 0.799668 -4.2253e-06
3:187592899 C T 1.948800 1.9122e-05
3:187594050 A G 0.036801 -9.9213e-06
3:187596315 G T 0.594051 -3.3734e-05
3:187598318 T G 0.737137 -9.9883e-05
3:187602672 T C 0.089244 4.4447e-05
3:187607504 T C 0.389963 -1.7220e-05
3:187615376 T C 0.460722 -1.6252e-05
3:187622195 G C 0.143316 3.8875e-06
3:187623428 T C 0.224601 -8.6835e-06
3:187629503 G A 1.015914 8.6802e-07
3:187629577 A G 1.871163 -3.8803e-05
3:187631078 A T 1.593019 -3.3103e-05
3:187631172 G A 0.295023 -3.0418e-06
3:187632238 C G 0.931867 9.9638e-07
3:187639042 A G 0.146728 -2.2932e-05
3:187639375 C A 0.679079 1.5851e-05
3:187650400 C T 0.028537 -1.8897e-06
3:187657591 T C 0.035944 -7.5061e-06
3:187661927 T G 0.161308 3.7364e-05
3:187668469 C T 0.404440 9.0916e-06
3:187669952 C T 0.377749 1.2354e-05
3:187670824 T C 0.054079 -3.1694e-05
3:187677031 C T 0.134273 3.7961e-06
3:187677977 G A 1.809441 4.6099e-06
3:187684976 T C 0.139103 -1.6613e-05
3:187685841 C T 0.339971 2.3160e-05
3:187687890 A C 0.307811 1.5239e-05
3:187690581 T C 0.162408 4.7686e-06
3:187697188 T C 0.131161 3.1265e-06
3:187697670 T C 0.178040 -3.1214e-06
3:187703075 A G 0.035272 -2.5702e-05
3:187708846 A C 0.260507 -1.5072e-05
3:187709117 G T 0.182114 1.8076e-05
3:187717540 T C 0.632196 -2.6047e-05
3:187721148 G T 0.276778 -1.5167e-05
3:187726638 T C 0.098475 -1.0655e-05
3:187731624 A G 0.062005 -7.1284e-06
3:187735097 C G 0.326069 2.8358e-05
3:187737948 C T 0.330126 -3.1518e-05
3:187738766 G A 0.974046 1.4102e-05
3:187754559 G C 1.624575 -8.6330e-06
3:187756878 G T 0.120206 1.4491e-05
3:187757553 C A 0.127233 -1.0179e-05
3:187759862 C A 0.426216 8.6790e-06
3:187760841 C T 0.068497 -1.2529e-05
3:187762629 T C 0.546633 1.7310e-05
3:187763061 A C 0.681958 -2.2830e-06
3:187768985 T G 0.023623 -1.4684e-05
3:187773545 C T 0.057273 2.9014e-05
3:187774115 A G 0.166845 1.4241e-05
3:187778424 A C 0.066689 5.8071e-06
3:187780697 T C 0.142531 1.3438e-05
3:187781923 A G 0.040803 -8.6043e-06
3:187782348 C T 0.836501 -1.3562e-05
3:187786264 A G 0.042092 1.2585e-05
3:187786343 A G 0.031030 6.5909e-05
3:187789441 G A 0.199394 -2.8263e-05
3:187793410 C T 0.167043 -1.6800e-06
3:187793656 T C 0.186453 2.8689e-05
3:187793833 C T 0.309275 -2.3347e-06
3:187795279 G A 0.045799 -1.7244e-05
3:187795325 T G 0.492385 -9.3489e-06
3:187795657 C T 0.881096 1.3275e-05
3:187796234 C T 0.386938 -6.5753e-05
3:187796447 C A 0.192805 3.5664e-05
3:187798115 G A 0.081071 -2.3494e-05
3:187799940 T G 0.664982 -5.3208e-05
3:187800184 T G 1.407562 -2.5292e-05
3:187801532 A G 0.899035 -4.5492e-05
3:187804350 A G 0.216600 -1.2855e-06
3:187806558 T C 0.068698 6.4366e-07
3:187807934 A G 0.380894 1.3216e-05
3:187808616 C T 0.042537 3.0014e-06
3:187809352 T G 0.322051 2.3798e-05
3:187810803 T C 0.232424 -9.1021e-06
3:187814477 G A 0.456061 1.0963e-05
3:187822506 G A 0.208976 -4.1609e-06
3:187824490 G A 1.634890 -1.0017e-05
3:187829161 C A 0.044393 -1.0792e-05
3:187837501 C A 0.204510 3.3595e-05
3:187838455 A G 1.230694 3.3542e-05
3:187841169 C T 0.047714 1.5087e-05
3:187841458 A C 0.027385 -1.1524e-05
3:187843210 T C 0.340523 8.5727e-05
3:187845124 G A 0.070282 -2.4399e-05
3:187846956 T C 0.182188 2.9302e-05
3:187847027 A G 0.446908 2.3178e-05
3:187851522 C T 0.053611 -1.1393e-05
3:187852710 T G 0.021994 -2.7348e-05
3:187859478 C T 0.061356 -1.9427e-05
3:187860667 T C 0.044805 -4.2374e-06
3:187865419 G A 0.970609 2.6484e-05
3:187867008 C G 0.213004 5.7686e-05
3:187874197 A G 0.205646 3.2251e-05
3:187876908 C A 0.512902 3.4990e-05
3:187877286 G A 0.379174 2.3811e-05
3:187877584 G A 0.678751 9.9651e-06
3:187879004 T C 0.861705 3.2249e-05
3:187879781 T C 0.020079 -1.1386e-05
3:187882438 G C 0.046996 -3.9547e-05
3:187883273 G A 0.046321 -3.8463e-05
3:187884512 A C 1.204902 6.4448e-07
3:187887694 G A 0.287408 3.9452e-05
3:187888506 G C 0.119424 1.6899e-06
3:187888796 G T 0.082467 2.1249e-05
3:187890435 C T 0.991863 -5.4472e-05
3:187896223 A G 0.165936 3.4871e-06
3:187896912 A G 1.090088 -2.7481e-05
3:187897283 A G 0.208561 2.9112e-05
3:187898711 C T 0.940176 -9.5829e-05
3:187902023 T C 0.058042 -3.9397e-05
3:187909587 T C 0.278534 1.9436e-05
3:187915060 A T 1.064115 -4.1682e-05
3:187916678 G A 0.042686 -1.1241e-05
3:187919615 G A 0.056000 -2.3064e-05
3:187921866 T C 0.081019 -1.6821e-05
3:187923949 T C 0.054543 1.4585e-05
3:187936777 C T 0.197083 1.0295e-05
3:187941451 A T 0.058243 -3.8787e-06
3:187942148 T C 0.055338 -2.8668e-05
3:187942700 G A 0.111251 1.1422e-05
3:187944924 G A 1.369349 -1.4369e-05
3:187945404 C T 0.233683 4.4800e-05
3:187963329 A C 1.079412 3.7478e-05
3:187966553 G A 1.178858 1.7773e-05
3:187970450 G A 1.591552 1.4082e-05
3:187973483 G C 0.061245 -2.8603e-05
3:187975009 C T 0.042212 1.3565e-05
3:187982259 G C 0.156971 1.5400e-05
3:187983541 A G 0.035444 -2.3094e-05
3:187987177 A C 0.134465 2.0066e-05
3:187991087 C T 0.074355 4.0103e-06
3:187991134 A G 0.048136 3.5116e-05
3:187992734 G A 0.070042 -1.3160e-05
3:187997616 A G 0.358216 -2.0710e-05
3:187998344 C T 1.341117 -1.6277e-05
3:188001013 T C 0.974848 1.1693e-05
3:188004139 G A 0.069250 -3.7086e-05
3:188007667 G A 0.063693 2.1787e-06
3:188008959 A G 0.241032 -2.1971e-05
3:188011407 A G 0.287418 -1.4673e-05
3:188016822 C G 0.702179 -2.7515e-05
3:188019941 A C 0.023912 1.1512e-05
3:188022514 G A 0.037434 -1.5169e-05
3:188026458 A C 0.043387 2.0177e-06
3:188042220 G T 0.251451 2.0504e-05
3:188043102 G A 0.030186 -2.0478e-05
3:188044675 G A 0.094340 2.9954e-05
3:188045846 C T 1.968486 1.7930e-05
3:188050534 C T 0.082132 -3.5951e-06
3:188051336 T C 0.052715 -1.6822e-05
3:188053678 A C 0.021059 2.0065e-05
3:188053856 G T 0.200524 -3.2019e-05
3:188066550 C T 0.032260 -6.0471e-06
3:188069330 A G 1.596813 -3.3595e-05
3:188070212 G A 1.947268 -4.8552e-05
3:188070292 T C 0.178890 5.0622e-05
3:188070408 A G 0.741934 7.5719e-06
3:188074440 A G 0.353860 -2.2189e-04
3:188082681 G A 1.529225 -1.3745e-05
3:188083337 G A 0.062304 -5.3649e-05
3:188090035 A G 0.130868 2.3305e-05
3:188098260 A C 0.092097 1.4649e-06
3:188099242 A G 0.905582 3.3171e-05
3:188101805 G A 0.060499 -1.6625e-05
3:188107773 T G 0.073080 2.2201e-05
3:188112051 T C 0.091211 5.7488e-06
3:188116423 C A 0.035642 1.8415e-06
3:188116784 A G 1.781108 -1.7550e-05
3:188124663 C G 0.062482 -8.2757e-06
3:188126496 G C 0.055082 -7.8514e-06
3:188130911 C T 0.036227 1.2791e-05
3:188132760 C T 0.070529 1.3116e-06
3:188133163 T C 0.888081 -7.2766e-05
3:188133586 C T 0.076530 -1.0056e-05
3:188147303 G A 0.109560 -7.1036e-05
3:188149586 G A 0.636867 -1.0357e-05
3:188154279 A G 0.051537 -6.2994e-06
3:188154674 A G 0.145290 -6.2811e-05
3:188155078 C T 0.194779 -1.3258e-05
3:188158496 A G 0.039554 -2.0934e-05
3:188165870 T G 0.069363 -2.7907e-05
3:188166789 T C 0.032549 -3.9349e-05
3:188166925 T C 1.976461 5.6179e-06
3:188169609 A G 0.028184 -1.6904e-05
3:188175802 C T 0.187907 -2.1907e-05
3:188177187 G T 0.403145 -4.6877e-05
3:188181403 G A 0.391281 1.3945e-05
3:188181527 G A 0.093009 3.5207e-05
3:188181560 A G 0.828906 2.2904e-05
3:188184831 T G 1.108219 -4.0590e-05
3:188189689 G A 0.143998 -2.7411e-06
3:188191793 G A 0.490081 2.5047e-05
3:188194275 G T 1.161444 4.3039e-06
3:188197515 A G 0.670289 -1.5873e-05
3:188200897 T C 1.616986 2.2592e-05
3:188202323 T C 0.042575 -3.0377e-05
3:188203150 G A 0.051073 -1.0767e-04
3:188205217 A G 1.038577 1.5205e-06
3:188206062 A C 0.022240 -2.0054e-06
3:188206259 G A 0.183613 -2.3377e-05
3:188206842 C T 1.187229 3.3093e-05
3:188208003 C T 0.045292 -1.5257e-05
3:188210104 C T 1.802680 1.8421e-05
3:188212530 T G 1.397312 1.5357e-06
3:188215117 T C 0.078254 -2.0445e-06
3:188216974 T C 0.044650 4.2260e-07
3:188218547 A G 0.442198 -1.8424e-05
3:188221589 T C 1.642667 -1.2330e-05
3:188223752 G C 1.930419 -1.9921e-05
3:188229424 G A 0.456516 -1.5630e-05
3:188231633 A G 0.074745 -3.8822e-05
3:188232893 T C 1.945483 1.2152e-05
3:188233404 A G 0.201952 2.6016e-05
3:188234682 G A 0.703357 7.9482e-06
3:188234929 C A 0.356486 2.2021e-05
3:188237881 A G 1.612413 -2.5428e-05
3:188241793 G A 0.437963 -2.1174e-06
3:188244532 C T 0.077111 1.4168e-05
3:188244642 T C 0.962517 6.7661e-05
3:188248020 G A 0.694665 -4.3698e-05
3:188258499 C T 0.124607 -1.4012e-05
3:188258924 G A 0.311035 -1.0388e-05
3:188260747 G A 0.212702 3.0286e-06
3:188261844 G A 0.039411 6.1145e-06
3:188264446 G T 0.035555 -1.3945e-05
3:188265000 G T 0.077731 -3.2621e-06
3:188265377 G T 0.064073 -3.7534e-06
3:188265563 T C 1.042916 8.9981e-05
3:188265709 A G 0.041381 -1.4941e-05
3:188267332 A G 0.041913 4.2599e-06
3:188269857 C T 0.050570 4.9320e-05
3:188270492 C T 0.071431 -1.2272e-05
3:188273943 A G 1.262733 2.0953e-05
3:188278848 C T 1.098722 1.5944e-04
3:188279805 G T 0.056140 -1.3639e-05
3:188287765 G C 0.575102 -5.3835e-05
3:188289697 T C 0.521445 -2.4407e-06
3:188290561 G A 0.611595 -4.2759e-05
3:188291132 C T 0.041994 -2.2896e-05
3:188292489 T G 1.154797 7.7675e-06
3:188293338 A C 0.483303 2.2062e-05
3:188295759 C G 0.961832 9.5444e-06
3:188297155 C T 0.036068 3.1635e-06
3:188299819 A C 1.458109 -5.4899e-06
3:188300837 C T 0.273675 1.2442e-06
3:188300949 T G 0.405579 -2.4155e-05
3:188300995 T C 0.071947 1.4347e-05
3:188302094 C G 0.045795 -4.8457e-06
3:188303814 T G 0.092785 3.1887e-05
3:188304448 C T 0.789356 -5.5782e-05
3:188305629 C T 1.950855 -4.3175e-06
3:188312103 T C 0.020981 -2.8549e-05
3:188316209 G C 0.192841 -5.7270e-05
3:188323593 G A 0.999393 4.2910e-05
3:188323661 G A 0.112276 3.3259e-06
3:188325245 A G 0.652846 4.9057e-05
3:188325724 G T 0.879395 3.7447e-05
3:188327461 T C 1.217532 -3.2633e-05
3:188327683 C T 0.129947 1.0960e-05
3:188329037 C T 0.217415 -1.8472e-07
3:188329858 G A 0.375451 5.3866e-05
3:188337267 C T 0.768663 4.1397e-05
3:188337360 T G 0.036603 -4.3256e-05
3:188349734 G A 0.031812 2.5369e-05
3:188351063 T C 0.034626 2.8491e-06
3:188352914 C T 0.396809 2.6568e-05
3:188353467 C G 0.448417 -7.6156e-05
3:188359436 C A 0.882284 -1.7136e-05
3:188360043 G A 0.335891 1.7075e-06
3:188361330 G A 0.046062 -4.1202e-06
3:188364893 G C 0.719645 -4.8989e-05
3:188370968 A C 1.928981 2.6169e-05
3:188371617 A G 0.023010 9.0940e-06
3:188371857 G T 0.429176 3.9752e-05
3:188372360 T C 0.190261 7.5493e-07
3:188376304 T C 0.065829 -1.8031e-05
3:188376481 C T 0.058104 -5.1578e-06
3:188378771 T C 1.962115 1.0010e-05
3:188386499 A T 0.067218 -1.4922e-06
3:188389925 G C 1.882008 2.2420e-05
3:188392041 G A 0.027508 6.6886e-06
3:188393035 G C 0.814910 2.5126e-05
3:188398550 T C 0.075209 5.0304e-06
3:188399219 A G 0.104318 1.5531e-05
3:188401826 A G 0.047305 -1.0953e-04
3:188402471 T C 0.336008 2.1464e-05
3:188402998 A G 0.187385 9.4530e-06
3:188404131 G A 0.076673 -2.0861e-05
3:188407531 T C 0.170847 -2.4095e-05
3:188408114 A G 0.060580 -1.2912e-05
3:188420897 C T 1.527710 -8.0674e-06
3:188422533 A G 0.263425 -1.1185e-05
3:188428198 A G 0.139512 -2.9003e-05
3:188429936 G A 0.046578 9.9531e-05
3:188430400 A C 0.135098 1.4536e-05
3:188432217 T C 0.024928 -3.6471e-06
3:188433596 G A 0.152106 -1.3530e-05
3:188440333 C T 0.033727 -9.4307e-06
3:188442480 C T 0.603694 -1.1825e-04
3:188444246 G A 0.621248 -1.9952e-04
3:188457708 G A 0.314310 2.3394e-05
3:188458771 G A 0.163557 -9.2392e-06
3:188459225 C T 1.883257 -1.7218e-05
3:188462284 G A 0.563975 -5.1319e-05
3:188466197 A G 0.026587 2.3502e-05
3:188468091 G A 0.084112 -5.8067e-05
3:188471088 G T 0.149334 4.7608e-06
3:188471783 G A 0.101818 -1.9025e-05
3:188472322 G A 0.793449 2.9830e-05
3:188477590 G A 0.217685 4.3494e-05
3:188485240 G T 0.462342 -1.8436e-05
3:188487030 G A 1.204409 2.1462e-05
3:188487291 T C 0.137828 1.2328e-05
3:188488333 G A 0.700355 7.1357e-05
3:188490809 A G 0.196859 -2.1133e-05
3:188495166 G A 1.895523 -1.1083e-05
3:188500784 C T 1.133517 -2.0600e-05
3:188501558 A G 1.123130 -5.9684e-05
3:188510264 C A 0.104720 -3.1374e-05
3:188514729 A G 0.154764 4.3682e-05
3:188515663 C G 0.325926 -7.8656e-05
3:188516253 A G 1.136763 -4.0416e-05
3:188518434 C A 1.295036 -2.8300e-05
3:188519433 A G 0.039586 -1.2619e-05
3:188521929 T C 1.275756 -8.9600e-06
3:188528022 A G 0.359790 5.6099e-05
3:188528740 A G 0.079451 5.4085e-06
3:188529897 A G 0.209898 -9.4671e-05
3:188535931 T C 0.038862 -5.7156e-06
3:188539751 A G 0.066056 7.3208e-05
3:188539861 A G 0.352928 -5.1483e-06
3:188540190 G A 0.053017 -4.3831e-05
3:188547855 C A 0.088695 1.2826e-06
3:188553713 A G 0.037084 2.4487e-05
3:188555882 C T 1.058399 -4.0344e-05
3:188564899 T C 0.049437 1.5748e-05
3:188566039 G A 0.177813 1.0819e-05
3:188567986 C A 0.077961 3.3522e-05
3:188572129 G A 0.051015 -8.9397e-06
3:188578068 G A 0.051417 7.8411e-05
3:188581493 T C 0.040956 -1.5350e-05
3:188584679 G A 0.317228 -9.9978e-05
3:188586923 A G 0.128454 -1.6396e-05
3:188587648 C T 1.813401 -6.5679e-05
3:188587747 A T 0.817283 -5.4915e-05
3:188589212 C T 0.162947 -1.8469e-05
3:188599054 A G 0.395153 -1.2924e-05
3:188600300 A G 0.236695 1.5330e-05
3:188605426 G A 1.084268 -1.3027e-05
3:188606240 G A 0.107674 9.8418e-05
3:188606740 A G 1.947960 -1.6880e-05
3:188616798 A G 0.035844 1.6254e-05
3:188616939 A C 0.112322 9.7431e-06
3:188617231 A G 0.055780 -3.9736e-05
3:188617642 C T 0.399555 1.0885e-05
3:188619136 T C 0.034912 -1.3511e-05
3:188619488 G A 0.056370 1.5123e-06
3:188619533 A G 0.053472 2.6635e-05
3:188622951 T G 0.073219 -2.0948e-05
3:188623604 A G 0.030819 -6.1987e-06
3:188624975 G A 0.031011 7.0357e-06
3:188625888 T G 0.325384 4.2540e-06
3:188630083 G A 1.971508 -1.8633e-05
3:188638678 G A 1.747608 4.9515e-06
3:188639496 A G 1.900545 -1.0675e-05
3:188643138 T C 0.117486 4.4134e-06
3:188645587 A G 0.061479 -3.4531e-05
3:188646093 C T 0.098433 8.4476e-06
3:188647903 A G 0.034828 -1.7619e-05
3:188648845 T C 1.849361 -1.8993e-05
3:188651313 T C 0.039096 -1.7685e-05
3:188654595 G C 1.918491 -5.9060e-06
3:188655811 G A 1.958502 -2.1877e-05
3:188659783 T C 0.063157 -1.9732e-05
3:188663306 A G 0.035474 -1.3397e-05
3:188669776 A G 0.168393 -2.1343e-05
3:188670897 A G 0.100309 9.9075e-06
3:188677737 C T 0.023302 -5.1491e-06
3:188681381 C T 0.042780 2.1985e-05
3:188683430 A G 0.516872 -3.8948e-05
3:188689987 A C 0.053855 1.5344e-05
3:188694749 A G 1.950397 -3.5251e-05
3:188697555 C G 0.059983 -6.4085e-05
3:188699330 C G 1.499296 -5.9366e-06
3:188699429 A C 0.061005 -2.0174e-05
3:188706482 T C 0.054251 -1.7210e-05
3:188715657 T C 0.059431 -1.0987e-05
3:188720467 A G 0.029144 -9.9786e-06
3:188721583 T G 1.914541 -3.7743e-05
3:188749118 T C 1.953020 -2.5897e-05
3:188763077 T C 1.861462 -3.9431e-05
3:188774335 T C 0.091364 1.4142e-05
3:188786988 T C 0.093022 1.5593e-05
3:188788306 C T 0.053910 2.3945e-06
3:188797258 G A 0.394283 8.6424e-05
3:188806546 A G 0.097144 4.8136e-05
3:188806704 C A 0.062992 -1.5791e-05
3:188813886 T C 0.116110 -1.1287e-05
3:188817738 A G 0.379142 -1.3465e-05
3:188818331 C T 0.032750 5.8755e-06
3:188819337 A G 0.119002 2.2585e-05
3:188820293 C T 0.050674 2.4681e-06
3:188820847 A C 0.450777 -2.6664e-05
3:188822138 T C 0.089017 1.4027e-05
3:188822531 T C 0.077212 1.9725e-05
3:188838593 A G 0.057182 4.7303e-05
3:188839962 A G 0.048476 4.0251e-05
3:188862400 G T 0.340948 4.2397e-06
3:188871970 G A 0.081928 -2.2264e-05
3:188875619 C T 0.155910 -1.8448e-05
3:188875837 G A 1.823382 -3.0838e-05
3:188881393 T C 0.832704 -1.6082e-05
3:188887694 T C 0.655241 -8.1264e-05
3:188892985 T C 0.065618 1.4916e-05
3:188893344 G A 0.730119 -4.7773e-05
3:188895382 A G 0.060009 2.8279e-05
3:188909868 A G 0.944311 -1.8241e-05
3:188914914 T C 0.085463 4.3545e-05
3:188915449 G T 0.204159 -5.2092e-05
3:188916053 C T 1.157653 -1.7562e-05
3:188917022 G A 0.122309 1.2525e-05
3:188924271 A G 0.205311 5.1200e-05
3:188940206 G T 0.197177 4.8244e-07
3:188944720 G A 0.209223 -8.9006e-06
3:188945322 T C 0.067341 -2.3457e-05
3:188945423 G A 0.729243 -2.4995e-05
3:188947955 A G 0.454507 -4.7821e-06
3:188948814 G A 0.094012 -5.0347e-05
3:188951597 C A 0.070925 -2.5579e-05
3:188955900 C T 0.093649 8.4895e-06
3:188956297 C T 0.695762 5.3053e-05
3:188956641 T G 0.025278 2.8267e-05
3:188956822 G A 0.319805 -2.5120e-05
3:188958900 A G 0.573862 3.8541e-05
3:188960541 C T 0.341737 -2.0694e-06
3:188963394 T C 0.031413 1.0365e-05
3:188966818 G T 0.041498 1.7140e-05
3:188979001 G A 0.242515 -1.1067e-05
3:188980133 A G 0.030537 -2.3319e-05
3:188982808 A G 1.042293 -4.4500e-05
3:188983119 G A 0.066614 6.1199e-06
3:188994820 C T 0.040005 1.0875e-05
3:188996046 T C 0.067688 4.2403e-05
3:188996437 T C 0.032880 7.6667e-06
3:188999966 C T 0.106129 2.8754e-06
3:189000113 A T 0.034192 6.7118e-06
3:189005006 T C 0.026544 8.9861e-06
3:189008382 G T 0.025132 -8.1655e-06
3:189012406 T C 0.222096 -4.2911e-06
3:189016713 T G 0.020432 1.7340e-05
3:189019637 G A 0.105963 -3.2929e-06
3:189019953 T C 0.793322 5.4365e-06
3:189020166 C T 0.095551 -6.2659e-05
3:189020692 A G 0.693256 6.1733e-06
3:189022142 G A 1.061713 -4.4131e-06
3:189023811 G A 0.047288 -3.4708e-06
3:189024210 T C 0.050869 3.7926e-05
3:189025756 C T 0.051946 7.3310e-06
3:189026358 T C 1.029076 -8.6664e-06
3:189029570 G C 0.065517 -2.3816e-05
3:189032183 T C 0.044309 -2.7185e-05
3:189033298 T C 0.202773 -3.5083e-04
3:189033377 G A 0.094411 1.7302e-05
3:189034009 C T 0.038937 -2.1240e-06
3:189037348 T C 0.206973 3.3722e-06
3:189037412 T C 0.704347 -2.0968e-05
3:189038211 A G 0.086070 3.0257e-05
3:189041576 A G 0.111770 -3.0990e-05
3:189043611 G A 0.051226 -3.4354e-05
3:189044503 T C 1.206905 2.0230e-05
3:189044675 A G 1.281777 -3.6997e-05
3:189045268 G A 0.902671 2.4603e-05
3:189045798 T C 0.044104 -1.0736e-05
3:189048167 C T 0.277171 -2.2396e-05
3:189048860 A G 0.338131 1.4396e-05
3:189050625 T C 0.061479 -1.8098e-05
3:189052464 C T 0.523477 6.7752e-06
3:189053988 C T 0.235420 -2.0491e-05
3:189056422 C T 0.065235 -2.5011e-05
3:189059036 T C 0.056133 -8.4342e-06
3:189059421 G T 0.162113 9.9893e-06
3:189061076 G A 0.166527 1.2125e-05
3:189061769 C G 0.105022 4.7696e-06
3:189064625 T C 0.146543 1.4684e-05
3:189065156 C A 0.512094 -1.8749e-05
3:189065508 G A 0.105191 1.5362e-05
3:189066477 G A 0.041787 1.0586e-05
3:189068310 T G 0.025814 -2.7989e-05
3:189068777 C G 0.116863 1.5406e-05
3:189072789 A C 1.851104 2.2527e-05
3:189074759 A G 0.234235 3.5883e-05
3:189076306 C T 0.262607 -2.6778e-05
3:189077424 G A 0.356885 -2.5392e-05
3:189079650 G A 1.950547 8.5244e-07
3:189082997 T G 0.189832 -2.2725e-05
3:189083410 A G 0.051420 1.5791e-05
3:189085525 T C 0.433717 3.4715e-06
3:189085686 C T 0.030335 1.5608e-05
3:189086515 G T 0.589747 -1.5825e-06
3:189086654 G T 0.156228 -1.4317e-05
3:189087989 A T 0.028943 -8.7593e-05
3:189088341 C A 0.153823 1.8811e-06
3:189088457 C G 1.426949 -2.0345e-05
3:189088531 C T 0.062067 1.2015e-05
3:189090039 A C 0.056150 -1.0175e-05
3:189090105 G A 0.040946 -6.8862e-05
3:189091562 C T 0.078630 -6.3706e-05
3:189097947 A G 1.338033 2.1205e-05
3:189100318 C T 0.418926 1.4523e-06
3:189109213 G T 0.221317 2.7212e-05
3:189110666 G C 0.645011 2.2153e-05
3:189113349 T C 0.157429 1.9609e-05
3:189115569 G A 1.184113 2.1423e-05
3:189116954 A G 0.140187 8.9701e-06
3:189117284 T C 0.038018 -2.1203e-05
3:189117915 T C 0.036564 -6.7636e-05
3:189120688 G A 0.048301 -1.8615e-05
3:189122998 G A 0.061658 2.5492e-05
3:189126218 A G 0.069402 5.9936e-05
3:189134882 T C 0.204321 -2.7422e-06
3:189142602 C T 0.591325 -6.6913e-05
3:189149244 T C 0.050281 4.4528e-06
3:189157496 G A 0.036441 1.2183e-05
3:189159352 C T 1.089913 -3.2956e-05
3:189166153 C T 1.632134 -5.2953e-06
3:189166324 T C 0.059035 -7.6103e-06
3:189170062 A G 0.621173 1.1315e-05
3:189173672 T C 0.671474 4.5381e-05
3:189175669 A G 0.096829 2.7301e-05
3:189185363 G A 0.295701 -4.1970e-06
3:189192826 G A 0.272978 9.2881e-06
3:189209242 G A 1.140934 -1.0125e-05
3:189209541 A G 0.407173 -9.2963e-06
3:189213630 C T 0.206516 -2.8352e-06
3:189219130 A G 0.656884 3.5751e-05
3:189220418 G A 0.172214 -1.8320e-05
3:189220784 T C 0.457970 1.6995e-07
3:189222329 G A 1.177498 1.2274e-06
3:189225731 C T 1.403713 1.4762e-05
3:189227476 T C 1.589130 4.0698e-05
3:189230922 C A 0.937894 3.4742e-05
3:189240547 A C 0.361858 1.4285e-05
3:189254670 G A 0.029057 -2.7395e-05
3:189258284 G T 0.050271 -5.9090e-06
3:189261289 G T 0.105061 -2.1946e-05
3:189261517 A G 0.636948 -3.9835e-06
3:189269761 C T 0.082476 -5.1868e-06
3:189282103 C T 0.153177 -5.2601e-05
3:189286453 C T 1.758751 -1.1134e-05
3:189288685 C T 0.028213 1.4863e-05
3:189292282 A G 0.106898 -5.1088e-05
3:189294011 T C 0.083350 2.9103e-05
3:189303656 G A 0.041108 7.7164e-06
3:189334207 G A 0.153498 -4.0831e-05
3:189336927 C T 0.124951 -7.5796e-05
3:189343424 G A 1.916728 -6.6701e-06
3:189345401 T C 0.043215 -2.7782e-06
3:189345904 A C 0.154988 -3.7441e-05
3:189349591 T C 0.032578 -2.7590e-05
3:189356261 C T 1.007180 8.6435e-05
3:189376390 G T 1.968675 2.3314e-06
3:189382012 G A 1.034935 -1.8533e-05
3:189383183 T C 0.854480 5.3929e-05
3:189384451 C T 0.062576 -1.5572e-05
3:189384586 G A 0.065348 6.4176e-06
3:189394427 G A 0.033263 9.2645e-06
3:189399069 G A 0.152612 6.2096e-05
3:189400725 A G 0.906416 1.7052e-05
3:189401776 C G 0.272877 5.9228e-05
3:189402934 T C 1.974819 -2.8892e-05
3:189406870 T C 0.073920 -1.3687e-05
3:189410908 T C 0.043935 -3.0441e-05
3:189414700 T C 0.023555 -5.2260e-05
3:189424634 C A 0.022224 -1.5329e-05
3:189425809 T C 0.388301 1.2088e-05
3:189426406 A G 1.796912 2.1974e-05
3:189426706 A G 0.192873 1.7717e-05
3:189435199 C A 0.615496 1.7861e-05
3:189437476 G C 0.025902 8.7427e-06
3:189437962 G A 0.634955 -6.6669e-05
3:189442017 T C 0.236007 5.2365e-05
3:189442448 G A 1.965380 8.1718e-06
3:189444021 A G 0.051021 3.0195e-05
3:189444304 T A 0.084005 -3.3118e-05
3:189445886 A G 0.050135 5.8112e-05
3:189447785 G T 0.413388 -3.6004e-05
3:189449255 T G 0.639155 -3.7950e-05
3:189449992 C A 0.025756 -1.2032e-06
3:189452211 C T 1.299742 4.6192e-06
3:189453482 G A 0.843801 -1.4157e-04
3:189454719 T C 0.065569 -2.0642e-05
3:189455681 C T 0.122274 -1.8931e-05
3:189456729 G C 1.154871 -2.1000e-04
3:189457674 T G 0.591419 -7.4758e-05
3:189458003 A G 0.104493 -3.8667e-06
3:189459586 A G 0.079357 5.3576e-05
3:189459697 C T 0.094642 3.5531e-06
3:189460381 C A 0.229821 -1.4297e-05
3:189474191 G T 0.305695 -3.5359e-05
3:189477466 C A 0.046587 2.1406e-05
3:189481905 A G 0.399600 1.2181e-05
3:189482530 C A 0.076553 1.4884e-05
3:189483649 T C 1.939001 4.0064e-05
3:189486023 G A 0.072424 5.9050e-05
3:189486364 C T 0.115483 -5.6745e-06
3:189489514 A G 0.235017 1.1138e-05
3:189489850 C T 0.210115 -1.6954e-05
3:189491283 T C 0.035026 -6.2994e-06
3:189491376 C T 0.256583 -5.8983e-05
3:189492659 C T 0.090163 -7.5996e-06
3:189495337 A G 0.173460 -2.2260e-05
3:189498568 G A 0.081532 -5.3009e-05
3:189498935 A G 0.191588 -4.7273e-05
3:189499173 G A 0.221421 -2.7871e-06
3:189505645 T G 0.055698 -9.1585e-06
3:189506381 C T 0.340150 -6.5810e-06
3:189507490 T C 0.073038 -4.5172e-06
3:189508566 C T 0.723394 -3.4574e-05
3:189510063 T C 0.149740 3.3378e-06
3:189512133 G A 0.123137 -1.4881e-05
3:189520596 C T 0.186810 5.9654e-05
3:189521858 T C 0.065147 -1.1944e-05
3:189529055 A G 1.770887 -2.8856e-05
3:189529533 A G 0.183973 -4.8076e-05
3:189529969 T C 0.476945 3.5122e-05
3:189531496 A C 0.244713 2.5942e-05
3:189533192 G A 0.911094 -8.9443e-06
3:189535024 G A 1.218827 -2.7919e-05
3:189538197 G T 0.266557 -1.3895e-05
3:189539925 C T 0.722316 -3.9127e-05
3:189545021 G A 0.126814 4.1955e-05
3:189545251 C A 0.025603 -2.8107e-06
3:189549423 G A 0.085258 1.7663e-05
3:189550801 C A 0.144468 -1.4840e-05
3:189552856 T C 0.072278 3.5790e-06
3:189553336 T G 1.853717 -1.0562e-05
3:189561323 G A 0.144975 4.5990e-06
3:189563530 G A 0.859053 -2.1389e-05
3:189563792 C A 0.103565 4.0179e-05
3:189564774 G A 0.200689 -3.9919e-06
3:189565689 A G 1.661636 6.0968e-05
3:189566100 G T 0.521994 2.6590e-05
3:189577799 G C 0.371047 4.6043e-05
3:189579511 A G 1.137821 -2.4023e-05
3:189579598 G A 0.193948 -1.9713e-05
3:189579931 T C 1.975562 -4.5790e-05
3:189583088 A G 0.188638 -1.8954e-05
3:189584138 T C 0.043393 1.9689e-05
3:189591053 T G 1.653235 -6.6209e-05
3:189614507 A G 0.154738 -2.4425e-05
3:189617276 T G 0.403579 -3.0284e-05
3:189620052 T C 0.422938 -2.1242e-05
3:189627541 T C 0.036730 -6.6613e-06
3:189628614 A C 0.156322 -1.7401e-05
3:189640957 A G 0.080191 1.1142e-05
3:189645933 C T 0.558178 -4.2609e-05
3:189652238 C T 0.901707 -1.9746e-05
3:189655188 T G 0.765544 -3.7925e-05
3:189658609 A G 0.135172 2.7118e-05
3:189659291 A C 0.080889 1.6804e-06
3:189660494 G A 0.060892 2.6435e-05
3:189661835 T C 0.548522 -3.2213e-05
3:189666841 A G 0.062414 -3.6574e-06
3:189669259 A C 0.282705 -6.5349e-07
3:189669768 A G 1.853100 -1.0596e-04
3:189670844 G A 0.543153 -3.3508e-06
3:189679549 G T 0.067572 -1.3013e-05
3:189692565 A G 1.072220 -2.4164e-05
3:189706661 T C 0.106573 -8.8367e-06
3:189708897 G A 1.604253 -3.6102e-05
3:189712741 G A 1.808623 -2.9644e-05
3:189715151 A G 0.046922 -2.2514e-05
3:189718756 T C 0.626363 -3.0467e-05
3:189730227 T C 0.020858 2.1262e-05
3:189735222 T C 0.176339 -4.2968e-06
3:189735727 C T 0.067377 8.3931e-06
3:189744972 G A 1.539904 -3.0316e-05
3:189749932 T C 0.143891 -9.4128e-06
3:189753818 C T 1.551810 3.6184e-07
3:189755914 C T 1.340744 1.4601e-05
3:189760140 C T 0.206558 -2.4195e-05
3:189760283 C T 0.033666 1.5017e-05
3:189762296 T G 0.063664 -1.7465e-05
3:189766633 A G 0.135007 -2.8937e-06
3:189769291 T C 1.550177 -1.1561e-05
3:189774593 A G 0.155731 2.4536e-06
3:189777657 A C 0.208869 -2.1805e-05
3:189777916 G A 0.023828 -1.0021e-05
3:189786432 C T 1.942573 -1.5965e-05
3:189791716 A G 0.043887 -6.1585e-06
3:189793787 A G 0.390278 2.7434e-06
3:189809163 A C 0.748104 2.7127e-06
3:189823398 T G 0.117590 -1.3891e-05
3:189824114 G A 0.285081 2.3834e-05
3:189828951 A G 0.255258 -1.8999e-06
3:189829621 G A 0.249581 -5.6853e-07
3:189829734 T C 0.597621 2.1439e-06
3:189833749 C G 0.337728 1.1376e-06
3:189834992 T C 0.544874 3.6093e-05
3:189835520 T C 0.021315 4.9932e-06
3:189835951 A G 0.354165 1.5868e-05
3:189836270 C T 0.021426 1.0770e-05
3:189837058 A G 0.627606 1.9541e-06
3:189839282 T C 0.579094 1.7003e-05
3:189840918 G A 0.126305 -4.9598e-06
3:189842088 C A 0.465374 2.1796e-05
3:189842626 A G 0.364247 3.9268e-05
3:189843284 T C 0.031403 -9.5986e-06
3:189844458 A C 1.005002 4.2869e-05
3:189845963 T C 0.057101 -1.2153e-05
3:189849259 G A 0.967736 -4.3710e-05
3:189854384 T G 1.264236 -2.5919e-05
3:189857047 C T 0.304358 2.0397e-05
3:189857794 G A 1.497088 -5.9188e-05
3:189860697 A G 0.051729 4.1711e-05
3:189869312 T C 0.209031 -2.5552e-05
3:189872703 G A 0.049054 -2.1033e-05
3:189873726 T C 1.464302 -6.0549e-05
3:189876198 C T 0.589802 -5.1380e-05
3:189880471 C T 0.380674 -1.8732e-06
3:189881283 A G 0.033075 -2.1479e-05
3:189887028 G A 0.092513 -2.5161e-05
3:189897600 T C 0.113412 -3.1938e-06
3:189900554 A G 0.101633 -3.8489e-05
3:189901305 T C 0.327342 -3.3706e-05
3:189901374 A G 1.067510 -4.6985e-06
3:189908762 A G 1.805328 8.4671e-05
3:189912222 A G 0.286246 6.4367e-06
3:189912733 C T 0.140132 1.7624e-05
3:189933984 G A 0.077614 2.1523e-05
3:189934928 T C 0.232528 2.7004e-05
3:189939693 G A 0.069818 -4.8962e-06
3:189946080 C T 0.533633 -1.6868e-05
3:189947386 A G 0.050346 8.9314e-07
3:189948515 G A 0.070837 7.5415e-06
3:189951301 T C 0.261704 6.9197e-05
3:189951375 T C 0.059330 1.7507e-06
3:189953852 C T 0.192065 3.2027e-05
3:189956833 G A 1.077481 6.3247e-05
3:189967652 G C 0.046402 -6.3190e-05
3:189969790 T C 0.382965 1.3112e-05
3:189971506 C T 0.577316 -3.3411e-06
3:189973179 G A 0.047019 8.2081e-07
3:189973895 A G 0.230752 2.1312e-05
3:189976485 C T 0.053150 -2.2940e-06
3:189981934 A G 0.042339 -2.8900e-05
3:190013308 A C 0.030248 1.5191e-05
3:190017805 A G 1.062868 5.0613e-05
3:190019560 G A 0.147367 -1.7666e-05
3:190019899 C T 0.176463 1.2261e-05
3:190022305 T G 0.026246 5.4095e-06
3:190026383 T C 1.182104 2.4089e-05
3:190026654 T G 0.219668 1.3890e-05
3:190030680 G A 1.681594 8.1062e-05
3:190031866 A G 0.044611 -3.1328e-05
3:190033120 C T 0.972005 2.9778e-05
3:190033513 T C 0.084736 2.7762e-05
3:190034607 G T 0.577092 -6.9571e-06
3:190037514 G T 0.779264 -1.1735e-05
3:190039888 A G 0.058558 -1.0479e-05
3:190041017 T C 0.036993 -2.0407e-05
3:190041780 G A 0.181542 -1.2898e-05
3:190044017 G A 1.032543 -8.3672e-07
3:190044046 T C 0.058934 -1.2474e-05
3:190047162 G A 0.103068 -1.1317e-05
3:190048898 A G 0.204591 6.0705e-06
3:190066414 A C 0.127434 9.7781e-06
3:190068567 C T 0.084346 3.6823e-05
3:190077120 T C 0.273769 1.2507e-05
3:190082072 A G 0.055990 -6.1089e-07
3:190085021 G A 1.858359 4.1258e-05
3:190089207 A G 1.800064 4.7742e-05
3:190092236 C T 0.415057 -1.6280e-05
3:190093915 C T 0.082723 1.0897e-05
3:190097876 T C 0.045945 -5.4825e-06
3:190102803 A C 0.168942 -1.0744e-04
3:190104123 A G 1.568247 2.1894e-05
3:190106553 C T 0.470567 4.3322e-05
3:190106657 C T 0.277547 2.1640e-05
3:190110425 C A 0.305598 -3.9201e-05
3:190115990 C T 0.053017 2.8772e-05
3:190131547 T C 0.025074 -7.4220e-06
3:190132118 T C 0.044133 -1.7653e-05
3:190139663 G A 0.073262 1.1929e-05
3:190144577 C T 0.289761 2.0624e-06
3:190146527 A G 0.040115 2.7786e-05
3:190147663 C A 0.450699 -6.0610e-06
3:190148191 C T 0.077325 -4.8349e-06
3:190158168 C G 0.306795 -4.6778e-05
3:190161215 T C 0.056847 1.0496e-05
3:190161343 G A 1.971739 1.9475e-05
3:190163101 A G 0.310145 -3.6252e-05
3:190164375 T G 0.148065 -2.3259e-06
3:190167533 T C 0.313005 -4.6658e-05
3:190171244 G T 0.048957 5.9113e-06
3:190175580 A G 0.092922 2.4690e-05
3:190177590 A G 1.636630 2.5660e-06
3:190188644 T C 0.470112 5.0181e-05
3:190189563 A G 0.033890 -2.7348e-05
3:190200984 A C 0.051790 -2.6550e-05
3:190205606 C G 0.108592 6.6993e-05
3:190206909 T C 0.298337 9.7096e-06
3:190207044 C A 0.053848 -2.3355e-05
3:190207816 A C 1.180543 6.5819e-06
3:190208139 A C 0.111799 1.6342e-05
3:190213876 C T 0.921493 6.9579e-05
3:190221087 C A 0.125941 9.8405e-07
3:190223071 A C 1.753642 1.5443e-04
3:190223147 C T 0.643436 -3.0637e-05
3:190223190 C T 1.880057 2.2068e-05
3:190223527 C T 0.377671 5.7610e-05
3:190224164 A G 0.062729 3.0261e-05
3:190224238 C T 1.154433 -2.4827e-05
3:190224923 A C 0.028502 5.6778e-06
3:190227956 A G 0.061525 -3.0497e-05
3:190230411 A T 0.025911 1.7126e-06
3:190233523 A G 0.482606 -3.0557e-05
3:190233622 C A 0.021867 7.0955e-07
3:190233706 T C 0.064839 1.2512e-05
3:190236084 G A 0.034529 2.8399e-05
3:190238208 T C 0.059207 1.5796e-05
3:190239471 C A 0.531433 -1.4337e-05
3:190239991 A G 0.077082 4.6170e-06
3:190246251 G A 0.060178 -4.1214e-05
3:190246861 G A 0.144206 1.3368e-05
3:190250499 A G 0.156355 2.4319e-05
3:190252635 T G 0.265664 3.4634e-05
3:190255415 C A 0.109715 1.3986e-05
3:190257325 G A 0.510981 -1.0375e-05
3:190260163 T C 1.637006 -6.4268e-05
3:190261257 A T 0.084469 1.2249e-05
3:190261666 T G 1.842029 -8.0556e-07
3:190262052 A G 0.135101 -3.7907e-05
3:190264270 G T 0.209830 1.5570e-05
3:190264343 C T 0.085852 1.8195e-05
3:190265429 A G 0.934515 8.2769e-06
3:190271560 C G 1.337189 2.5169e-05
3:190272875 A G 0.050375 -4.3916e-06
3:190273076 T G 0.075433 2.7859e-05
3:190278489 T G 0.049421 2.9597e-06
3:190280884 C T 1.289304 -8.2085e-06
3:190282714 G T 0.288515 3.0852e-05
3:190283007 C T 0.215007 -2.9004e-05
3:190286188 G A 0.048606 3.0974e-05
3:190286886 A G 0.398441 2.2072e-05
3:190292102 T C 0.263337 3.3555e-05
3:190292390 T G 0.139093 -1.5702e-05
3:190294150 A G 1.223585 2.1672e-05
3:190296935 G A 0.660350 -6.5033e-06
3:190297971 C T 0.071596 1.1447e-05
3:190298559 T C 0.156371 -2.6113e-05
3:190303805 G A 0.663551 -1.1580e-05
3:190304172 C G 1.786016 1.1732e-05
3:190307448 A G 0.396890 2.9053e-05
3:190310153 C G 0.193795 7.5912e-06
3:190311158 C G 0.095242 -1.0400e-05
3:190313439 A G 0.046334 2.9000e-05
3:190314468 T C 0.982950 -3.8530e-05
3:190317076 A C 0.079890 -1.4709e-06
3:190318526 A G 1.337654 -2.1273e-06
3:190321456 T C 1.421766 2.8203e-06
3:190322711 T G 0.078835 -9.4169e-06
3:190334506 A G 0.077702 -2.6696e-05
3:190334615 T C 1.674810 9.5527e-06
3:190342101 A G 1.429595 -5.0347e-06
3:190342678 C T 0.043043 5.1304e-06
3:190342981 A G 0.119200 5.4398e-09
3:190346218 A G 1.696645 9.9975e-06
3:190350461 G A 0.247338 2.3065e-05
3:190355651 C T 0.557526 -2.1149e-05
3:190355992 T C 0.074248 -9.7606e-06
3:190358352 A G 0.463325 2.9418e-06
3:190361905 C G 0.062732 1.0534e-05
3:190374933 A G 0.020903 -4.4910e-05
3:190378927 G A 0.075069 -1.1125e-05
3:190382215 T C 0.855931 -7.1193e-07
3:190387617 A G 0.121644 -1.1334e-05
3:190415989 T C 0.267463 8.8043e-06
3:190417624 C T 0.255310 3.1610e-06
3:190421204 A G 0.105976 1.0239e-04
3:190424482 A G 0.120917 -2.0105e-05
3:190425405 C T 0.028485 -2.0889e-06
3:190431993 C T 0.127343 -1.2971e-05
3:190433597 A G 0.852422 -3.1676e-06
3:190437709 A G 0.030582 3.7745e-05
3:190452195 G A 0.091610 3.3669e-05
3:190455426 G A 0.518702 -3.2523e-05
3:190462585 C A 0.288242 4.8126e-06
3:190492052 G A 0.046130 2.4414e-05
3:190492281 A G 0.096112 1.1370e-05
3:190493413 G A 0.045623 6.4430e-05
3:190494199 C T 0.812521 -2.1342e-05
3:190500306 A C 0.905154 -1.6326e-05
3:190505722 A G 0.159597 -6.3432e-05
3:190507420 C T 0.038317 4.5858e-05
3:190512679 A G 0.064923 1.0196e-05
3:190514094 G T 0.783094 -1.5313e-05
3:190517223 G A 0.219879 2.6646e-05
3:190517251 T C 0.219093 3.4677e-05
3:190520419 T G 0.220252 2.9551e-05
3:190525056 A G 0.716724 1.4187e-05
3:190527021 A G 0.259335 4.4292e-06
3:190529738 C T 0.097803 4.4593e-05
3:190530174 G A 0.316507 2.7676e-05
3:190536662 G T 0.307568 3.1555e-05
3:190540938 T C 0.051206 2.3828e-05
3:190550565 A G 0.303556 3.0543e-05
3:190555488 G A 0.091315 -2.5438e-05
3:190556718 G A 0.122056 -6.1885e-06
3:190556786 T C 0.076718 -5.3772e-05
3:190560366 A G 0.104285 -3.9365e-05
3:190575080 A G 0.420984 4.3843e-05
3:190575590 G A 0.031231 3.7622e-06
3:190576461 G A 0.543361 1.8454e-05
3:190578566 G A 0.775470 9.1329e-06
3:190578743 C T 0.366379 2.9895e-05
3:190579558 C T 0.463871 1.0493e-05
3:190579863 G A 0.934558 -4.2544e-06
3:190581161 C T 0.287626 -2.8967e-05
3:190582270 T C 0.045928 -2.5692e-05
3:190583928 G A 0.337715 1.1742e-05
3:190583974 C T 1.876087 6.7696e-07
3:190587954 A G 0.090643 2.6454e-05
3:190588704 T C 0.296107 9.7537e-06
3:190591315 G A 1.625740 -8.4122e-06
3:190592125 T C 1.116012 -8.4807e-06
3:190594731 A G 1.019100 2.5715e-07
3:190596086 T C 0.928134 -2.8316e-06
3:190611271 C T 0.065102 -5.6852e-05
3:190618681 C T 0.021896 1.9068e-05
3:190624703 A C 0.188232 -2.1652e-06
3:190627617 T C 0.097174 -4.0155e-05
3:190629052 C G 0.043725 -3.1544e-06
3:190646505 A C 0.962787 -2.7962e-05
3:190654424 C T 0.773036 -2.4303e-05
3:190656210 C A 0.032036 3.1627e-05
3:190657846 C T 0.053709 -6.1351e-05
3:190658095 A G 0.354730 1.1942e-05
3:190669460 G A 0.051067 -2.1636e-05
3:190678987 T G 0.159097 -4.0706e-06
3:190681990 G T 0.095664 -1.1528e-05
3:190684696 T C 0.057769 7.5380e-06
3:190687732 A G 0.359702 -2.0727e-07
3:190688043 A G 0.099848 -2.0557e-05
3:190689321 G A 0.159461 1.4457e-05
3:190702298 C T 0.087813 6.3319e-07
3:190717079 T C 0.112049 -2.5705e-05
3:190718951 G T 0.340507 -7.5974e-06
3:190718957 G A 1.956899 -4.4093e-06
3:190721561 C T 0.068250 -2.2352e-05
3:190738337 C T 1.148636 1.6672e-05
3:190743971 A G 0.070957 -1.7887e-05
3:190745874 A G 0.034721 -5.1277e-06
3:190749148 A T 0.035983 -4.5040e-06
3:190753161 C A 0.050223 -1.5809e-06
3:190767699 A G 0.232482 -2.0574e-05
3:190770454 T C 0.334051 2.3055e-06
3:190772636 G A 0.300083 4.1008e-05
3:190781985 G A 0.898776 1.7112e-05
3:190785088 T G 0.229853 -2.0764e-05
3:190790915 T C 0.062820 -2.8520e-05
3:190792498 T C 1.189219 -6.9187e-06
3:190808891 G A 0.861656 1.1623e-05
3:190808967 C A 0.530689 2.3709e-05
3:190813830 T C 0.044104 -2.4530e-05
3:190818562 C T 0.333294 -1.3028e-05
3:190823801 G A 0.136808 -6.4129e-05
3:190825073 T G 0.100650 1.1575e-05
3:190833923 T C 1.951027 -2.7331e-05
3:190834286 C T 0.102941 1.0782e-05
3:190837203 G A 0.068812 -3.1539e-05
3:190847554 C T 1.412986 -6.7784e-06
3:190848369 G A 0.297068 1.4599e-05
3:190853157 A G 0.029135 -1.2342e-05
3:190860393 T C 0.912691 -8.1171e-06
3:190861904 G A 0.028161 4.9125e-06
3:190862231 G A 0.365129 3.2618e-05
3:190873984 C T 0.805494 -1.1584e-05
3:190874663 G T 0.223170 -1.0232e-05
3:190876407 A G 0.039064 1.3991e-05
3:190877111 A G 0.265794 -1.3163e-05
3:190887465 T C 0.036905 3.3940e-05
3:190888250 A G 0.021643 1.3502e-05
3:190889450 T G 0.680160 1.9115e-05
3:190890486 G A 0.675891 1.8738e-05
3:190895026 G A 0.363669 -8.0363e-05
3:190899740 G A 0.685622 2.3819e-05
3:190900945 A G 0.085187 -4.8545e-05
3:190920845 G A 0.240185 1.9221e-05
3:190922618 C G 1.846992 -5.3607e-06
3:190924612 C T 0.027817 -1.8229e-05
3:190935483 T A 0.041865 1.1692e-05
3:190941037 T C 0.529355 2.4773e-05
3:190944565 G A 0.028891 -1.8439e-05
3:190952908 C T 0.866353 6.6340e-06
3:190955405 A G 0.067737 -3.1038e-05
3:190956855 C T 0.126613 2.1646e-05
3:190958158 A G 1.414709 2.9270e-05
3:190962230 C T 0.063433 2.7624e-06
3:190963920 C T 0.117434 2.6901e-05
3:190973579 A G 0.633702 9.6805e-06
3:190976800 C T 0.649126 -6.7992e-06
3:190981172 A G 0.107628 -1.9745e-06
3:190983412 C T 1.084378 1.6647e-05
3:190992347 C T 0.029037 9.6831e-06
3:190994275 T C 0.030826 8.9719e-06
3:191000808 T C 1.210044 -2.1855e-05
3:191005488 G A 0.059662 9.8314e-06
3:191013346 T C 0.812826 -4.5016e-06
3:191025402 G A 0.533111 -3.5373e-05
3:191046621 C T 0.065368 -2.5537e-06
3:191057336 G T 0.160130 5.5763e-05
3:191060021 C T 0.119440 -1.7667e-05
3:191073968 C T 0.028631 -7.4235e-08
3:191075902 T C 0.633644 4.3970e-06
3:191076214 A G 0.038489 -1.2395e-05
3:191087986 C T 0.034649 2.0237e-05
3:191089961 A G 0.159516 5.1727e-05
3:191093080 G A 0.140171 -2.1715e-05
3:191093310 G A 0.777440 -3.8354e-06
3:191100561 A C 0.903028 -7.2013e-06
3:191106416 C T 0.141476 -6.6300e-06
3:191107358 T C 0.043228 1.3252e-06
3:191114266 C T 0.707288 -3.8607e-05
3:191114590 A G 1.855343 1.2053e-05
3:191139587 T C 0.132894 -2.0156e-05
3:191139926 G A 0.105590 3.3495e-06
3:191147527 G A 0.096823 -7.8412e-06
3:191147791 G A 1.809058 4.0854e-05
3:191148096 G A 0.155323 3.1948e-05
3:191150481 G A 0.038233 -2.3706e-05
3:191152123 A C 0.061482 -7.2396e-07
3:191154590 A G 0.498549 1.1376e-06
3:191159455 G T 0.355239 -6.7667e-06
3:191168900 T C 0.154959 3.4705e-05
3:191173004 A G 0.020566 -7.9833e-06
3:191178378 T C 0.049450 -1.8768e-05
3:191182592 G A 1.497618 1.6850e-05
3:191190319 A C 0.033127 3.4122e-05
3:191191560 G A 1.746073 3.2433e-05
3:191192854 G T 0.927472 5.8436e-06
3:191196592 G A 0.129927 -4.3677e-05
3:191199308 T G 0.058775 1.7973e-06
3:191204437 G A 0.032906 -1.0932e-05
3:191213468 T C 0.792147 2.5393e-05
3:191220050 G A 1.490957 2.4742e-05
3:191221377 C T 0.053303 -1.0471e-05
3:191224013 G A 0.892836 -9.3103e-07
3:191226822 G T 0.037184 3.7098e-06
3:191227538 A G 0.068721 1.5421e-05
3:191228498 A G 1.290449 -2.3311e-06
3:191233635 T C 0.196986 -1.6851e-05
3:191235161 A C 1.829753 4.7951e-06
3:191235802 C T 1.090750 1.1704e-05
3:191242036 T C 0.401132 -9.7739e-06
3:191242525 A G 0.050018 -8.5125e-06
3:191247370 C T 0.171276 9.9010e-06
3:191247780 A G 0.066929 6.4042e-05
3:191249651 G A 0.106421 -1.1498e-05
3:191256891 A G 1.291881 1.3551e-05
3:191257811 C G 0.053585 2.5739e-06
3:191260127 T C 0.133157 -9.3681e-06
3:191262206 T C 0.533409 -4.0537e-05
3:191267203 T C 0.205055 -1.5171e-05
3:191273678 C T 0.046347 3.8966e-05
3:191280430 C T 0.784889 -6.1896e-05
3:191290916 C T 1.458694 -2.7582e-05
3:191300071 T C 0.510166 3.0742e-05
3:191300498 C G 1.330669 -1.4728e-05
3:191303935 G A 1.392813 -3.3329e-05
3:191312326 T C 0.044679 2.3867e-05
3:191320956 T C 0.447557 -5.8328e-06
3:191329002 T G 0.059567 2.8227e-06
3:191329724 C T 1.426164 7.4255e-06
3:191342471 G A 0.181172 -1.2596e-05
3:191343783 C T 0.497858 6.2776e-06
3:191347675 G A 0.184960 4.5701e-05
3:191348677 G A 0.123286 -2.4164e-05
3:191349175 A G 0.063407 -1.9916e-05
3:191365886 A G 0.053861 2.9907e-05
3:191366444 G T 0.058363 -1.2112e-05
3:191371775 A G 0.046555 -1.9264e-05
3:191373334 A G 0.276509 2.2027e-05
3:191373458 C A 0.084301 -2.1404e-05
3:191374294 C T 0.070194 -3.1973e-05
3:191383888 A G 0.212770 6.7444e-05
3:191403060 T C 0.046841 -3.2435e-06
3:191413126 T C 0.177196 -2.1859e-05
3:191413314 T C 0.783013 -8.1972e-06
3:191413512 A G 0.360657 -1.1130e-05
3:191428252 C T 0.036454 2.0010e-06
3:191432503 G A 0.301579 2.6137e-05
3:191433799 G A 0.120878 -1.7067e-05
3:191446414 T C 0.679345 -1.3457e-06
3:191455939 C T 0.033734 4.3526e-06
3:191456487 T C 0.100040 -1.6449e-05
3:191458798 T G 0.051050 1.6835e-05
3:191466674 C T 1.864266 -1.4109e-05
3:191468223 G A 0.329734 1.4772e-05
3:191471340 C T 1.134504 8.1614e-06
3:191487762 T C 0.744849 1.1788e-05
3:191506526 C T 0.570256 3.2660e-06
3:191506703 A G 0.055877 -1.2329e-05
3:191521852 C A 0.200647 4.7404e-06
3:191522062 C T 0.125912 -1.3136e-05
3:191523185 G A 0.039388 4.3132e-05
3:191524906 T C 0.048421 5.7860e-06
3:191535345 A G 0.112465 -8.7241e-06
3:191538492 C T 0.049366 -1.1789e-05
3:191549942 T C 0.026856 5.7193e-05
3:191565315 C G 0.091149 3.4435e-05
3:191567889 C A 0.200196 2.5804e-05
3:191573639 A G 0.033429 3.6059e-05
3:191578101 T C 0.860066 3.0808e-05
3:191581665 T C 0.556114 -2.3421e-05
3:191587127 A G 0.084216 -1.2297e-05
3:191588020 C A 0.034341 -2.1165e-05
3:191590310 C T 0.059986 -4.4260e-05
3:191592192 T C 0.076436 2.6778e-05
3:191593851 G A 0.912223 2.0616e-05
3:191610414 C A 0.054442 3.2687e-05
3:191619436 A G 0.134614 1.8020e-05
3:191621611 G A 1.133712 -3.1712e-05
3:191626716 C T 0.400577 5.9134e-06
3:191626858 T C 0.339971 -4.6153e-05
3:191627607 G C 0.068883 -7.7097e-06
3:191628020 G C 0.109222 2.0283e-05
3:191630058 T G 0.087955 2.8924e-06
3:191630176 A G 0.198167 -1.3953e-05
3:191632954 G A 0.169198 3.6089e-05
3:191644758 A C 1.375672 -6.5842e-06
3:191654070 T C 0.061888 -1.8305e-05
3:191663199 T C 0.887081 3.2663e-06
3:191667777 A G 0.020695 6.3387e-06
3:191669952 G A 0.115866 1.2826e-05
3:191673044 G A 0.609777 -6.3604e-06
3:191673495 G A 0.049268 -5.1100e-06
3:191686078 G A 0.658964 -5.8741e-05
3:191696718 G A 1.563524 -2.7949e-05
3:191701104 C T 0.174723 3.5076e-05
3:191703700 C G 0.064274 -6.1322e-06
3:191718283 T C 0.048535 -1.2617e-06
3:191719615 A G 0.589286 3.5830e-06
3:191723630 A G 0.064417 -1.4457e-05
3:191724308 C T 1.562709 -4.3601e-05
3:191728441 T C 0.150837 -2.2474e-06
3:191731554 T C 0.072635 -1.2550e-05
3:191741017 C T 0.925197 1.6165e-05
3:191742837 C T 0.021095 1.3776e-05
3:191745117 A G 0.042014 1.9382e-05
3:191747615 C T 0.083048 6.7484e-05
3:191750030 A G 0.073648 -2.2648e-05
3:191756640 T G 0.070165 -1.9071e-05
3:191759925 G A 0.045315 -1.0182e-05
3:191761315 T C 0.259575 -1.7909e-05
3:191761447 A G 0.762808 5.9373e-06
3:191763210 G T 0.496858 2.0829e-05
3:191765223 G A 0.832957 2.1295e-06
3:191775508 T G 0.429637 -7.1719e-05
3:191780036 C T 0.251074 -1.6619e-05
3:191783287 G A 1.398646 -2.9732e-06
3:191786501 T C 0.162084 2.1679e-05
3:191792711 G T 0.047282 1.8562e-06
3:191796265 T C 0.036311 -1.2406e-05
3:191798319 T G 0.209388 -6.0473e-06
3:191805160 C T 1.381583 -3.8729e-05
3:191815982 G A 0.077780 2.3356e-05
3:191824535 T C 0.036152 -1.1191e-05
3:191824938 G C 0.928092 1.2916e-05
3:191826058 A G 1.931993 -5.3560e-05
3:191826819 A C 0.041573 -1.5347e-05
3:191838282 A T 0.478860 -1.1202e-04
3:191839031 C T 1.574949 -3.5946e-05
3:191843379 G A 0.306234 -2.0143e-05
3:191847799 A C 0.336031 -9.2015e-06
3:191850051 T C 1.267579 -5.2432e-05
3:191851051 C T 1.865973 -2.9773e-05
3:191851165 T G 0.042582 -1.6514e-05
3:191853403 G A 0.177193 1.8388e-05
3:191854129 C A 0.273237 5.1681e-05
3:191855536 T C 0.105418 -2.8959e-06
3:191859625 C T 0.027628 4.4147e-05
3:191860535 C A 1.549538 -1.2271e-05
3:191865312 T C 1.432133 -1.6484e-05
3:191873417 C T 0.102695 -5.4661e-05
3:191874628 G C 0.281718 3.9806e-05
3:191876020 A C 0.382865 -1.7418e-06
3:191879679 G T 1.060038 -3.3941e-05
3:191883462 A G 0.319766 -1.2730e-05
3:191885042 T G 1.907276 -2.7037e-05
3:191894110 T C 0.104392 -2.7867e-05
3:191897218 A G 0.945918 3.4801e-05
3:191901623 C T 0.346657 -9.6090e-06
3:191905396 A C 0.167735 4.5778e-06
3:191912467 C T 0.038583 -1.2826e-05
3:191915973 A G 0.403391 2.3813e-05
3:191924614 C A 0.025129 4.2241e-05
3:191928976 C G 0.105457 -1.1116e-05
3:191932796 A C 0.078452 4.1476e-06
3:191948449 A C 0.750730 3.6046e-05
3:191956212 T G 0.058788 -4.0022e-05
3:191964175 A G 0.614224 2.7800e-07
3:191966127 C T 0.085407 -5.2390e-06
3:191973700 C T 0.077669 -3.3352e-06
3:191981590 G A 0.036564 -1.0094e-05
3:191995395 G A 0.297827 5.0227e-05
3:192000678 C T 0.208616 1.7074e-05
3:192006704 G T 0.043653 -2.1810e-05
3:192014722 G A 0.049184 7.6781e-06
3:192017453 C A 0.022838 1.9621e-05
3:192018840 G A 0.805523 2.7300e-05
3:192019397 A G 0.080415 8.8686e-06
3:192020346 G A 0.332327 -1.1068e-05
3:192021654 G A 0.065835 5.4242e-06
3:192021792 T C 0.039112 2.2506e-05
3:192023626 T C 0.065059 3.2797e-05
3:192027949 T C 0.062898 -2.2635e-05
3:192029772 G T 0.039485 2.4137e-05
3:192034019 C G 0.167910 -6.4241e-06
3:192037486 A G 0.100186 -3.3545e-05
3:192043233 C G 0.384140 -3.3741e-05
3:192043478 A G 0.286532 -3.9293e-05
3:192043849 T C 1.629560 -1.2124e-05
3:192050861 A C 0.048278 -2.6053e-05
3:192051714 T C 0.096937 -4.7190e-07
3:192053565 C T 0.031439 4.0532e-05
3:192054318 A G 0.524584 -2.4104e-05
3:192055252 C T 0.049979 1.1471e-05
3:192056553 A G 0.516557 -2.4734e-05
3:192059835 C T 0.539554 -2.6128e-05
3:192060611 T C 0.710758 1.8042e-06
3:192064409 C T 0.066049 -1.2371e-05
3:192069599 C A 0.030589 -2.6240e-05
3:192070342 C A 0.359654 3.6964e-06
3:192076444 C T 0.035928 -3.2940e-05
3:192082082 C T 0.374117 1.5770e-05
3:192083238 T C 0.309681 2.8165e-05
3:192084472 A G 0.050875 3.3179e-06
3:192086979 A G 0.149224 7.8953e-06
3:192090615 A G 0.051304 1.7173e-06
3:192090851 T C 0.285298 1.4701e-05
3:192091580 T C 0.281403 -4.1034e-05
3:192092995 C T 0.155066 3.1701e-05
3:192093218 T C 0.074927 -3.7699e-05
3:192093883 C G 0.260994 1.0495e-06
3:192093975 G A 0.767868 6.0915e-06
3:192095070 A G 0.198492 6.8180e-06
3:192097364 T C 0.036853 6.7990e-06
3:192099562 A G 0.836521 5.1325e-05
3:192100439 G A 0.265388 7.4462e-05
3:192101630 A G 0.022935 1.3234e-05
3:192104271 T C 0.046406 4.6045e-06
3:192111688 A G 0.050989 6.2951e-05
3:192119536 G A 1.489918 -1.6155e-06
3:192119573 C T 0.699216 -4.3022e-05
3:192120266 A G 0.103659 1.4437e-05
3:192123744 A G 0.037457 3.7574e-05
3:192126987 T G 0.185794 -7.7282e-06
3:192130953 G T 0.373127 -1.9968e-05
3:192135659 T G 0.869975 2.9750e-05
3:192140141 G A 0.756852 -3.6449e-05
3:192142456 T C 1.276317 -1.6778e-05
3:192143016 A G 0.069863 1.5654e-05
3:192154508 C T 0.136838 -1.1381e-05
3:192154862 C T 1.088692 -1.5111e-05
3:192156784 G C 0.806318 5.6196e-06
3:192157810 A G 1.036496 -6.8332e-06
3:192157870 C G 0.060489 1.0045e-05
3:192165694 T C 0.102360 -1.2342e-05
3:192167149 A C 0.939248 -6.0954e-06
3:192168941 C T 0.034146 -1.3617e-05
3:192180672 T C 0.041982 1.3464e-06
3:192193793 T C 0.202630 -8.6960e-06
3:192203763 T C 0.024600 4.4078e-06
3:192218393 C T 0.133287 -3.5722e-05
3:192234172 C T 0.180767 1.2222e-05
3:192241047 C G 1.792465 3.3492e-05
3:192248052 C G 0.118151 -4.0397e-07
3:192249620 G A 1.193282 2.9906e-07
3:192257668 A G 0.102049 -8.8840e-06
3:192262630 A G 0.085797 -5.5442e-06
3:192264483 G C 0.510539 -1.3513e-06
3:192270786 T C 0.062313 5.0445e-06
3:192271765 G A 0.035055 3.1455e-05
3:192273835 A G 0.056231 3.9061e-05
3:192279915 C T 0.083398 -1.0971e-05
3:192286424 T C 1.184629 1.8242e-05
3:192289154 C T 0.777969 6.0240e-06
3:192289343 T G 0.031037 -1.3948e-05
3:192291867 C T 1.225341 -2.4864e-05
3:192293427 T G 0.418007 3.2074e-06
3:192295856 A C 0.043991 -1.7012e-05
3:192298277 T C 1.432750 8.5298e-05
3:192300716 A T 0.047042 -8.4201e-06
3:192302970 A G 0.508173 5.6627e-05
3:192309819 A G 0.058165 -1.2526e-05
3:192316105 A G 0.177826 2.6384e-05
3:192316541 C A 0.568390 2.5966e-05
3:192319924 G A 0.210946 3.1820e-05
3:192322834 T C 0.061142 -2.6760e-06
3:192323258 T C 0.030615 -3.9525e-05
3:192327238 G T 1.382829 1.2419e-04
3:192330068 T C 0.051959 9.9863e-06
3:192330811 A C 0.455831 -2.6701e-05
3:192334623 T C 0.065640 3.0562e-06
3:192336707 A G 0.269105 -3.9332e-05
3:192337587 C T 0.191406 -2.2906e-05
3:192338358 A G 0.236773 -1.6296e-05
3:192339641 T C 1.398477 -1.2310e-04
3:192341513 G A 0.032241 1.5324e-05
3:192342219 T C 0.880161 -4.2953e-05
3:192344272 G A 0.105937 -1.9747e-05
3:192348681 T C 0.068003 -1.8121e-06
3:192353667 A C 0.038502 -3.4935e-05
3:192354480 G A 0.295730 -1.6268e-05
3:192355563 C T 0.136607 -3.3439e-05
3:192364196 T C 0.021968 -3.6660e-05
3:192369950 T C 0.064212 -1.9180e-05
3:192370267 G A 1.000432 -9.7247e-06
3:192370648 G T 1.194324 -3.1455e-05
3:192374007 T C 0.109910 1.7997e-05
3:192378486 A G 0.081110 1.0314e-05
3:192379613 C A 0.082480 9.1873e-06
3:192381796 G A 0.102179 -6.1964e-05
3:192386476 C A 0.218873 3.5348e-06
3:192386544 T C 0.160636 1.8235e-05
3:192389118 T C 0.981038 -6.7025e-05
3:192396924 C G 0.168481 -1.2489e-05
3:192398663 G A 0.055205 -1.9999e-06
3:192416400 G A 1.950164 9.0329e-07
3:192416766 C T 0.076261 8.6651e-07
3:192418487 A C 0.035263 -3.4311e-06
3:192423209 A G 0.068104 -2.2993e-06
3:192424298 T C 0.904923 -4.6534e-05
3:192432854 C T 0.069016 -3.0069e-06
3:192434058 C T 0.408185 2.8986e-05
3:192435267 C T 0.026083 4.9331e-05
3:192438197 T G 0.061106 2.7409e-07
3:192449152 A G 0.047529 -6.8157e-07
3:192454826 G T 0.049067 1.0991e-05
3:192456000 T C 0.046513 -9.5291e-07
3:192468027 T C 0.444162 1.6972e-05
3:192470219 C T 0.774360 -7.2311e-06
3:192488888 T C 0.442679 3.1188e-06
3:192489952 T C 0.271708 -1.0793e-05
3:192490157 T G 1.198255 -4.4110e-06
3:192495681 C A 0.026285 -2.1201e-05
3:192500371 T C 0.065767 -7.9459e-06
3:192504243 C G 0.131865 1.1894e-05
3:192508890 T C 0.268024 3.0186e-05
3:192509582 T G 0.099585 3.3977e-05
3:192512184 G A 0.073317 -3.2838e-05
3:192522974 G T 1.010426 -2.5463e-06
3:192525909 A G 0.037619 1.7403e-05
3:192526705 G A 0.047331 -2.1901e-06
3:192534030 T C 0.067731 3.0298e-05
3:192534109 G A 0.033429 1.5548e-05
3:192536060 T C 0.174145 -2.1450e-05
3:192538237 T C 0.094139 -2.1902e-05
3:192539905 C T 0.819675 2.0007e-05
3:192547128 T C 0.743528 9.5041e-06
3:192571807 A G 0.086212 -1.1332e-05
3:192574884 C T 0.202601 4.3961e-06
3:192587312 T C 0.040693 -4.7875e-06
3:192589266 C T 0.182730 -7.2410e-06
3:192592136 A G 0.983232 -2.1346e-05
3:192595307 C A 0.537827 -2.7234e-05
3:192595820 C T 0.254940 -1.7089e-05
3:192596458 C T 1.207204 -7.6395e-06
3:192597085 C T 0.141038 2.3063e-05
3:192601282 A G 0.980369 -1.1546e-05
3:192602465 C T 0.073787 6.4924e-06
3:192603329 A G 1.124101 -7.3934e-06
3:192605606 A G 0.084651 6.2795e-06
3:192605828 G A 0.216587 -4.7731e-06
3:192606423 G A 0.136915 -9.6853e-06
3:192611314 A G 0.736910 -1.2712e-05
3:192612003 C T 0.065037 -3.9647e-05
3:192613138 T C 0.817747 4.5344e-05
3:192613236 A C 1.014710 6.0861e-05
3:192613761 A C 0.217480 2.4189e-05
3:192614583 C T 1.035133 2.4590e-05
3:192616700 G T 1.151057 2.4215e-06
3:192618191 C T 1.076511 2.4246e-05
3:192626691 T A 0.115772 -4.8005e-05
3:192632492 T C 0.846933 3.6901e-05
3:192636883 C T 0.055403 -3.0758e-05
3:192637007 G T 0.057639 -1.8251e-05
3:192637455 T C 0.964156 1.8473e-05
3:192638692 T C 0.064300 5.9316e-07
3:192642408 T C 0.900892 1.9388e-05
3:192647543 G A 0.909120 2.1830e-05
3:192662495 A G 0.880661 2.3832e-05
3:192665070 T C 0.057234 -1.9873e-05
3:192669083 C T 1.016787 -3.1839e-06
3:192670153 C T 1.077182 -1.9640e-05
3:192675756 T C 0.634384 -1.7098e-05
3:192712812 A G 0.036895 2.3906e-05
3:192712918 A G 0.100264 -2.0080e-05
3:192726154 G A 0.095547 -2.8854e-05
3:192727562 A G 1.133040 -3.4642e-05
3:192730059 G T 0.062073 2.4394e-05
3:192733097 A G 0.022328 1.1788e-05
3:192737635 T G 0.070262 -4.3891e-05
3:192745185 G A 0.099403 -2.7460e-05
3:192746255 T C 0.335258 -2.4248e-05
3:192747044 A G 0.951812 1.5809e-06
3:192747334 C T 0.045532 -1.6661e-05
3:192749518 G A 0.107833 -6.4055e-06
3:192750989 G A 0.035084 8.8698e-06
3:192752645 A G 0.180468 -2.2469e-05
3:192757975 T C 0.054306 -2.6415e-05
3:192758191 C T 0.182607 2.7543e-05
3:192758640 C T 0.108209 7.1922e-06
3:192758695 A G 1.172999 7.4977e-05
3:192758964 G A 1.125364 1.9829e-05
3:192760453 G A 0.048003 -9.5613e-06
3:192761773 T C 0.035149 2.5006e-05
3:192763939 C T 0.696129 2.1241e-05
3:192766024 G A 0.467740 -1.0683e-04
3:192767437 A G 0.383553 -4.7035e-05
3:192769011 T C 1.154472 2.4284e-05
3:192769906 A G 0.029427 2.2641e-05
3:192770436 A G 0.436155 7.6778e-06
3:192770692 A G 0.052709 -8.2955e-06
3:192775890 A G 0.595960 2.5517e-05
3:192776795 G A 0.023688 7.2183e-07
3:192784485 G A 0.024960 -8.0868e-06
3:192785472 C T 1.313904 -6.8834e-06
3:192787376 C T 0.167128 7.9102e-06
3:192797746 C T 0.341143 2.2255e-05
3:192799427 C T 0.026872 -1.9890e-05
3:192804400 T G 0.503304 2.6316e-05
3:192805770 A G 0.031647 -1.3977e-06
3:192807819 C A 0.581990 1.4142e-05
3:192812473 C T 0.104418 1.6124e-05
3:192815280 T C 0.283585 -4.5601e-06
3:192827997 G A 0.034415 -2.7625e-07
3:192840477 A G 1.619790 1.0762e-05
3:192842282 T C 0.429153 -4.8885e-06
3:192842612 G T 0.050924 2.2377e-05
3:192843266 G A 0.455295 -2.7558e-05
3:192843405 A G 0.063758 -1.2344e-05
3:192850600 C T 0.039946 -2.3057e-05
3:192852470 T C 0.102812 2.3972e-05
3:192854961 T C 0.026973 3.3828e-05
3:192865064 T G 0.441728 8.1640e-06
3:192870075 G T 0.184879 3.4000e-05
3:192873514 A C 1.576290 2.9266e-05
3:192873699 T C 0.056328 -1.4878e-05
3:192895163 G T 0.064855 -2.2241e-05
3:192904695 T C 0.103295 1.8671e-05
3:192920071 C T 1.673327 5.9314e-05
3:192921936 T C 1.673082 5.6255e-05
3:192927733 A G 0.038220 -2.4962e-05
3:192932118 A G 0.059928 -4.2903e-05
3:192943001 C T 0.095392 1.7918e-08
3:192948186 A G 0.683389 2.1198e-05
3:192954665 T C 1.226182 1.8297e-06
3:192974862 T C 1.735728 4.7072e-05
3:192983982 C T 0.050271 1.0812e-05
3:192992750 A G 0.080409 -1.3857e-05
3:192994543 G A 0.986267 4.7042e-05
3:193003457 C A 0.030053 1.0815e-05
3:193016375 A C 0.063677 1.5402e-05
3:193021756 T C 0.647834 -1.3949e-05
3:193025527 G A 0.038557 -5.0665e-05
3:193031875 T C 0.100095 1.2293e-05
3:193031926 T C 1.314384 1.3652e-04
3:193032832 T C 0.021565 8.0111e-06
3:193035208 G A 0.209307 -1.8874e-04
3:193036783 A G 0.204669 -1.3767e-04
3:193039977 C T 0.021481 1.1835e-05
3:193041287 A C 1.419348 2.4593e-04
3:193041503 A G 0.099936 2.2902e-05
3:193043636 A C 1.319717 9.7244e-05
3:193044923 C T 1.659922 2.3225e-05
3:193051401 T C 0.090442 -3.2305e-05
3:193052769 A G 0.071097 1.7516e-05
3:193062451 A G 1.890401 7.3954e-06
3:193067486 T C 0.989474 7.2949e-06
3:193067806 A G 0.901820 -1.3783e-06
3:193072130 A G 0.031916 1.0422e-06
3:193074128 T C 0.287093 -3.0117e-05
3:193076739 C T 0.703926 2.6252e-05
3:193077087 T C 0.042293 5.4443e-06
3:193077094 C T 0.032319 1.4449e-06
3:193078262 C T 0.049804 1.7867e-05
3:193080417 G T 0.031394 -1.1001e-05
3:193080883 G T 0.151210 3.9203e-05
3:193081122 T G 0.885669 3.8298e-07
3:193087860 C T 1.885377 1.1007e-05
3:193095187 C T 0.043322 -2.6275e-05
3:193095198 A G 0.071807 -7.1864e-06
3:193095766 A C 0.431253 2.6191e-06
3:193097508 T C 0.037480 -8.2804e-06
3:193101498 T C 0.037596 1.0671e-06
3:193101703 G A 0.242067 4.5544e-06
3:193103028 C T 1.780238 1.4144e-05
3:193105872 T C 0.069652 1.7849e-06
3:193106126 C G 1.001233 -1.0858e-05
3:193109920 C T 0.393553 -1.9158e-05
3:193117009 A G 0.174152 5.6112e-05
3:193123676 T C 0.079906 1.5937e-05
3:193123759 C G 0.263438 -6.5920e-06
3:193124035 C T 0.246988 9.4728e-05
3:193125363 A G 0.041751 3.5990e-05
3:193126859 T G 0.328650 6.1668e-05
3:193130384 A G 0.756962 1.2896e-05
3:193132284 T C 0.027635 -5.3133e-06
3:193134759 A G 0.539794 -3.0581e-07
3:193134991 T C 0.044267 -2.0775e-05
3:193156966 C G 0.150535 -9.9004e-06
3:193157645 G A 0.050888 1.9912e-05
3:193157924 A G 1.554497 2.2706e-05
3:193159449 A G 0.384510 -1.2803e-05
3:193162230 C A 0.089844 -2.4810e-05
3:193164783 T G 0.155936 -1.5559e-07
3:193164821 G A 1.922107 -6.7037e-06
3:193165282 T C 0.037716 -4.3168e-05
3:193165297 A G 0.147747 8.9160e-06
3:193171979 A T 0.234514 -3.0873e-06
3:193174233 A G 0.048217 1.2589e-05
3:193175055 T C 0.048226 1.4460e-05
3:193179136 C A 0.039336 5.9068e-06
3:193180510 T G 0.397912 -8.4399e-06
3:193182715 G T 0.485053 -1.0651e-05
3:193183817 G A 0.890239 -1.7729e-05
3:193185128 G A 0.034058 -4.9379e-05
3:193194829 C G 0.156666 6.6732e-06
3:193195902 C T 0.048983 3.6962e-06
3:193209178 C T 0.812742 -3.7096e-05
3:193209668 A G 0.048110 -3.3555e-06
3:193217185 T C 0.048223 7.1582e-06
3:193221230 A G 0.777353 -6.1123e-05
3:193234108 A C 0.028670 -3.6795e-05
3:193237838 A C 1.578344 5.5888e-06
3:193239277 C T 0.339728 3.4789e-05
3:193250096 T C 1.857924 8.7048e-06
3:193266100 A C 0.170695 3.4515e-05
3:193268387 A G 0.186736 2.9767e-05
3:193273757 T C 0.090857 1.5250e-05
3:193290125 G A 0.045159 1.1730e-05
3:193297786 T C 0.085313 2.2015e-05
3:193298496 A G 1.647520 2.6117e-06
3:193299226 T C 0.172438 3.2095e-05
3:193321388 C T 0.044416 -1.6880e-05
3:193336676 T C 0.059366 -2.1377e-05
3:193358672 A G 0.876480 3.7315e-05
3:193358734 G A 0.370147 -5.3713e-05
3:193364872 C A 0.059558 -1.7181e-05
3:193365420 T C 0.021741 -7.2735e-06
3:193365939 G T 0.157721 1.3880e-05
3:193370700 A G 0.023983 -2.0471e-06
3:193373936 A G 0.169984 2.8934e-05
3:193374964 C T 0.940296 2.2775e-05
3:193387549 C T 0.068286 2.2030e-06
3:193394080 G A 0.349939 5.1013e-05
3:193409094 G A 1.423496 -1.8446e-05
3:193411705 C T 1.377113 -2.3867e-06
3:193414675 C T 0.060395 -1.6624e-05
3:193420857 C T 0.880602 3.3834e-05
3:193423082 T C 0.051274 -2.8213e-05
3:193423144 A G 0.610663 7.4825e-06
3:193423447 A G 0.443841 1.1015e-05
3:193423535 T G 0.047237 -1.7820e-05
3:193424106 T C 0.445168 2.2640e-05
3:193424529 C T 1.101344 1.2830e-05
3:193425429 C T 0.059717 -1.9928e-05
3:193432112 C T 0.101098 6.3269e-05
3:193434660 G A 0.165657 1.9771e-05
3:193443522 G A 0.789356 -1.2593e-05
3:193451240 C T 0.506625 2.7894e-05
3:193452049 G T 0.886915 7.1548e-06
3:193452943 G A 0.354123 1.1437e-06
3:193453621 A G 1.841354 6.2431e-06
3:193453733 T C 0.777395 3.3133e-07
3:193453880 C G 0.039641 -4.9664e-06
3:193454694 C G 0.169945 -8.4820e-06
3:193455595 A C 0.030150 -1.2732e-05
3:193455667 C T 0.065384 9.0493e-06
3:193455953 A G 0.207700 -2.1373e-05
3:193466366 G A 0.086157 1.5716e-05
3:193474671 C T 0.401538 1.0490e-04
3:193474957 T C 0.201644 1.3806e-05
3:193475693 C T 0.601977 8.9558e-05
3:193479456 C T 0.626944 5.9736e-05
3:193480560 C T 0.224257 -1.2591e-05
3:193482610 T C 0.095622 4.3444e-05
3:193485565 G A 0.931143 2.7120e-05
3:193489403 T C 0.165011 2.4900e-05
3:193494703 A G 0.323502 1.6290e-05
3:193512548 G A 0.537145 1.5121e-05
3:193522715 A G 0.031037 1.1070e-05
3:193531364 A G 0.615201 2.7322e-05
3:193533201 G A 0.463471 4.0131e-06
3:193534485 C T 0.639116 -2.7402e-05
3:193536433 T G 0.809145 -2.6420e-05
3:193537559 A G 0.817744 -9.2608e-06
3:193543080 T C 0.244602 -2.4361e-06
3:193546874 A G 0.820029 7.8420e-06
3:193551504 A G 0.036973 5.6212e-06
3:193553879 G A 0.060058 6.1436e-06
3:193559375 C T 1.802332 -6.2105e-06
3:193559978 C T 0.057312 8.4706e-06
3:193560747 T C 0.044601 1.9927e-06
3:193560976 C G 0.242895 9.1965e-07
3:193561219 C T 1.650704 1.1457e-05
3:193567146 G T 0.104804 -3.7805e-06
3:193567277 A G 0.050671 4.1685e-05
3:193569447 A G 0.060285 1.7373e-06
3:193571178 A C 0.336316 -1.3365e-05
3:193574033 G A 0.915462 9.7024e-06
3:193575743 C A 1.252314 -2.3082e-07
3:193578961 G A 1.768628 1.6570e-06
3:193579530 T C 0.313560 7.8669e-07
3:193580304 T C 0.376659 -1.4108e-05
3:193580775 T C 0.054988 6.1856e-06
3:193581342 A G 0.054630 1.9268e-05
3:193583292 C T 0.026635 -1.5017e-05
3:193584317 T C 0.097962 1.7547e-06
3:193584824 G A 1.390366 1.2944e-05
3:193588456 G A 1.794036 5.8684e-07
3:193591466 A G 1.362195 -3.1786e-05
3:193593314 C T 0.138636 3.1432e-06
3:193596813 C T 0.776148 -1.7071e-05
3:193597501 C T 0.053913 -4.2530e-06
3:193598924 T C 0.317838 6.2247e-06
3:193612160 C T 0.051102 1.1293e-05
3:193616600 T C 0.062294 -2.1442e-05
3:193618452 A C 0.292907 3.5570e-06
3:193621071 G A 1.481898 -3.9281e-05
3:193624501 T C 0.023497 -9.7927e-06
3:193625175 C T 0.037025 2.3747e-06
3:193625751 G A 0.181494 3.1737e-05
3:193639623 T C 1.330753 1.9472e-05
3:193640408 T C 0.088423 1.4497e-06
3:193640414 A C 0.245871 1.8282e-05
3:193648360 C T 0.284020 -1.9631e-05
3:193653016 G A 0.080918 6.1861e-06
3:193653586 G A 0.902340 3.1929e-05
3:193661408 A G 1.945493 -1.7847e-05
3:193662646 A G 0.158000 4.2497e-05
3:193665039 T C 0.047749 2.0436e-05
3:193667187 A G 0.043705 -4.7981e-05
3:193667472 T C 1.006764 2.9766e-05
3:193667833 G A 1.174025 2.4184e-06
3:193668899 C T 0.979412 -1.4443e-05
3:193669334 T G 0.066244 1.5136e-05
3:193669436 A G 0.505469 2.4124e-05
3:193674761 T C 0.718580 6.2953e-06
3:193677712 C G 0.716766 1.4350e-05
3:193677965 G T 0.146744 3.8229e-06
3:193678108 T C 0.130943 6.1968e-05
3:193679360 T C 0.152155 -4.0030e-05
3:193680480 T C 0.169088 1.4912e-05
3:193683733 C G 0.028005 -3.1553e-05
3:193683909 G A 0.886159 1.4366e-05
3:193690332 C T 0.349890 -2.0196e-06
3:193691342 T C 1.929777 4.2590e-06
3:193691821 A G 0.097212 2.2888e-05
3:193692530 A G 0.290670 -1.5773e-05
3:193693581 C T 0.965779 4.6453e-06
3:193695509 C T 0.110507 -4.3964e-06
3:193695829 G A 0.786860 9.2144e-07
3:193696162 G A 0.151428 2.2853e-05
3:193697110 T G 1.061577 3.7242e-05
3:193698416 G A 1.044416 -4.1406e-05
3:193698456 G T 0.673360 -5.2297e-05
3:193698518 A G 0.618333 8.2781e-06
3:193700313 A G 0.158289 -6.6527e-07
3:193701697 G A 0.167618 -1.4482e-05
3:193703049 T C 0.068824 -1.4983e-07
3:193703902 C T 0.275259 6.1503e-06
3:193704163 G A 0.048580 1.2736e-05
3:193706265 A G 0.097047 9.4209e-05
3:193709018 C T 1.492077 1.8816e-05
3:193709189 G A 1.422986 1.6236e-05
3:193713123 T C 0.081947 -1.8556e-05
3:193713395 G T 0.121030 -4.5385e-05
3:193717873 G C 0.169818 -5.4659e-06
3:193718009 G A 1.181013 2.6691e-05
3:193719446 T C 0.860858 3.3109e-05
3:193723624 C G 1.084843 1.4111e-05
3:193723697 T C 0.080548 1.0717e-05
3:193723842 C T 0.714322 5.8386e-05
3:193725434 A G 0.050057 3.6572e-06
3:193727787 T C 1.524428 -7.3406e-06
3:193727853 A G 0.072921 1.0134e-05
3:193733404 C T 0.778985 7.8137e-06
3:193734362 G A 0.133387 -2.3948e-05
3:193734831 A G 1.146062 1.7362e-05
3:193741062 C A 1.340805 1.3323e-05
3:193742761 T C 0.086307 1.0577e-04
3:193744049 C T 0.063092 2.5419e-07
3:193744982 A G 0.029991 4.8728e-06
3:193750563 A G 0.240185 -3.6642e-06
3:193754762 T G 0.310145 8.7858e-06
3:193756611 A C 0.040031 1.4527e-05
3:193758534 C T 0.158886 6.8533e-07
3:193758849 C T 0.061395 2.4207e-06
3:193759309 T C 0.167530 -1.7533e-05
3:193761717 G A 0.459242 -4.6704e-05
3:193764632 G A 0.214225 -5.7603e-06
3:193765630 G A 0.079062 -6.8089e-07
3:193765726 C G 0.870336 3.4620e-05
3:193767422 A G 0.067023 -4.3316e-05
3:193769192 A C 0.229194 1.0419e-05
3:193769269 G C 0.771896 3.2438e-05
3:193772549 A G 0.223485 -1.1631e-05
3:193776424 A C 0.257637 2.2650e-05
3:193777187 T C 0.765044 1.7600e-05
3:193778471 G A 0.053040 -1.4202e-05
3:193779306 A G 1.679471 2.2817e-05
3:193780843 T C 0.729493 -1.1136e-06
3:193781690 T C 0.082327 -8.9584e-06
3:193782232 C A 1.173259 -6.0865e-07
3:193785575 C T 0.031783 -1.5674e-05
3:193787775 T C 0.528567 1.8257e-05
3:193789235 A G 0.307779 -1.8480e-05
3:193792779 C T 0.323573 1.6559e-05
3:193794667 G A 0.064757 -6.6832e-05
3:193797400 A G 0.074154 2.2315e-05
3:193798407 A G 0.175206 -2.2471e-05
3:193800532 A C 0.811528 1.1671e-05
3:193803574 G A 0.415618 -1.4351e-05
3:193804087 T C 1.363821 7.3631e-06
3:193804476 A C 0.031420 -1.4239e-05
3:193810672 G T 0.167874 -2.0743e-05
3:193810750 T C 0.607992 2.3454e-06
3:193815453 C G 0.165927 2.8078e-05
3:193816360 T C 0.059464 -2.3995e-05
3:193818771 G C 0.297405 1.8383e-05
3:193820271 A G 0.075751 4.5915e-06
3:193821569 C A 1.166436 2.1424e-05
3:193824915 A C 0.478230 -1.0515e-05
3:193834515 G A 0.185898 -3.8200e-05
3:193834940 T C 1.415290 3.5948e-06
3:193835966 A G 0.975673 3.3806e-05
3:193841232 A G 0.164138 -4.8504e-05
3:193841482 T C 0.736731 -7.5316e-05
3:193841749 T C 0.084586 8.7220e-07
3:193843805 G A 0.171889 5.4441e-05
3:193848312 T C 0.285863 -1.1451e-05
3:193851390 A G 0.225737 -6.2306e-05
3:193854657 C A 0.025554 1.4326e-05
3:193865463 A G 0.024782 -5.1690e-06
3:193865878 C T 0.390492 -1.1634e-04
3:193867433 C T 0.647279 1.4576e-06
3:193869733 T C 0.050661 -2.5822e-05
3:193869951 C A 0.043137 -3.1424e-05
3:193871659 A G 0.065605 2.9304e-05
3:193876341 G A 0.167167 -9.1474e-06
3:193878969 T C 0.189809 2.0163e-07
3:193884312 C T 0.153245 -3.6699e-05
3:193884752 T C 0.043715 -3.9566e-06
3:193885973 T G 0.277405 -2.0430e-05
3:193887269 A C 0.640242 3.0876e-06
3:193887340 A G 0.032981 -9.8432e-06
3:193887662 T C 0.296185 -6.5097e-06
3:193892074 G A 0.891901 -5.6366e-06
3:193893334 T G 0.086258 -1.0971e-05
3:193894366 C A 0.650535 2.8446e-06
3:193895845 G T 0.054247 -2.4449e-05
3:193896301 G A 0.088669 2.7355e-05
3:193897683 A G 1.190754 7.2545e-05
3:193897935 G A 0.059869 -1.0239e-05
3:193898456 T C 0.071817 6.2685e-05
3:193899784 C T 0.443880 -2.4520e-05
3:193899967 T G 0.020173 3.1207e-05
3:193900347 G A 0.887802 9.2974e-06
3:193911238 G C 0.301015 -1.1464e-05
3:193911368 C T 0.403177 4.2386e-05
3:193916181 A G 0.480032 -1.2015e-05
3:193916237 G A 1.268076 8.1089e-06
3:193918672 T C 0.035948 -2.2404e-05
3:193918802 C T 0.297798 1.1640e-05
3:193919137 C T 0.353341 2.8367e-05
3:193922574 T G 0.158065 -1.5371e-06
3:193924293 T C 0.449313 -2.3677e-05
3:193928516 G A 0.029446 -4.3806e-05
3:193929176 G A 0.037824 -2.9480e-05
3:193930712 A G 0.781108 -2.9238e-06
3:193931979 G T 0.124390 -3.2209e-05
3:193932164 C T 0.293565 -3.0219e-05
3:193933478 C T 0.315683 8.6644e-06
3:193935003 T C 0.053131 -2.4419e-05
3:193936021 A G 0.437567 -2.0031e-05
3:193936400 C T 0.054134 -5.5979e-07
3:193937857 C T 1.283640 -6.7715e-05
3:193938611 G T 1.149629 3.0592e-05
3:193938796 A G 0.735572 2.4333e-05
3:193939591 G A 0.431474 -2.8706e-05
3:193940839 G T 0.085209 -1.7136e-05
3:193940906 A G 0.086326 2.1348e-05
3:193942879 G A 1.160493 6.4377e-05
3:193943287 C T 1.568886 2.9788e-05
3:193945643 G A 0.060765 1.2487e-05
3:193946056 G A 0.224420 -2.2972e-05
3:193947704 T C 0.400246 1.1811e-05
3:193950176 A G 0.067578 1.3262e-06
3:193950425 C T 0.097933 -1.6770e-06
3:193954652 G A 0.606840 1.3475e-05
3:193954754 G A 1.357411 1.6191e-04
3:193954976 G A 0.832194 -1.0372e-05
3:193957387 G C 0.926712 -1.7676e-05
3:193960267 C A 1.509088 1.6137e-05
3:193963483 A G 0.885052 1.0786e-05
3:193963569 A G 0.024006 -2.7735e-05
3:193965496 G A 1.362792 -1.4333e-05
3:193965695 G C 0.201916 -3.5664e-05
3:193966851 C G 0.341571 1.0633e-05
3:193967230 A C 0.034948 2.1465e-05
3:193968744 A G 0.034334 -1.7741e-05
3:193969128 C A 0.379151 1.7224e-05
3:193969806 G A 0.704016 -1.3277e-05
3:193969899 G A 0.234345 -4.4479e-05
3:193971183 T C 1.607843 1.0566e-05
3:193971987 T C 1.741460 -1.1923e-04
3:193973155 T C 1.834291 1.3138e-05
3:193974513 A G 0.751211 5.0051e-05
3:193977042 G T 0.029965 -6.1008e-05
3:193978205 C A 0.935548 -2.8069e-06
3:193979059 C T 0.025613 5.4443e-06
3:193979362 A C 0.137477 -1.2979e-05
3:193979855 G A 0.787817 -1.3958e-05
3:193980780 T C 0.051177 -2.9541e-05
3:193981858 C T 0.577484 -6.1944e-05
3:193984722 T C 1.342311 5.8046e-05
3:193987737 T C 0.441309 1.5775e-05
3:193988454 C T 0.166738 -2.3644e-05
3:193989725 G A 0.471518 1.6655e-05
3:193990554 A G 0.027739 2.0919e-06
3:193998343 G A 0.516995 -9.2005e-07
3:194001603 T C 0.380112 -4.4546e-06
3:194002839 G A 0.078036 -1.4309e-05
3:194002915 G A 0.045354 3.7280e-06
3:194003088 G C 1.404320 -1.5823e-05
3:194004402 C T 1.197174 -7.0208e-05
3:194004981 C T 1.204218 -5.7834e-05
3:194011518 T G 0.618492 5.4843e-06
3:194012916 A G 0.257796 -3.1937e-05
3:194014074 T G 0.317146 -4.2142e-05
3:194021148 A C 0.172990 -4.6010e-05
3:194022168 T G 0.095635 -6.7574e-06
3:194025048 A G 0.061797 -6.6122e-06
3:194031052 T C 0.251545 2.3141e-05
3:194033312 A G 0.093606 3.8540e-05
3:194034498 T C 0.246384 -2.1530e-06
3:194034935 A G 0.193854 -4.4262e-06
3:194058470 C T 0.087498 -2.2748e-05
3:194059960 A G 0.823395 -1.0547e-05
3:194060008 C T 1.040696 -3.7566e-05
3:194060054 C G 0.749137 -2.6153e-05
3:194060187 A C 0.595690 -1.0959e-05
3:194061826 T C 0.555922 -1.2806e-05
3:194061906 C T 1.645387 -1.6929e-05
3:194061907 A G 0.776768 -5.1024e-06
3:194062519 T C 0.556575 -1.1564e-05
3:194063300 C T 1.645023 -1.7397e-05
3:194064617 C T 0.605262 4.2944e-06
3:194069142 C T 1.426878 -8.6872e-06
3:194071062 A G 0.850049 1.2096e-05
3:194073823 A C 0.211836 -1.8227e-05
3:194079943 C A 0.048584 -3.8155e-06
3:194080916 A G 0.481551 1.9334e-05
3:194081900 G A 0.530040 1.7144e-05
3:194082554 C T 0.175028 9.8199e-06
3:194082909 G A 0.742580 4.9607e-06
3:194083262 G T 0.037856 1.8423e-05
3:194087087 T C 0.223537 -2.3420e-05
3:194090016 A G 0.196343 -4.5449e-06
3:194090379 C T 1.571639 6.2262e-06
3:194091789 T C 0.442004 5.6145e-07
3:194092518 G A 0.207126 1.8938e-05
3:194092874 A G 0.084284 -1.1988e-05
3:194095162 A G 0.272137 7.6855e-06
3:194096787 T C 0.428511 2.4372e-06
3:194097296 C T 0.217915 -1.2106e-05
3:194099116 A G 0.100802 -5.0275e-06
3:194101597 G A 0.327361 6.8919e-06
3:194105890 G T 0.215922 -1.4999e-05
3:194106675 T G 0.113214 4.0731e-05
3:194111622 C T 0.070568 -4.0775e-05
3:194118565 T C 0.099994 -2.3023e-05
3:194118874 C T 1.893293 -1.8387e-06
3:194123002 T C 0.061794 -3.1754e-05
3:194130277 A G 0.137623 1.9707e-05
3:194135256 A C 0.412097 6.1110e-06
3:194147111 G A 0.070269 8.4312e-06
3:194180743 T G 0.382157 1.1144e-05
3:194181218 C T 0.031939 -2.0229e-05
3:194194096 G A 0.328916 -3.2376e-06
3:194199475 C T 0.129930 -2.2994e-05
3:194201399 C T 0.063388 -2.0108e-06
3:194206605 T C 0.098501 5.1804e-05
3:194209162 T C 0.078607 5.6179e-05
3:194214944 A G 0.118502 -1.6920e-06
3:194215878 T C 0.133848 3.1429e-05
3:194216111 G A 1.016148 -8.1255e-06
3:194221045 T C 0.040527 -8.7895e-06
3:194224529 G A 0.074161 5.8923e-05
3:194226486 A C 0.611936 -2.9222e-05
3:194228624 T C 0.046029 1.1881e-05
3:194228845 T C 0.850458 -4.0238e-06
3:194229185 G A 0.238507 -6.6601e-05
3:194230925 G A 0.078312 -6.1555e-06
3:194233500 G A 0.883627 -2.6342e-05
3:194235658 T C 0.566569 9.7311e-06
3:194242132 G A 0.094875 6.2810e-05
3:194243230 C G 0.253700 -1.5534e-05
3:194245931 T G 1.829750 -7.8528e-06
3:194246890 C T 0.114824 -2.3677e-05
3:194247181 A G 0.054066 -3.5043e-05
3:194253493 A G 1.216951 -9.1818e-08
3:194255412 T G 0.053634 1.4657e-05
3:194255927 T C 0.264350 -3.8250e-05
3:194259690 A G 0.099374 -4.5684e-06
3:194260332 C T 0.688027 -4.6607e-06
3:194263482 T C 0.159266 4.3610e-06
3:194264416 T C 0.155806 5.8847e-06
3:194264582 T C 0.054270 -2.0886e-05
3:194266775 T G 1.558610 -5.4285e-05
3:194266975 A G 0.236173 2.8102e-06
3:194269592 T C 0.268508 7.5110e-05
3:194270777 A C 1.843710 8.4908e-06
3:194274236 A G 0.192211 -9.9043e-06
3:194280585 A G 0.760669 3.2512e-05
3:194283161 T G 0.103513 -2.2251e-05
3:194283600 T C 0.270215 9.4886e-06
3:194285620 A G 0.106606 3.9563e-06
3:194291805 C T 1.098423 -4.9139e-05
3:194302369 A G 0.404586 -4.2571e-06
3:194304059 C T 0.157218 -3.4147e-06
3:194309012 A G 0.125607 3.3234e-05
3:194309447 G A 0.042939 1.4404e-05
3:194310359 A G 1.047886 -8.4871e-05
3:194310362 C T 0.101520 3.4177e-06
3:194315524 T C 0.091084 -2.3299e-05
3:194317663 C T 0.182052 -1.9087e-05
3:194318434 C T 1.123708 -1.9243e-05
3:194318693 C T 0.205678 -3.0886e-06
3:194319120 C T 0.665920 -7.1808e-06
3:194323940 C G 0.252126 1.7231e-05
3:194325058 A G 0.073872 -1.7349e-05
3:194327098 C T 1.812060 -3.2089e-05
3:194330250 T C 1.763983 -3.0094e-05
3:194334564 G A 0.625091 1.4613e-05
3:194337901 C T 1.701459 4.1234e-06
3:194338399 A G 0.031936 -3.2554e-06
3:194342144 T C 0.125110 -2.5545e-06
3:194342906 G A 1.741928 -1.5744e-05
3:194346803 G A 1.592980 1.3595e-05
3:194347961 T C 0.048756 -1.8516e-05
3:194349178 T C 0.663875 1.5843e-05
3:194352025 T C 0.087300 3.6234e-06
3:194353875 T G 0.971823 8.7178e-06
3:194358623 A G 0.906657 -2.7318e-07
3:194361714 G T 0.425628 2.6315e-05
3:194361863 T C 1.600228 3.5341e-05
3:194362157 T G 0.131810 5.3619e-06
3:194362721 A G 1.699375 -3.5312e-06
3:194363240 C T 0.315485 3.3615e-05
3:194363752 A G 0.040226 -1.3789e-05
3:194365360 T C 0.033273 -2.5631e-06
3:194372297 T C 0.021202 -2.3905e-05
3:194377712 T C 0.313631 4.5147e-05
3:194382112 G A 1.363055 4.3747e-05
3:194385800 C T 0.312398 2.8130e-05
3:194387253 G A 0.083729 -2.1445e-05
3:194387568 A G 0.054981 -3.8934e-06
3:194393208 G A 0.736264 -1.5786e-05
3:194400846 A G 0.118359 -2.4510e-05
3:194403491 G T 1.226010 -9.0321e-06
3:194414147 A C 0.861916 1.4723e-05
3:194418041 G A 0.033494 -1.0216e-05
3:194418528 T C 0.180861 -4.0981e-06
3:194419383 T C 0.082295 -1.6250e-05
3:194419540 C T 0.109553 3.5342e-05
3:194419721 C T 0.742966 3.4631e-06
3:194420905 A C 0.224264 6.0059e-06
3:194422312 G A 0.862543 2.7287e-05
3:194423362 G A 0.797934 6.3590e-06
3:194431460 A G 0.103516 2.0546e-05
3:194431955 C T 0.178894 -8.4716e-06
3:194443560 A G 0.691526 4.1070e-05
3:194448269 T C 0.900194 1.4338e-05
3:194452689 C T 0.992171 -6.6519e-06
3:194453081 T G 0.117606 1.2455e-05
3:194453146 A G 0.054932 1.3070e-05
3:194458563 G A 0.044828 -3.6309e-05
3:194459512 C G 0.136351 2.7066e-06
3:194459554 A C 1.644637 1.9723e-05
3:194465233 G A 0.200043 -2.7691e-05
3:194467142 C A 0.025110 -1.1756e-05
3:194469248 T C 0.020601 1.2495e-05
3:194471407 A G 0.363692 7.9631e-06
3:194476816 T C 0.259507 -3.0797e-05
3:194481855 C T 0.089695 -2.6101e-06
3:194483281 G A 0.025548 4.3671e-06
3:194498118 T C 0.172048 -1.7306e-06
3:194500926 C T 0.428809 -7.2317e-06
3:194502514 T C 0.077442 -4.9947e-06
3:194504603 A G 1.902239 -1.3099e-05
3:194504999 T C 0.264593 1.0127e-05
3:194507833 G A 0.389674 -5.8702e-06
3:194521981 G A 1.284669 3.9454e-05
3:194525295 G A 0.100036 4.9709e-06
3:194527856 A C 0.706503 -1.7791e-05
3:194528883 C T 0.186093 -1.6488e-05
3:194531253 G A 0.070804 1.5121e-05
3:194532442 G A 0.119583 1.7017e-05
3:194536533 T C 1.511847 3.1900e-06
3:194537168 A G 0.036554 -2.1741e-05
3:194538502 G A 1.918663 1.6235e-05
3:194538565 A C 0.057656 7.7728e-06
3:194538971 T C 0.042683 1.8720e-05
3:194539506 T C 0.087245 1.0552e-05
3:194540958 A G 0.278557 1.7176e-05
3:194542857 A G 1.295253 -7.9693e-06
3:194543369 T G 0.959336 -4.6392e-06
3:194543609 C T 0.431257 2.7433e-05
3:194544290 C A 0.378314 9.2563e-06
3:194545903 C A 0.690209 1.9874e-05
3:194546723 C T 0.630732 -9.5993e-06
3:194546760 C T 0.221320 2.0814e-05
3:194549739 T C 0.782062 1.8624e-05
3:194551215 C T 1.561284 3.7791e-05
3:194551495 T C 0.896319 -2.2628e-05
3:194553230 G A 0.368479 1.8211e-05
3:194558537 T C 1.158302 -7.4843e-06
3:194560699 T C 0.305650 9.1614e-06
3:194562734 A C 0.114905 7.3187e-06
3:194564519 C T 0.029430 -3.2613e-05
3:194564931 G A 1.640969 -9.3668e-05
3:194567900 G A 0.265999 2.9488e-05
3:194568377 G C 0.080016 7.2517e-05
3:194569685 T C 0.873887 -5.4134e-05
3:194573701 A G 0.082632 1.4201e-05
3:194575051 C T 0.257790 3.0230e-05
3:194577114 G A 0.812099 8.1386e-06
3:194577691 C T 0.335508 -5.2029e-06
3:194579724 G A 0.765583 1.0458e-05
3:194584999 T C 1.592279 -3.4606e-05
3:194586088 C T 1.289959 -6.5525e-05
3:194589559 T C 0.031845 9.3211e-07
3:194591669 T C 0.880359 3.1321e-05
3:194592406 A C 0.241308 3.1704e-05
3:194598100 A G 0.327153 -1.7714e-05
3:194599153 A G 0.032504 7.7985e-06
3:194609589 A C 0.251149 -2.5785e-05
3:194622959 T C 0.245492 9.2261e-06
3:194629536 G C 0.530163 -1.2298e-05
3:194631647 C A 0.064079 2.4128e-05
3:194646559 G C 0.024467 2.9407e-05
3:194648652 C T 0.147198 3.1812e-05
3:194649736 T C 0.036649 -5.5690e-05
3:194651441 T C 1.440702 -4.9299e-05
3:194654906 T C 1.255485 -9.9200e-05
3:194655678 T C 0.092902 -2.4299e-05
3:194659072 A C 0.207278 1.6189e-05
3:194659799 G T 1.558454 -1.8541e-04
3:194667220 A G 0.025551 -1.5213e-06
3:194669320 T C 0.793260 1.3847e-05
3:194674114 C A 1.442656 -7.4824e-06
3:194675972 G A 0.126305 2.2133e-06
3:194678798 A G 0.160058 -2.5494e-06
3:194679087 G A 1.019530 -4.3725e-06
3:194679865 T C 0.053462 4.2924e-05
3:194681125 T C 0.093785 -1.3743e-05
3:194694055 C T 0.102205 9.5092e-06
3:194697639 T C 0.779852 1.2355e-05
3:194701212 T C 0.046558 -2.8139e-05
3:194703805 C A 0.100371 -2.5777e-05
3:194704787 T C 1.316134 -8.1073e-07
3:194706867 C G 0.229090 9.0704e-05
3:194710477 C A 1.310681 -3.4220e-06
3:194714154 T C 0.348556 -4.8412e-05
3:194714824 A G 0.067464 1.6126e-06
3:194716674 A C 0.627425 -9.2210e-06
3:194717660 C T 0.040995 -1.6944e-05
3:194720053 C T 1.818802 1.1954e-05
3:194728463 T C 0.143774 -6.7418e-05
3:194734651 T C 0.145014 -4.4959e-07
3:194736670 A C 0.410467 -8.3304e-06
3:194738595 G A 1.259118 2.6812e-06
3:194738798 T G 0.042293 6.9797e-05
3:194740397 A G 0.044987 -1.3698e-05
3:194742159 G A 0.141414 1.4065e-05
3:194742748 G A 0.202442 3.0238e-05
3:194743015 G A 0.981671 -2.5748e-05
3:194743323 C T 0.302329 1.7089e-05
3:194746139 A G 0.043738 8.4008e-06
3:194752228 A G 0.033591 -2.5386e-05
3:194752416 C A 1.650447 2.2699e-05
3:194753298 T G 1.330720 -1.7033e-06
3:194754570 G T 0.097534 -8.7835e-06
3:194755431 A G 0.032942 1.6832e-05
3:194756587 A G 0.034876 -5.4619e-05
3:194756597 A G 0.326589 1.8104e-05
3:194756912 T C 0.030047 -2.8463e-05
3:194757291 T C 0.044380 -2.8652e-05
3:194757516 C T 0.309106 -7.6088e-06
3:194758010 T C 0.988893 7.0820e-06
3:194760570 A G 0.210330 -5.5064e-06
3:194761024 G A 0.828838 1.2158e-05
3:194761232 C T 0.619093 -1.0718e-05
3:194766665 T C 0.632547 -1.6668e-05
3:194766777 T C 0.020669 1.6111e-05
3:194767238 G A 0.131404 3.0401e-05
3:194769289 A C 0.248666 -1.5017e-05
3:194769362 C A 0.463481 -2.5573e-05
3:194770850 T C 0.642794 -2.3006e-05
3:194771741 A C 0.540660 -3.2524e-05
3:194773916 T C 1.244398 2.4346e-05
3:194775822 C T 0.489195 -5.1124e-06
3:194776943 C T 0.327770 2.0278e-07
3:194779096 A G 0.112685 -3.8367e-05
3:194779237 T C 0.095168 -2.7853e-05
3:194780328 C A 0.470544 -3.0401e-05
3:194783190 A G 0.072041 -3.5032e-05
3:194784419 G C 0.241006 5.7914e-06
3:194788638 C T 0.060184 -4.4880e-05
3:194788791 G A 0.417916 1.8098e-05
3:194789125 A G 0.038648 4.2034e-05
3:194795006 C T 0.031173 2.2147e-05
3:194795552 T C 0.179653 3.5470e-05
3:194796086 G A 0.042738 1.4187e-05
3:194798528 T C 0.079088 -5.4717e-07
3:194800177 G A 0.287447 -1.9907e-05
3:194800562 C T 0.635507 -1.6143e-05
3:194803724 C T 0.025879 7.3598e-06
3:194807287 T C 0.105178 2.9379e-05
3:194816029 A G 0.048885 3.1766e-05
3:194816765 A G 1.128207 -6.3098e-06
3:194817484 T C 0.522455 4.0743e-06
3:194818295 C A 0.270501 -9.3752e-06
3:194820658 G A 0.392508 2.3065e-05
3:194822098 C T 0.401408 -2.3622e-05
3:194823468 G A 1.145199 -2.1349e-05
3:194823804 T C 1.445097 -2.5440e-05
3:194825402 C G 0.050145 2.2043e-06
3:194826956 G C 0.049028 5.1424e-06
3:194829717 C T 1.424015 -8.6641e-06
3:194833805 C T 1.115925 -1.1923e-05
3:194835343 C G 0.089870 2.6951e-06
3:194836309 A G 0.029238 1.7690e-05
3:194837951 T C 0.038297 2.3920e-05
3:194842202 C T 0.548314 -6.7839e-06
3:194846786 A G 0.067088 9.2425e-06
3:194849161 C T 0.069772 -1.7453e-06
3:194850659 G A 1.084859 -4.0739e-06
3:194857053 T C 0.038434 -1.6143e-06
3:194858374 A G 0.362663 -1.5945e-06
3:194858434 T C 0.048992 -1.7537e-05
3:194862242 C T 0.184473 1.6921e-06
3:194865694 T C 0.287077 -3.0998e-06
3:194866789 A C 0.316796 -5.6425e-06
3:194870295 T G 0.557532 -8.8256e-06
3:194870922 C T 0.376896 -5.7853e-06
3:194879716 G A 0.060223 -6.5207e-06
3:194890546 G A 1.721943 -1.8551e-05
3:194893213 G T 0.085641 -1.5109e-05
3:194893410 T C 0.063316 2.3604e-05
3:194899060 A C 0.077247 -5.2353e-07
3:194900432 T C 0.908464 2.8193e-06
3:194905648 A G 0.040521 -2.8147e-05
3:194906925 T C 0.122816 -3.6314e-06
3:194917439 T C 0.064891 -8.4336e-06
3:194921331 G A 0.159198 -4.0460e-05
3:194924130 T C 1.178514 -7.7216e-06
3:194925650 C T 0.053907 -2.1078e-05
3:194930028 T C 0.112065 -1.8288e-05
3:194962593 C T 0.056870 -2.6654e-05
3:194964962 A G 0.094022 2.6698e-05
3:194968025 A G 0.044692 -1.1028e-05
3:194968224 T C 0.068237 -1.2138e-05
3:194974678 G A 0.086303 -4.1092e-06
3:194977790 A G 0.032160 1.7423e-05
3:194979056 A G 0.117408 -1.2962e-05
3:194983053 G A 1.550304 2.2007e-05
3:194990363 G A 0.043656 -1.5745e-05
3:195011869 T C 1.617629 2.9550e-05
3:195012630 A G 0.024016 1.1984e-05
3:195022428 A G 0.221927 -2.4275e-05
3:195027003 T C 0.173519 -2.9591e-05
3:195044374 T C 0.477474 -1.4247e-05
3:195057001 A G 0.341308 1.6478e-05
3:195065978 G A 0.088738 -1.2241e-05
3:195075459 A G 0.025717 -7.1756e-06
3:195077760 A G 0.023850 4.3528e-06
3:195101176 A G 0.065033 -3.6157e-05
3:195118322 C T 0.455844 -1.6430e-05
3:195122013 C T 0.060895 1.0052e-05
3:195127093 C T 0.852711 -4.3866e-05
3:195132771 A G 0.030572 2.1912e-06
3:195140516 C T 0.040200 -5.8822e-06
3:195152793 T C 0.061616 9.9187e-06
3:195166950 C T 0.091513 1.1445e-06
3:195169887 G A 0.047967 3.6115e-05
3:195169997 T G 0.487559 -1.4025e-05
3:195171795 G A 0.366467 1.6558e-05
3:195173801 G A 0.115376 -1.1680e-05
3:195175681 T C 0.229331 -1.8093e-05
3:195182985 T C 0.254142 -1.3133e-05
3:195186519 G A 0.025983 -1.3631e-07
3:195193191 A G 0.030472 7.2168e-06
3:195193947 G A 0.545899 -4.7505e-05
3:195194440 T C 0.028067 1.0530e-05
3:195194558 C G 0.941264 -6.6293e-05
3:195235465 C T 0.066562 2.8480e-05
3:195235554 G C 0.038213 1.4134e-06
3:195235695 G T 0.564819 -7.3042e-05
3:195238559 T C 0.552472 -4.2599e-05
3:195240457 G A 0.073797 -2.4003e-06
3:195258114 T C 0.115373 -5.9375e-05
3:195262272 G A 1.224280 1.6118e-05
3:195266554 C A 0.110027 6.8580e-05
3:195277104 G A 0.655147 -6.2780e-05
3:195277690 T C 0.064160 1.8710e-05
3:195278296 G A 0.491746 1.7489e-05
3:195280363 T C 0.671126 1.2828e-05
3:195283417 C T 0.054108 -1.8364e-06
3:195284485 C A 0.105730 8.1322e-06
3:195285899 G T 0.357492 6.1307e-06
3:195287244 T C 1.927933 5.1921e-06
3:195295510 G A 1.740977 -4.4836e-05
3:195295661 T C 1.347595 -4.0597e-05
3:195296616 T C 0.109371 3.1784e-05
3:195297042 G A 0.230405 6.2799e-06
3:195298568 T C 0.164953 -4.5395e-06
3:195300740 T C 0.026966 -1.3237e-05
3:195303733 G C 0.095904 -4.0080e-05
3:195304794 T C 1.665644 2.4537e-06
3:195304956 C T 0.525233 -1.3421e-05
3:195305617 A C 0.172159 3.8143e-05
3:195306219 A G 0.024263 -1.3188e-05
3:195309238 C T 0.025548 -3.1826e-05
3:195310033 G A 0.279699 1.4063e-04
3:195313953 C T 0.086440 5.6507e-05
3:195315329 A G 0.775993 3.2401e-05
3:195318269 T C 0.051680 1.6753e-05
3:195318752 A G 0.048116 2.4332e-05
3:195319255 A G 0.053602 -5.0980e-05
3:195321840 T G 0.080672 -3.9330e-06
3:195321923 C T 1.640083 1.8549e-06
3:195327564 G T 0.456162 4.3621e-06
3:195328386 A C 0.814284 -2.2814e-05
3:195336079 T C 0.024233 -2.4107e-06
3:195340541 A G 0.233719 1.3849e-05
3:195341037 A G 1.346216 5.4562e-08
3:195431710 A G 0.027284 -2.3607e-05
3:195479256 C T 1.824060 -4.7991e-05
3:195480414 T C 0.702910 -5.4607e-05
3:195485225 G A 0.207132 1.6056e-05
3:195485854 A G 0.021987 3.5085e-05
3:195487117 C T 1.426579 -3.1153e-05
3:195490804 C T 0.096995 -4.2004e-05
3:195491593 A G 0.415891 2.5793e-05
3:195495916 C G 0.870686 -6.2088e-05
3:195496792 C T 0.846674 -4.9239e-05
3:195496898 A G 0.067396 -3.1606e-05
3:195497143 T C 0.244764 1.0076e-05
3:195497174 G C 1.646851 -3.9637e-05
3:195497743 C T 0.925466 -3.2681e-05
3:195501975 A G 0.059330 -2.9377e-05
3:195505072 T C 1.136571 -2.9452e-05
3:195505247 T G 0.093688 -2.9111e-05
3:195505664 A G 1.650321 -2.5143e-05
3:195515550 C G 0.067296 6.3036e-05
3:195515568 T C 0.489152 8.7180e-06
3:195515594 G C 1.666248 -2.5891e-05
3:195515617 C G 1.865701 -6.3350e-05
3:195516630 T G 1.647847 -2.7302e-05
3:195516730 A G 0.073223 -1.9272e-05
3:195516980 G A 0.059123 3.2999e-05
3:195517124 A G 0.360475 1.2539e-05
3:195517553 C A 1.646643 -3.0125e-05
3:195517617 T C 0.048236 -4.8131e-05
3:195518330 G C 1.237075 -2.5411e-05
3:195521701 G A 0.362640 1.1130e-05
3:195528226 A C 1.030900 -2.8678e-05
3:195530277 T C 0.050145 1.8947e-05
3:195530661 T C 0.956327 -1.8742e-05
3:195533886 A G 0.025025 -2.9101e-05
3:195541384 T C 0.421483 3.0273e-05
3:195541687 T C 0.429637 6.0330e-05
3:195544947 A G 0.049966 1.2052e-05
3:195546145 G A 0.285642 -2.1045e-05
3:195548136 T C 0.357492 2.3674e-05
3:195549183 T G 0.419033 2.2917e-05
3:195550320 A C 1.593311 -1.9481e-05
3:195552216 C T 1.523049 -2.3681e-05
3:195552513 C T 0.484069 1.7194e-05
3:195553300 A G 0.201491 1.6408e-06
3:195553423 T C 0.079964 -1.3376e-05
3:195555094 A G 1.111880 -6.4261e-06
3:195555342 A C 0.391898 1.9009e-05
3:195556581 G A 1.512032 2.6799e-07
3:195559179 T C 0.364315 -2.1205e-05
3:195559289 C A 0.425885 -3.3832e-05
3:195562421 C T 0.838241 8.8160e-06
3:195563248 A G 0.320879 -3.6504e-06
3:195563659 G A 0.110546 6.8941e-06
3:195565056 G A 0.036447 4.0331e-06
3:195565633 C T 0.613094 -2.1724e-05
3:195565672 A G 0.092571 2.7796e-06
3:195565827 G T 1.168884 -2.6992e-06
3:195573787 C A 1.384565 3.1965e-05
3:195575073 G T 0.109219 6.0117e-06
3:195577518 A G 0.479159 -2.9302e-05
3:195579014 T C 0.126269 3.8884e-06
3:195582688 A G 0.040985 -3.1232e-05
3:195586531 T C 0.052456 -3.4696e-05
3:195589790 T C 0.364604 2.6918e-05
3:195591056 T C 0.109702 -7.5725e-06
3:195594950 A G 0.457428 3.0775e-05
3:195595405 A G 0.125828 5.6258e-05
3:195595657 A G 0.479412 -1.2644e-05
3:195597549 A G 1.526489 2.6909e-05
3:195599085 C T 0.914904 1.7667e-06
3:195616208 T C 0.523610 -1.5304e-05
3:195620808 C G 0.121861 3.1965e-05
3:195628004 T C 0.489821 -3.1341e-05
3:195628735 G A 0.063498 2.2831e-07
3:195629084 A G 0.151629 -1.3592e-05
3:195630880 A G 0.178712 -1.4950e-05
3:195635257 G A 1.081542 -4.4377e-06
3:195637634 C T 0.395890 2.7556e-05
3:195642154 A G 1.196567 6.9814e-05
3:195643083 C T 0.051995 1.5055e-05
3:195643807 C G 0.305718 4.7322e-05
3:195645503 C T 0.092775 -3.5572e-05
3:195648485 T C 0.069727 -8.7002e-06
3:195648969 A G 0.280770 3.2233e-05
3:195651349 A C 0.100582 1.4466e-05
3:195652647 A C 0.337761 -1.2326e-05
3:195652708 C T 1.390544 1.5796e-05
3:195656822 C T 0.032088 -2.9889e-05
3:195658662 A G 0.075108 1.8525e-05
3:195661523 G A 0.024860 7.1180e-06
3:195670090 A C 0.124565 -7.4439e-05
3:195725157 T C 0.167644 3.0438e-05
3:195731629 C T 0.046162 -1.3983e-05
3:195734891 C T 0.067393 2.8667e-05
3:195734981 C T 0.197054 2.1340e-05
3:195735371 C T 1.420260 1.8402e-05
3:195737675 C T 0.093798 6.1241e-06
3:195738447 C T 0.229473 -4.2721e-05
3:195740206 G A 0.128171 5.1355e-06
3:195742659 T C 0.101289 1.2639e-05
3:195747402 A G 0.579688 1.7019e-05
3:195752679 T C 0.453335 7.5286e-06
3:195753451 A G 1.348024 6.6194e-06
3:195761679 C T 0.381427 5.2315e-06
3:195768079 T C 0.124289 5.3990e-05
3:195768185 C T 0.077312 -4.2071e-06
3:195769026 T C 0.038817 2.8003e-05
3:195773399 G A 1.412944 1.6255e-05
3:195776454 A G 0.037863 4.0103e-05
3:195776976 C T 0.626957 -2.3230e-05
3:195777211 T C 0.222768 4.1742e-06
3:195778727 C T 0.050294 -4.0834e-06
3:195793979 C T 0.764713 -1.1851e-05
3:195797028 T G 0.104876 -3.3697e-05
3:195798258 C T 1.927186 -1.8299e-05
3:195800547 T C 1.233300 1.5686e-05
3:195800811 T C 1.125860 1.2803e-05
3:195806641 T C 0.145196 -5.6600e-06
3:195809139 A G 0.824725 5.0326e-06
3:195809564 G A 0.484650 -1.7632e-05
3:195818265 G A 0.148000 6.1653e-06
3:195818574 G C 0.831181 1.3176e-05
3:195824317 A G 0.318773 -1.1195e-06
3:195828028 T C 0.111760 -6.3610e-05
3:195831188 G A 0.154602 -5.4213e-06
3:195832343 A G 0.111066 -2.6381e-05
3:195834364 T C 0.101507 1.4646e-05
3:195836429 G T 0.024305 1.2216e-05
3:195838160 C T 0.046214 1.7212e-05
3:195841702 G A 1.382323 -6.6004e-07
3:195844938 G A 0.095236 1.0765e-05
3:195846999 G T 0.346524 6.8070e-06
3:195848486 G C 0.507001 5.2768e-06
3:195849315 C T 0.467405 9.0999e-06
3:195849632 A G 0.160315 1.8718e-05
3:195849902 T C 0.855697 3.5885e-06
3:195851223 A C 0.736504 -2.9442e-05
3:195854465 C T 0.108855 -1.1247e-05
3:195854522 A G 0.429011 -3.0989e-05
3:195855401 A G 0.143683 -5.9399e-05
3:195859189 T C 0.035149 -2.8384e-05
3:195859644 G A 0.435820 -1.0921e-04
3:195861876 C G 0.328455 -3.3513e-05
3:195864396 C T 1.213277 -1.7611e-05
3:195866289 A G 1.058736 -2.2068e-05
3:195870936 C T 0.043815 4.0303e-05
3:195876780 C A 0.305815 -1.4768e-05
3:195877243 T C 0.056692 1.5054e-05
3:195878482 T C 0.208603 8.6638e-06
3:195886801 T C 0.047253 -3.9632e-05
3:195889626 C T 1.639165 -2.2234e-05
3:195898311 G T 0.574790 6.3696e-06
3:195900751 A C 0.184064 -2.4898e-05
3:195914353 G C 0.227961 -6.8517e-05
3:195915170 C T 1.588712 -2.3958e-05
3:195916053 T C 0.271013 2.6565e-05
3:195921896 T C 0.476143 5.7052e-05
3:195923723 A G 0.062385 4.0839e-06
3:195924548 A C 0.089666 -1.5623e-05
3:195926387 A G 0.069058 -3.6377e-05
3:195928854 A G 0.694574 -1.6159e-05
3:195930213 C G 0.121245 2.2067e-05
3:195930687 A G 0.292494 3.7175e-05
3:195935731 T C 0.137026 -3.7389e-05
3:195939675 C T 0.551144 2.2870e-05
3:195940605 T C 0.497819 -1.1697e-05
3:195948507 A G 0.570032 -1.2809e-05
3:195952731 G C 0.905365 7.8058e-08
3:195955762 A G 0.970836 -9.2519e-06
3:195960754 G A 0.511224 -1.9994e-05
3:195961225 T C 0.058821 7.3376e-05
3:195961254 T C 0.433467 3.0914e-05
3:195965509 C T 0.201949 -2.1332e-05
3:195969224 T G 0.041264 2.5989e-06
3:195974648 G T 0.112546 -1.3558e-05
3:195981831 C T 0.293682 1.1041e-04
3:196002067 C A 0.718616 -2.5496e-05
3:196008228 A G 0.696411 -3.1619e-05
3:196016340 A G 0.503110 -1.5980e-05
3:196035229 C T 0.319292 -8.6733e-06
3:196050834 T C 0.196311 -1.9578e-05
3:196054439 G T 1.159045 9.3137e-06
3:196054565 A G 0.419744 8.3398e-05
3:196064419 C T 1.940157 2.8439e-05
3:196066569 A G 0.328926 -4.4878e-05
3:196069500 C G 0.323602 1.2709e-04
3:196075617 C T 0.321944 1.0839e-04
3:196076091 T C 0.037191 -2.5936e-05
3:196078427 T C 1.665894 4.3038e-05
3:196085155 A G 0.025785 -1.1293e-05
3:196096271 A G 0.152966 4.4140e-05
3:196123116 G C 0.194227 -3.1919e-05
3:196128888 C A 0.067757 1.1047e-05
3:196140367 G A 1.042744 2.3945e-05
3:196143030 T C 0.523458 -5.3726e-06
3:196145700 G C 1.945376 2.9119e-05
3:196149503 C T 0.035441 -3.2254e-05
3:196158128 T C 0.455441 -1.4562e-05
3:196158332 C T 0.939585 -1.1118e-04
3:196164453 C A 0.028985 -2.4899e-05
3:196164642 A C 1.501006 5.8150e-05
3:196167930 C T 0.622144 1.0382e-04
3:196175084 A G 0.021354 -1.1869e-05
3:196178706 T C 0.080620 2.2684e-05
3:196181228 T C 0.211128 -1.9866e-05
3:196183257 G T 1.148548 1.4726e-05
3:196188008 A G 0.080321 -7.1295e-06
3:196190893 G T 1.456749 -2.6924e-05
3:196199204 T G 1.250925 -4.7726e-06
3:196202036 C T 0.022412 -7.1006e-06
3:196202326 C T 0.127418 -6.7877e-06
3:196203979 A G 1.269666 -9.4392e-06
3:196222660 C T 0.067202 -1.9667e-05
3:196223285 C T 0.066299 -5.4048e-06
3:196226643 A G 0.158159 -1.4689e-05
3:196230279 A C 0.125292 2.1344e-05
3:196230564 C G 1.059986 2.8676e-05
3:196232298 G C 0.890771 2.7889e-05
3:196233795 A G 0.845346 3.7669e-05
3:196240722 T C 0.243427 -2.7346e-06
3:196248556 T C 0.084116 -1.1763e-05
3:196254741 A G 0.863724 -5.4814e-06
3:196257952 C T 0.704571 1.1932e-05
3:196258510 A G 0.339351 4.4363e-06
3:196259943 C T 0.064835 2.5307e-05
3:196262461 C T 0.059895 -1.3635e-05
3:196264713 C T 0.864146 -1.9638e-06
3:196268436 G C 0.745793 1.5369e-05
3:196280233 G A 0.899960 -5.9148e-06
3:196287618 A C 1.454640 6.1514e-06
3:196290163 G A 0.073924 1.3522e-06
3:196299444 A G 0.096171 -2.3175e-05
3:196303014 A G 0.046172 4.8386e-05
3:196303661 A G 1.490879 2.6261e-05
3:196309292 T G 0.385293 4.6207e-06
3:196312124 A G 0.481187 2.3199e-05
3:196317308 C T 1.298415 -2.2055e-06
3:196317487 C T 0.255012 -3.4200e-05
3:196317973 T C 0.491038 -8.4344e-05
3:196320799 C T 0.100695 -1.7916e-05
3:196320874 A G 0.467292 -1.7396e-05
3:196322076 C T 0.437041 2.1971e-05
3:196323412 A G 1.501623 2.0081e-05
3:196323658 C T 0.112627 -3.1445e-05
3:196326744 C T 1.249231 -1.4253e-05
3:196326882 T C 0.026230 -1.2906e-05
3:196327123 G A 0.211414 1.6016e-06
3:196328435 A G 0.035493 -1.2982e-05
3:196333121 C T 0.279057 -2.6973e-05
3:196334416 A G 0.468866 -2.4085e-05
3:196337670 A G 0.092801 7.4558e-06
3:196338633 C T 0.838867 2.1692e-05
3:196347505 T C 0.050372 -1.9437e-05
3:196347704 C T 0.885237 1.5419e-05
3:196348721 C G 1.796600 -3.0047e-05
3:196351379 T C 0.229081 -2.4394e-05
3:196351663 G A 1.297954 6.5396e-06
3:196354020 A G 0.176096 1.4747e-05
3:196359181 G C 0.070529 -1.9532e-05
3:196359707 T C 0.358339 -1.1440e-05
3:196364401 C A 0.164096 7.4217e-06
3:196365919 G T 1.353756 -1.5543e-05
3:196366964 A G 0.756917 5.2284e-05
3:196367859 A G 0.056023 -1.2976e-05
3:196368501 G A 0.164369 -8.0330e-05
3:196368638 T C 0.648886 -2.7663e-05
3:196369375 C T 0.501733 -4.4689e-05
3:196370840 T C 0.188144 -2.0721e-05
3:196372937 A G 0.096914 -4.1824e-05
3:196374992 T C 0.047152 -1.7266e-05
3:196375140 G T 0.421451 -1.6364e-05
3:196375351 T C 0.166988 -4.7269e-05
3:196377442 A G 0.139937 -2.1867e-05
3:196378705 A G 0.647234 4.6632e-05
3:196379843 C T 1.198628 -2.0518e-05
3:196379897 G A 0.520387 2.7577e-05
3:196380607 C T 0.200959 1.2517e-05
3:196382680 C T 0.075151 2.7952e-05
3:196383215 T G 0.897101 1.7518e-05
3:196383427 A G 0.035013 -2.8299e-06
3:196384614 G A 0.274951 4.1897e-05
3:196384865 C T 0.810307 2.7043e-05
3:196385511 T C 0.068750 2.1001e-05
3:196386083 A G 1.623260 -4.1437e-06
3:196388099 C G 0.234394 8.8713e-05
3:196388795 T C 0.198427 -1.8101e-05
3:196390574 T C 0.568328 -9.0442e-06
3:196393268 T C 0.060346 -2.2751e-05
3:196393480 T C 1.631427 -3.5825e-05
3:196394394 A C 0.455964 8.0285e-05
3:196395896 G T 0.022562 -6.1362e-05
3:196398272 A G 0.488036 -1.3459e-04
3:196401494 T C 0.039447 -5.2463e-05
3:196405108 T A 0.045506 -2.1159e-06
3:196405886 G T 0.635968 2.4891e-05
3:196407929 A G 0.154686 1.2163e-05
3:196409312 T C 1.729376 -2.1445e-05
3:196415355 C G 0.463582 -1.4434e-05
3:196423132 C T 0.106061 1.9107e-05
3:196425558 T C 0.074784 1.0582e-05
3:196432167 G A 0.449820 -4.6233e-05
3:196433623 C T 0.718996 8.6437e-05
3:196434746 T C 0.022627 1.2391e-05
3:196435534 C T 0.743138 7.1598e-05
3:196438826 T G 0.170062 6.8736e-06
3:196440095 G A 0.037333 2.8666e-05
3:196453427 A C 0.764171 6.1878e-05
3:196454019 T C 0.274889 -9.0398e-05
3:196455833 T C 0.078387 4.7227e-06
3:196456964 G A 1.469298 3.5863e-05
3:196460680 T C 0.430861 2.8733e-05
3:196464754 C G 0.776408 3.4497e-05
3:196465270 C G 1.779229 4.5028e-06
3:196475750 G A 1.115918 -2.5823e-05
3:196483359 T C 0.228285 -4.3740e-06
3:196485878 A G 1.926128 -5.3071e-05
3:196487560 G T 0.023172 -3.8157e-05
3:196493572 C A 0.059467 3.9689e-05
3:196506439 G A 0.199339 1.1711e-05
3:196511985 C T 0.057662 1.4688e-05
3:196514583 C T 0.480395 2.4088e-06
3:196515386 C T 0.254771 -1.9313e-05
3:196515651 A G 0.055877 -2.1116e-05
3:196519531 T C 1.572181 3.0894e-05
3:196520050 T C 0.251620 5.6068e-05
3:196521229 T C 0.050492 -2.1590e-05
3:196525760 T C 0.021669 3.2655e-05
3:196526329 A G 1.609313 -3.8800e-05
3:196533885 C T 0.288356 -6.0565e-06
3:196535799 T G 1.721089 1.0201e-04
3:196536959 A G 0.072642 -1.3857e-05
3:196540389 T C 0.402430 -4.3379e-06
3:196541580 A G 1.647075 5.7045e-05
3:196543646 C G 0.557484 9.7628e-06
3:196547538 A G 1.002623 -5.2997e-06
3:196549742 G T 1.030001 3.1385e-06
3:196551753 C T 0.112507 1.5344e-04
3:196553867 G A 1.753869 -3.6545e-06
3:196554266 T C 0.446243 7.1997e-06
3:196554314 T G 0.140908 3.4271e-06
3:196558328 G A 0.038349 -7.3890e-07
3:196560444 C A 0.041381 3.8858e-06
3:196561319 A G 0.706866 -4.1331e-06
3:196562487 A G 0.200021 1.1627e-05
3:196564271 A G 0.178021 1.5006e-05
3:196575989 T C 0.020183 -1.7785e-06
3:196577469 C G 0.145247 3.9581e-05
3:196597163 T G 0.057594 -4.0380e-06
3:196603520 A G 0.371381 6.0365e-05
3:196606541 T A 0.936690 1.9926e-05
3:196613072 C A 0.050340 4.8770e-05
3:196626117 G A 0.084443 -1.3170e-04
3:196647724 T C 0.611316 2.3254e-06
3:196654218 A G 0.023977 -4.8432e-06
3:196658492 A G 0.046208 9.6290e-06
3:196662521 A G 0.491950 7.0700e-05
3:196662783 A G 0.047032 -1.6153e-05
3:196664744 T C 0.062586 2.6520e-05
3:196668359 T C 0.747958 4.7356e-05
3:196673831 G A 0.046844 -2.7249e-06
3:196674259 A G 0.326115 -3.3571e-05
3:196674518 G A 0.255625 -7.9636e-06
3:196674749 T C 1.160493 -4.1846e-06
3:196674879 G A 0.882141 -1.5898e-05
3:196674916 C A 0.722777 3.5299e-05
3:196677481 C T 0.565838 5.3868e-05
3:196679119 G C 0.367798 -1.3623e-05
3:196679786 C T 0.940585 3.7292e-05
3:196684793 C T 1.355252 1.2810e-05
3:196685924 T C 0.266012 1.1958e-05
3:196686746 A C 0.446155 -6.5483e-05
3:196691794 G A 0.357612 -1.1220e-04
3:196693115 T C 0.169007 -1.4366e-05
3:196698201 A G 0.157296 -1.9909e-05
3:196699543 G A 0.796795 3.6915e-04
3:196706092 T C 0.022250 -2.3747e-05
3:196715014 A G 0.941621 2.2960e-04
3:196719444 C T 0.111689 5.4814e-06
3:196720434 T C 0.411580 -3.4906e-05
3:196723428 A G 0.267524 1.3249e-05
3:196723923 A G 0.063719 1.7946e-05
3:196725324 A G 0.214163 -1.8322e-05
3:196725994 A G 0.116687 -5.5085e-06
3:196726410 A G 0.817935 2.4335e-04
3:196728580 G C 0.064465 -1.0119e-05
3:196728633 G T 1.554793 1.2428e-04
3:196731804 T C 0.064978 1.2563e-05
3:196732051 C G 0.066280 -3.9429e-05
3:196735808 A G 0.039365 5.9926e-05
3:196736575 G A 0.040177 5.2000e-05
3:196741037 C T 0.038437 3.2744e-05
3:196743130 C T 0.459700 -4.8499e-05
3:196746629 C T 0.446639 -3.2822e-05
3:196749408 A C 0.239363 6.5790e-06
3:196750207 G A 1.612289 8.0857e-05
3:196751052 A G 0.142764 1.1594e-05
3:196751474 T C 1.177216 3.3129e-05
3:196753355 C T 0.887545 4.4835e-05
3:196753906 A G 0.413541 -3.3345e-05
3:196757464 A G 0.301592 -3.1793e-05
3:196757964 T C 0.049207 -2.4531e-05
3:196758824 G A 1.759614 1.4110e-05
3:196766967 G A 0.124312 -3.5041e-05
3:196783333 C T 0.212378 1.4144e-05
3:196792163 T C 0.047026 -1.0047e-05
3:196807928 C A 0.030267 1.7095e-05
3:196814424 C T 0.818318 1.5994e-05
3:196816845 C A 0.629771 -8.1795e-05
3:196848666 T C 0.165761 -6.6030e-06
3:196861043 C T 0.562099 -1.1617e-05
3:196865242 T C 0.271422 -1.1221e-05
3:196870581 A G 1.494859 -4.6912e-06
3:196870670 T C 0.603035 -5.0863e-06
3:196870675 T C 0.076270 -3.8116e-06
3:196883562 G A 0.095268 2.0522e-05
3:196891363 T C 1.490360 -4.6412e-06
3:196895965 T C 0.095258 -3.9896e-05
3:196901737 G A 0.567205 -1.2398e-05
3:196906740 C T 0.046922 1.6766e-06
3:196911191 G A 0.032861 -1.5354e-05
3:196932573 T C 0.051777 -2.1037e-05
3:196953177 G A 0.265388 -1.3273e-05
3:196956971 T C 0.032556 1.1422e-06
3:196961186 G A 0.556685 3.1706e-05
3:196968108 G A 1.225309 9.9421e-06
3:196974633 C T 0.094483 -5.2473e-05
3:196977536 C T 0.110017 2.3977e-05
3:196988300 A G 0.263977 -1.2798e-05
3:196992525 G A 0.224780 1.5422e-05
3:196995278 C T 0.065689 1.8758e-05
3:196998537 A G 0.535139 6.1055e-05
3:197026593 G T 0.096356 6.9648e-07
3:197031608 G A 0.077299 -7.0245e-06
3:197032091 G A 0.050547 -1.8044e-05
3:197037067 C T 0.215555 -4.6339e-06
3:197037883 A G 0.021127 9.7654e-06
3:197038062 C T 0.268803 7.4847e-06
3:197038519 C T 0.066221 -1.9610e-05
3:197041685 A G 0.807854 8.8536e-05
3:197044935 C T 0.337131 -2.1441e-05
3:197047230 C T 0.061690 -3.9157e-05
3:197047468 G A 0.087647 -1.3459e-05
3:197048149 C T 0.098618 4.1162e-05
3:197049387 G A 0.424431 -5.3968e-05
3:197050392 C T 0.126639 1.9721e-06
3:197057111 C A 0.098894 3.9091e-05
3:197058204 C T 0.432045 1.7289e-05
3:197060035 C T 0.265028 8.7126e-06
3:197060036 G A 0.696619 1.4780e-05
3:197060866 A G 0.070402 2.3438e-05
3:197060939 T C 0.029550 -6.1106e-06
3:197063819 T C 0.521627 4.6750e-07
3:197067678 A G 0.523435 1.5513e-05
3:197068511 A C 0.653888 2.7373e-05
3:197068917 T C 0.032741 8.0865e-05
3:197069195 A G 0.124649 3.0473e-05
3:197071765 G A 0.561934 2.4583e-05
3:197075817 G A 0.376029 7.8436e-05
3:197079586 C T 0.690137 -3.3381e-05
3:197079746 A G 0.086608 2.8476e-05
3:197080088 A G 0.054098 9.0038e-05
3:197080851 T C 0.125146 7.9563e-05
3:197080903 C T 0.684687 4.0964e-05
3:197081711 G A 0.106700 2.2573e-06
3:197082612 G T 0.266495 -1.7933e-05
3:197083151 G A 0.510432 4.4273e-06
3:197084615 C T 0.189550 -7.8395e-05
3:197102712 T C 0.030689 7.6556e-06
3:197102871 C T 1.782104 1.5864e-05
3:197102943 G A 0.235851 -2.9597e-05
3:197115282 C A 0.186155 2.6248e-05
3:197119291 T C 0.033598 5.8010e-05
3:197119835 A G 1.930780 5.4040e-05
3:197121368 C T 0.173506 1.1009e-05
3:197129184 T G 0.045766 2.6418e-05
3:197129199 C T 0.038317 -1.0308e-05
3:197129809 A G 0.120180 -3.7531e-06
3:197130197 T C 0.190968 -3.2754e-05
3:197130874 T C 0.334927 1.1786e-05
3:197135045 T C 0.651093 -3.5391e-05
3:197135362 A G 0.171698 1.9184e-05
3:197145055 G A 0.738260 -2.0205e-05
3:197148487 A G 0.048350 1.8734e-05
3:197149059 T A 0.051248 1.9031e-05
3:197149540 G A 0.113513 -1.6382e-05
3:197151491 C T 0.295964 1.4167e-04
3:197151521 T C 0.278677 5.3984e-05
3:197151696 G A 0.937648 1.3599e-05
3:197154507 C A 1.234212 1.4052e-04
3:197154921 C A 0.040605 -1.1236e-06
3:197156288 C G 0.127665 1.4034e-05
3:197158298 A G 0.835664 1.0017e-05
3:197158334 C T 0.133248 -1.5910e-05
3:197159503 A G 0.049898 -8.6903e-06
3:197162011 T C 0.323956 1.4885e-05
3:197170041 A C 0.056880 8.1203e-06
3:197170121 T G 0.154193 -2.2282e-05
3:197172720 A G 0.072687 -9.3876e-06
3:197174219 T C 0.028735 -8.4828e-06
3:197180926 A C 0.198839 -2.0017e-05
3:197182768 G T 0.142855 2.0347e-05
3:197185378 T C 1.573622 1.1633e-05
3:197185470 T C 1.820902 -2.2474e-05
3:197187340 T G 0.039976 6.7489e-06
3:197192018 A G 1.333645 3.6056e-06
3:197192568 A G 0.079588 2.8443e-06
3:197194347 A G 1.903446 -1.8204e-05
3:197200515 A G 0.090387 -1.7832e-05
3:197203719 T C 0.595258 -8.5553e-06
3:197212921 C T 0.063456 -1.0280e-05
3:197214905 T G 0.050352 1.0245e-05
3:197217907 C A 0.080766 4.7141e-06
3:197220070 T C 0.417306 -9.4259e-06
3:197226213 A C 0.084119 1.6311e-05
3:197229418 T C 0.025723 -2.2131e-05
3:197229645 A G 0.023532 2.9361e-05
3:197232572 C A 0.032030 4.8881e-05
3:197232889 T C 0.188806 -1.0151e-05
3:197235064 G A 0.428839 -3.2029e-05
3:197238324 G A 1.358329 4.1166e-05
3:197239266 G C 0.808808 2.0068e-05
3:197241286 C G 0.143556 7.7518e-06
3:197243643 T C 0.138240 1.4114e-05
3:197247976 T C 0.057587 4.6122e-06
3:197254550 G A 0.580078 1.1820e-04
3:197255522 G A 0.355142 4.7438e-05
3:197256603 C G 0.060775 -8.3057e-06
3:197260879 T G 0.578260 1.2777e-04
3:197261057 T C 0.039859 -1.6020e-04
3:197269139 C T 0.534821 9.1915e-05
3:197274685 T C 0.219755 2.2826e-05
3:197274727 T C 0.117661 4.7456e-05
3:197277206 A G 0.130437 4.6175e-05
3:197277720 C T 0.038067 -7.3485e-06
3:197294626 C T 0.735666 5.8281e-05
3:197300011 T C 0.402492 2.1489e-05
3:197301695 G C 0.244693 3.9410e-05
3:197304761 A G 0.044945 -9.7972e-06
3:197308963 C T 0.404258 2.6828e-05
3:197311343 A G 0.889165 4.7138e-05
3:197312609 G A 0.602406 2.8324e-05
3:197313875 C A 0.401499 2.5484e-05
3:197321279 C T 0.033617 -3.0273e-06
3:197322695 T C 0.166342 2.1115e-05
3:197326177 T C 0.493914 -5.0447e-05
3:197326569 C T 0.035542 -1.5385e-06
3:197326706 G A 1.322437 1.2854e-04
3:197331898 G A 0.063547 -3.0127e-06
3:197334479 A G 0.096768 3.5931e-05
3:197335816 T C 0.155108 1.5634e-05
3:197344036 G T 0.046036 -1.4471e-05
3:197344176 G A 0.177381 2.2736e-05
3:197395630 C G 0.032504 -2.7155e-06
3:197401934 A G 0.037554 -5.5320e-06
3:197403497 C T 0.036048 -1.9638e-05
3:197409341 A G 0.035058 -2.1694e-05
3:197412141 G A 0.022980 1.2700e-07
3:197412790 C T 0.158390 2.4061e-05
3:197427082 A C 0.098339 2.4375e-05
3:197427515 T C 0.039703 -1.5276e-05
3:197430947 T C 0.032919 4.8271e-05
3:197432036 T C 0.174684 2.6466e-05
3:197435747 G T 0.050602 6.0413e-06
3:197436685 C T 0.047412 -4.2173e-06
3:197441554 G A 0.186116 2.2325e-05
3:197445211 T C 0.475731 -2.1891e-06
3:197446854 G T 0.065455 -1.8076e-05
3:197446887 C T 0.197943 2.6050e-05
3:197464170 T C 0.032796 -8.2738e-08
3:197467904 T C 1.811625 -7.1710e-05
3:197469638 T C 1.777294 -9.7813e-05
3:197473610 T C 1.771419 -7.0729e-05
3:197480213 C T 1.727438 -7.6622e-05
3:197482687 G C 0.022542 -9.8187e-06
3:197495334 A G 1.689618 -7.8962e-05
3:197503027 G A 0.216730 -2.6973e-05
3:197505101 G A 0.033799 -3.0034e-05
3:197514811 G A 0.027651 -6.5126e-07
3:197516986 G T 0.021851 -3.3689e-06
3:197517502 C G 0.044150 1.2325e-05
3:197521455 G A 0.178592 -1.1260e-05
3:197522983 A G 1.860744 -8.7881e-05
3:197531388 T C 0.021838 -1.4481e-06
3:197537936 T G 0.022198 3.4943e-06
3:197538318 A G 0.061005 1.8597e-06
3:197547332 G A 0.066290 1.4311e-05
3:197548268 T G 0.045640 -3.0809e-05
3:197552138 T C 0.020114 -2.4068e-06
3:197553184 G A 1.628184 -6.9821e-05
3:197566419 G A 0.081733 -1.7307e-05
3:197567505 T C 1.021176 -1.5000e-05
3:197568405 T C 0.198554 -1.0605e-05
3:197571945 A G 0.032481 -2.3792e-05
3:197572903 A G 0.050184 2.0518e-05
3:197575201 A G 0.195061 -4.5898e-06
3:197575375 G A 0.062573 8.6818e-05
3:197578578 G A 0.038184 -1.8209e-05
3:197579466 T C 0.155887 -1.2999e-05
3:197582500 A C 0.045227 -1.8722e-05
3:197585598 T C 0.221430 -3.8212e-06
3:197590529 G T 0.221138 -9.7629e-06
3:197599870 G A 0.197940 -1.2968e-05
3:197602231 G A 0.033779 1.5335e-06
3:197605532 G T 0.048074 -1.7705e-06
3:197606184 G C 0.379473 -1.9763e-06
3:197609621 T A 0.073654 -1.2206e-05
3:197610609 A G 0.068049 1.6244e-05
3:197616627 G T 0.173084 4.0171e-06
3:197617447 A G 0.159127 -1.0999e-05
3:197629093 T C 0.188118 -5.1524e-05
3:197634023 A G 0.266401 -1.2822e-05
3:197645359 C A 0.146173 -5.4328e-05
3:197646236 C T 0.464780 -5.7472e-05
3:197653147 G A 0.318429 -3.2917e-05
3:197654563 C G 0.076150 -2.1733e-06
3:197665599 T G 0.324787 -2.3154e-05
3:197670652 A G 0.094411 -1.8187e-05
3:197671027 T C 0.405284 -3.7171e-05
3:197671969 T C 0.074852 -7.6974e-06
3:197672751 G A 0.256281 -1.5480e-05
3:197682442 C T 0.038479 1.4802e-05
3:197683038 A G 0.066312 6.0633e-06
3:197684166 A C 0.821723 -4.2122e-05
3:197686322 T G 0.280949 -1.7388e-05
3:197687252 C A 0.049087 -2.8201e-05
3:197688826 C T 0.042423 -2.4112e-05
3:197701913 T G 0.204328 1.6595e-06
3:197718325 A G 0.065017 2.1944e-05
3:197726715 T C 0.124539 -3.1543e-05
3:197743728 A G 0.037726 -1.5902e-05
3:197744198 G A 0.468279 -3.9922e-05
3:197757240 A G 0.094768 -3.2621e-07
3:197762623 A G 0.458281 8.5211e-06
3:197769542 A G 0.093879 -1.3004e-05
3:197771001 G T 0.043676 -1.1022e-05
3:197771272 T C 0.031413 1.1860e-05
3:197772162 A G 0.093610 -1.1990e-06
3:197774485 T C 0.174431 3.8006e-06
3:197779183 A G 0.555689 1.3978e-05
3:197780227 G A 0.751194 -1.4850e-05
3:197785811 A G 0.200985 -5.3302e-05
3:197792583 T C 0.061947 -1.6582e-05
3:197794027 G A 1.431185 2.0818e-06
3:197804058 A G 0.192198 -4.5265e-05
3:197813975 G T 0.917614 7.3501e-06
3:197822511 C T 0.675736 3.1226e-05
3:197836412 G T 0.255554 -2.4693e-05
3:197840071 G T 0.204227 -9.7286e-06
4:71566 C T 0.176625 -1.2032e-05
4:77791 T C 0.036765 -1.3036e-05
4:81303 C T 0.133160 -8.2239e-06
4:84414 G A 0.043549 -3.2674e-05
4:86798 T C 0.327835 1.3432e-06
4:87113 C T 0.297642 2.4720e-05
4:92231 T C 0.108417 1.0007e-04
4:94436 G A 0.089546 -2.2893e-05
4:94481 A G 0.287512 -2.6192e-05
4:95710 A G 0.312343 6.9407e-06
4:107930 G A 0.150882 -2.7639e-07
4:117932 C T 0.218580 -1.3503e-05
4:121652 C T 0.893527 8.0881e-09
4:124638 C T 0.038265 9.5445e-05
4:142647 A G 0.030284 -2.3045e-05
4:151255 C T 0.561518 -4.6573e-06
4:155655 G C 0.028894 4.7616e-06
4:171669 G T 0.262675 3.0150e-05
4:181868 C T 0.024594 -1.5854e-05
4:182122 T C 0.328640 2.2377e-05
4:211645 A G 0.068727 -4.0932e-05
4:217627 T C 0.244836 -2.8144e-05
4:223352 C A 0.286980 3.5724e-05
4:224948 C T 0.319152 2.5900e-05
4:245447 A G 0.041569 -6.2060e-06
4:251893 A G 0.063449 6.3180e-07
4:255905 A G 0.384371 3.8941e-06
4:256851 G A 0.299265 -7.4081e-06
4:258512 G A 0.068581 -3.9117e-05
4:265547 G A 0.022653 -8.6968e-06
4:266171 A G 0.032838 -2.4035e-05
4:282499 G A 0.286714 2.9133e-05
4:283883 A C 0.109972 -7.5216e-06
4:289272 T C 0.134978 -6.4671e-06
4:296170 C T 0.077348 2.9728e-05
4:300501 A G 0.036373 -1.6027e-05
4:315279 G T 0.213426 -3.5105e-05
4:320771 G A 0.075907 -2.0476e-05
4:321415 A C 0.039573 3.0024e-05
4:322759 A G 0.114425 -1.0058e-05
4:328906 C A 0.449355 4.4624e-05
4:343192 A C 0.058746 1.0532e-05
4:344236 T G 0.219700 -5.1841e-05
4:347194 G A 0.704747 4.6101e-06
4:352955 A G 0.752334 5.8297e-06
4:352968 T G 0.067513 -2.4596e-06
4:363273 T C 0.053105 -1.4847e-05
4:375097 C T 0.043329 4.4538e-06
4:385233 T C 0.185314 -5.8895e-05
4:391983 T G 0.071359 -6.9913e-06
4:395206 A G 0.726643 8.9458e-06
4:402076 T G 0.104717 4.0696e-06
4:410323 G A 0.205393 -4.7375e-05
4:420389 G C 0.072697 1.1814e-05
4:427656 G A 0.040537 1.3727e-05
4:436067 A C 0.168176 1.7843e-06
4:437831 T C 0.182909 -3.9522e-05
4:447595 G A 0.717318 9.6012e-06
4:447984 A T 0.736468 1.3968e-05
4:470312 C T 0.040449 4.8560e-05
4:473898 C G 0.679264 1.5932e-05
4:475468 C T 0.467152 -2.4767e-05
4:483028 A G 0.025201 -1.1423e-05
4:498972 A G 0.059837 4.8423e-06
4:505391 T C 0.139022 -5.1647e-05
4:514201 T G 0.300525 -3.2507e-06
4:515243 G A 0.159841 1.8111e-06
4:515489 A G 0.218509 3.5768e-06
4:516585 T C 0.051605 -1.8279e-05
4:516586 A G 0.422389 8.5000e-06
4:517461 C T 0.234008 4.2222e-06
4:519851 T C 0.031342 1.6853e-05
4:520853 A G 0.232252 4.7437e-06
4:524119 A G 0.023438 1.5730e-05
4:528497 T C 0.218292 3.6815e-06
4:533001 C T 0.245057 5.9962e-06
4:536223 G A 0.082311 4.8587e-05
4:540087 T C 0.080529 -1.9306e-06
4:548384 G A 0.039326 3.2186e-05
4:549559 A G 0.066127 -4.2722e-05
4:553250 A G 0.191127 4.5674e-06
4:554543 C T 0.103292 5.0921e-06
4:554710 T C 0.060301 2.1235e-05
4:561631 A G 0.254096 2.1740e-05
4:562043 T G 0.113614 -4.5263e-06
4:582067 A G 0.050346 -2.6259e-05
4:612251 T G 0.096787 5.2923e-06
4:614672 T C 0.208577 -1.6786e-07
4:617843 C A 0.268446 2.6661e-06
4:618242 G T 0.050038 -1.1501e-05
4:621368 T C 0.041803 -4.6070e-05
4:627238 T C 0.058172 -6.0715e-05
4:628493 A G 0.027641 2.9630e-05
4:641519 A G 0.059749 6.2196e-06
4:644704 T C 0.299612 6.4795e-07
4:655881 G C 0.255726 6.0705e-06
4:665737 T C 0.248812 -9.5173e-06
4:668009 A G 0.025353 -1.0227e-05
4:670263 T C 0.057526 1.4964e-05
4:672675 A G 0.033325 1.0209e-05
4:673872 C T 0.093009 4.6366e-05
4:675710 C T 0.021150 2.3762e-06
4:675949 A G 0.039401 3.6227e-06
4:676125 C G 0.020997 3.6461e-05
4:683842 A G 0.085716 7.5184e-06
4:685993 G A 0.353532 2.2025e-05
4:686563 G A 0.230301 3.5909e-05
4:688887 C T 0.228918 -6.8932e-06
4:689743 A G 1.027129 -3.2639e-05
4:691067 A G 0.084580 -7.8731e-06
4:693623 C T 0.670980 -2.7524e-05
4:693836 C A 0.754083 -2.6421e-05
4:694336 C T 0.144141 -4.2985e-05
4:694615 C G 1.768923 2.0092e-05
4:696644 G A 0.067234 -2.1982e-06
4:696848 T C 0.206607 -3.9299e-05
4:697196 G A 0.334778 -2.1713e-05
4:701041 A G 0.146974 -4.2003e-05
4:702843 T C 0.077059 -1.1288e-05
4:708132 G C 0.167903 4.1435e-05
4:712222 C T 0.440829 5.3394e-06
4:712650 A G 0.147714 -4.5065e-06
4:719660 G A 0.631602 4.1452e-05
4:721626 A G 0.067507 7.1345e-05
4:727153 T C 0.583892 -1.4368e-05
4:727695 C A 0.077682 -1.1789e-05
4:732899 G T 0.547006 5.7443e-05
4:733630 A G 0.045266 4.1931e-05
4:738243 T C 0.037697 -1.8906e-05
4:742705 T C 0.550872 -1.0827e-05
4:746605 A G 0.061304 -7.5711e-06
4:747810 T C 0.106866 3.2053e-05
4:751388 A G 0.420792 3.3723e-07
4:753746 C T 0.044049 -1.6726e-06
4:754484 T C 0.593243 3.8533e-05
4:755129 T C 0.111955 -2.9575e-05
4:755496 C T 0.139571 -1.0090e-06
4:756502 A G 0.043650 1.1145e-05
4:758638 T C 0.103139 -9.6376e-06
4:761661 T C 0.140340 5.6061e-06
4:761932 A G 0.050739 -2.6426e-05
4:766590 A G 0.039729 -1.0483e-05
4:770065 T G 0.115636 -3.1070e-05
4:776153 T C 0.153482 2.3017e-05
4:777045 A G 0.354350 -8.9015e-06
4:777519 T G 0.105814 -1.6459e-05
4:780286 G C 1.614062 -6.8809e-06
4:782301 A G 0.514781 1.0728e-06
4:790962 G C 0.096382 -1.7653e-05
4:793044 A C 0.046393 1.7650e-06
4:793295 G A 0.065059 3.4028e-05
4:795568 T C 0.255174 -3.4806e-06
4:799121 A C 0.377477 -2.1091e-05
4:802144 T C 0.084534 1.5220e-05
4:803637 T C 0.065832 1.8145e-05
4:815856 A G 0.713420 5.4451e-05
4:816900 T C 0.162428 -2.1550e-05
4:822957 G A 0.170659 -3.1356e-05
4:826257 A G 0.148363 -6.3920e-05
4:827083 T C 0.364539 -2.7986e-07
4:828102 T C 0.062265 -2.6040e-05
4:830065 T C 0.048048 -3.4802e-06
4:831561 A G 0.040472 1.6083e-05
4:831852 C A 0.109397 -1.2573e-05
4:839522 A G 0.153901 -1.9235e-05
4:843508 T C 0.284201 -6.0930e-06
4:843604 A G 0.027213 -1.1652e-05
4:845772 C T 1.910753 1.0056e-05
4:847317 A G 0.729623 -1.2065e-05
4:858332 T C 0.181085 -4.9957e-05
4:862363 A C 0.029397 2.4145e-05
4:870941 C T 0.064744 3.7498e-07
4:873313 T C 0.101315 4.0454e-05
4:877990 T C 0.020877 -1.0980e-05
4:888361 A C 0.313070 -6.3235e-06
4:896486 C T 0.695834 7.7487e-06
4:897013 G A 0.759179 1.6033e-05
4:901804 T C 0.046974 2.1571e-05
4:903694 T C 1.186538 3.2150e-05
4:904695 C T 1.284344 2.1556e-05
4:909118 C T 0.054773 -3.1465e-05
4:910521 A G 0.086417 -2.6687e-05
4:910875 C T 0.079088 -3.9568e-05
4:915747 C A 0.052573 5.4997e-06
4:918435 T C 0.038891 2.1982e-05
4:925376 T C 0.220246 4.7335e-05
4:934469 A G 0.138749 -4.4972e-05
4:939113 A G 0.143913 5.2771e-05
4:941439 T G 0.057493 2.1110e-06
4:942660 T C 0.758163 5.1501e-05
4:943418 T C 0.052336 -8.6366e-06
4:944210 C A 0.222326 6.3654e-05
4:946403 G C 0.078280 -3.5518e-05
4:948067 A G 0.124091 1.3011e-05
4:951791 C T 0.044880 2.7034e-05
4:952954 A G 0.040015 -2.6887e-06
4:953489 A G 0.030271 -3.5809e-05
4:953698 C A 1.063414 2.7477e-05
4:961373 A G 0.931594 5.1152e-05
4:961397 T C 0.092188 -9.7348e-07
4:964359 T C 0.212822 -3.1741e-05
4:982347 T C 1.911064 -5.7933e-06
4:983060 C T 1.275077 7.9514e-06
4:983612 T C 0.020916 -1.7506e-05
4:984413 A G 0.067516 -1.0898e-05
4:989548 C T 0.217081 -3.0579e-05
4:989699 C T 0.288671 -8.9006e-06
4:994452 T C 0.513542 3.5274e-06
4:996165 A G 0.299427 -6.2746e-05
4:1000799 T C 0.127292 3.3419e-05
4:1003788 C G 1.426063 -3.4987e-05
4:1018705 A C 0.559649 1.1656e-05
4:1018891 T G 0.050547 5.5642e-06
4:1019011 T C 0.127077 4.9961e-05
4:1021860 T C 0.054260 9.4812e-06
4:1024287 C T 0.562466 -3.3887e-05
4:1025302 T C 0.063670 -3.8221e-05
4:1027277 T C 0.981739 2.6551e-07
4:1027307 T C 0.971025 -1.8215e-06
4:1027670 A G 0.063888 -3.3459e-05
4:1038140 A G 0.122309 -1.1688e-05
4:1045235 C A 0.031683 -3.2469e-05
4:1046260 C G 0.292887 -2.8062e-05
4:1046332 A C 1.069827 1.2152e-05
4:1050034 A C 0.205201 -2.4624e-05
4:1054356 T C 0.062515 4.8945e-06
4:1066769 T C 0.033198 1.9453e-05
4:1067831 A T 0.025606 -2.5589e-05
4:1078187 A G 1.553988 -3.8416e-05
4:1084146 A G 0.030008 -3.7300e-05
4:1087617 A C 0.188157 -4.2532e-05
4:1091560 T C 0.063446 -5.0999e-06
4:1095281 G A 1.366175 -4.4054e-06
4:1095375 C A 0.124916 -1.0392e-05
4:1109855 C G 0.299635 -1.5332e-05
4:1110967 A G 0.050284 -3.8835e-05
4:1112685 A G 0.023273 9.9167e-06
4:1122634 G A 1.391245 -4.4653e-06
4:1127408 A G 0.049989 -3.2435e-05
4:1129620 G A 0.677216 7.0252e-06
4:1136249 C G 0.071142 2.7157e-05
4:1144612 T G 0.250055 2.3372e-05
4:1152336 T C 0.129982 -1.2671e-05
4:1159866 T C 0.098368 -2.5815e-05
4:1159889 T C 0.661444 1.4726e-05
4:1162196 T C 0.042183 -1.5052e-05
4:1164277 G C 1.361131 8.4466e-06
4:1164461 A G 0.237078 -1.7704e-05
4:1165131 T C 0.041177 2.5234e-06
4:1165748 C T 0.237124 -1.6343e-05
4:1185522 A G 1.069292 -4.3627e-05
4:1186876 T C 0.067150 -1.0251e-05
4:1192409 A G 1.018433 -2.3428e-05
4:1194630 C T 0.744106 2.3072e-05
4:1196082 A G 0.049427 4.2031e-07
4:1198868 A G 0.083181 1.3436e-05
4:1199167 T C 0.110118 -8.7537e-06
4:1203160 A G 1.768534 -1.6287e-05
4:1203265 C T 0.792679 2.2452e-05
4:1211038 G C 0.046730 8.8859e-06
4:1211788 A G 0.113945 -6.6858e-06
4:1214538 T C 0.037798 -2.3279e-05
4:1214709 A C 0.039054 -9.5789e-06
4:1215585 C T 0.672642 1.7719e-05
4:1224587 C T 1.719859 4.1021e-06
4:1225775 A G 0.021517 -1.1898e-05
4:1227566 A G 0.198645 2.1077e-05
4:1235211 T C 0.050794 -2.2095e-05
4:1236341 T C 0.115409 2.7352e-05
4:1237014 C T 0.480129 -1.5742e-05
4:1243877 T C 0.852912 -3.5386e-05
4:1244879 G A 0.941981 -3.6942e-05
4:1246815 A G 0.031588 6.7527e-06
4:1254535 T C 0.072116 2.1640e-05
4:1254930 G A 1.764921 1.1017e-06
4:1255460 A G 0.110141 -3.1453e-05
4:1268641 T C 0.101104 2.3592e-06
4:1275133 A G 0.025798 -3.3749e-06
4:1276349 A G 1.048707 3.1100e-05
4:1279687 T C 0.949437 -2.6865e-05
4:1285263 C G 0.132524 3.8825e-05
4:1291402 A G 0.046272 2.5027e-05
4:1294656 T C 0.100666 5.8421e-06
4:1299272 A G 0.267154 4.9195e-05
4:1305802 T C 0.088316 -1.8921e-05
4:1306886 C G 0.045260 2.8138e-05
4:1309901 G C 0.045117 3.0662e-05
4:1309967 T C 0.097141 -3.3309e-06
4:1315619 A G 0.947242 -1.7265e-05
4:1317192 T C 1.132832 -5.9258e-06
4:1320357 A G 0.058269 -1.9775e-05
4:1321152 A G 0.046188 3.7539e-05
4:1321516 A C 0.251389 2.2140e-06
4:1331030 C A 0.345061 2.5685e-05
4:1334721 C T 1.131501 -7.9158e-06
4:1337251 G A 0.053595 2.4684e-05
4:1341553 G A 0.097151 -2.3988e-05
4:1348020 T C 0.053842 -4.6533e-05
4:1349029 A G 0.060499 4.6407e-05
4:1353009 T C 0.816462 -2.4997e-05
4:1356358 A G 0.280420 -6.2551e-07
4:1365127 C T 1.135945 -2.5129e-05
4:1365635 G A 0.081983 -4.9182e-06
4:1375739 T C 0.036837 -1.8494e-05
4:1379494 A G 0.189365 -7.9803e-06
4:1380438 A G 0.021929 -2.0500e-05
4:1381798 G A 1.363380 -1.9121e-05
4:1390402 T C 0.060356 -6.3306e-06
4:1402580 C T 0.864308 -2.7232e-05
4:1410158 C T 1.412752 -2.2710e-05
4:1413593 T C 0.206149 1.0414e-05
4:1414684 A G 0.190160 7.3797e-06
4:1415662 T C 1.104253 3.3164e-05
4:1416607 C T 0.252405 -1.2905e-05
4:1418420 G T 0.626328 -1.4948e-05
4:1420823 G C 0.088121 1.5511e-04
4:1495105 T C 0.112559 4.1274e-05
4:1495666 A C 0.529430 1.3162e-05
4:1496427 T C 0.051849 -2.4250e-05
4:1497034 C G 0.179793 2.8867e-05
4:1498382 G A 0.085583 4.4250e-05
4:1500259 G A 0.454383 3.3739e-05
4:1503498 A G 0.143034 1.2405e-04
4:1506886 T C 0.131148 4.5607e-05
4:1507198 G A 1.217633 6.1237e-05
4:1509051 A G 0.118229 4.6874e-07
4:1509530 T C 0.187115 -1.5392e-05
4:1511734 G A 1.445451 1.0558e-04
4:1512109 G T 0.033607 2.5603e-05
4:1512185 G A 0.048872 3.3840e-05
4:1519502 C T 0.729129 1.3193e-05
4:1524903 C T 0.861186 1.3301e-05
4:1527766 G A 0.470554 -1.2327e-05
4:1527768 A G 0.020264 2.1182e-06
4:1531162 G C 0.117544 2.0150e-05
4:1531227 G A 1.110189 -4.4510e-06
4:1531365 A G 0.051560 -2.3103e-05
4:1533315 G T 0.068247 4.1903e-05
4:1534466 T C 0.075397 1.3790e-05
4:1535004 A G 1.087121 -1.4716e-04
4:1538073 A G 0.490847 2.2894e-05
4:1538210 A G 0.074888 -1.9518e-05
4:1538370 A C 0.071804 7.8250e-06
4:1542644 G A 0.134825 4.2328e-05
4:1543899 C T 0.808934 6.3162e-05
4:1554598 A G 0.082846 4.1601e-05
4:1560545 A C 0.467022 4.8464e-06
4:1562819 C T 1.663340 3.7289e-06
4:1566164 T C 0.131566 4.7572e-05
4:1567575 A G 0.856064 -1.2926e-05
4:1573594 A G 0.067857 -2.0246e-05
4:1575055 G A 0.185197 2.9711e-07
4:1577227 G C 0.039664 5.9862e-06
4:1586568 T G 0.025350 -3.3838e-06
4:1588977 C T 1.384588 -2.4929e-05
4:1590821 G A 0.156299 3.1867e-05
4:1593109 C T 0.758501 -1.0046e-04
4:1598272 A G 1.681117 -4.7927e-06
4:1599740 A G 1.121258 -2.8863e-05
4:1604149 A G 0.145322 4.6355e-05
4:1612180 A G 0.100471 -6.1428e-05
4:1615251 T C 0.564443 2.9782e-05
4:1621524 A G 0.601153 -4.7447e-05
4:1621616 A G 0.164732 1.4422e-05
4:1624851 A G 0.032523 2.5540e-05
4:1625254 G A 0.753970 -8.4151e-06
4:1634496 A G 0.525457 4.0483e-06
4:1638224 A C 0.019998 -3.2113e-06
4:1647596 A G 0.491340 -6.0681e-05
4:1653408 G A 0.061768 -8.0209e-06
4:1656042 C T 0.068925 -7.3090e-06
4:1663081 C T 0.658150 1.7835e-05
4:1670854 A G 0.133825 3.2570e-05
4:1671712 A G 0.044601 3.0080e-05
4:1677317 C G 0.048197 1.5207e-05
4:1677793 A G 1.337641 -1.6731e-05
4:1683690 A G 0.045308 -2.0317e-05
4:1684409 T C 1.156890 3.7673e-06
4:1689377 C T 1.623481 5.7825e-06
4:1701317 A G 0.670666 5.4175e-06
4:1702762 A G 0.040547 1.9922e-05
4:1711300 A G 0.138769 2.3749e-05
4:1714695 C A 0.022578 -2.1935e-05
4:1720312 T G 0.029793 2.5005e-05
4:1721348 A G 0.685204 7.9719e-06
4:1727056 A G 0.085644 1.7213e-05
4:1729556 A G 0.378398 6.5971e-06
4:1732978 A G 0.522672 -1.4003e-05
4:1734239 C T 1.620050 9.7860e-06
4:1738902 A G 0.080402 4.2494e-05
4:1745500 T G 0.379424 -1.1982e-05
4:1745770 G A 0.932503 -1.1092e-06
4:1747971 T C 0.377714 1.8846e-06
4:1773254 G A 1.898948 -8.1221e-05
4:1777512 A G 0.330500 -1.2798e-04
4:1782281 A G 0.047694 -1.7507e-05
4:1783354 A G 0.636497 3.3500e-05
4:1784605 C G 0.987263 1.7229e-05
4:1785025 C A 1.310840 -6.4772e-05
4:1786766 G A 0.072061 3.0989e-06
4:1789688 T C 0.028018 -2.6671e-06
4:1790584 C T 0.048963 -2.9274e-05
4:1796079 T C 0.031647 -3.4925e-05
4:1796115 A G 0.021056 -1.8097e-05
4:1797741 C T 0.536483 -2.8359e-05
4:1798356 C G 0.340760 -4.2435e-06
4:1800317 T C 0.036532 -2.3068e-05
4:1801511 T C 0.090120 -2.2206e-05
4:1802278 G A 0.272500 -1.0733e-06
4:1805296 A G 1.949800 -5.9837e-06
4:1824020 T C 0.067185 7.8515e-05
4:1827875 A G 0.134910 -8.7060e-06
4:1831555 A C 0.046422 -1.5699e-05
4:1834447 C G 0.083265 5.8834e-06
4:1834666 C T 0.080380 -1.8718e-05
4:1843324 T C 0.142034 8.2945e-06
4:1843342 C T 0.042858 1.5296e-05
4:1849267 G C 0.118025 1.0220e-04
4:1864994 A G 1.613412 3.6757e-05
4:1865381 T G 0.153813 8.0486e-05
4:1879600 G T 0.140856 -2.0398e-05
4:1882412 A G 0.046081 -5.3950e-07
4:1883525 C A 0.022610 -2.4025e-05
4:1889648 C T 0.211897 -3.0036e-05
4:1893167 C A 0.059655 2.6281e-05
4:1894092 C T 0.271640 -2.6074e-05
4:1901909 C T 1.670383 4.0282e-05
4:1904354 T C 0.306403 -4.0736e-06
4:1910939 C T 0.051946 3.4982e-06
4:1911782 C A 0.023363 1.6485e-05
4:1929117 A G 0.079701 -1.3787e-05
4:1930411 C G 0.141310 -3.8850e-05
4:1932053 C G 0.046113 5.7602e-06
4:1932943 T C 0.139577 -3.1524e-05
4:1947324 T G 0.171587 -6.1428e-07
4:1953171 C A 1.955526 -1.0133e-05
4:1957172 G A 0.048181 -1.1003e-05
4:1958474 C A 0.050560 -3.8013e-06
4:1959962 C T 0.085122 5.9873e-05
4:1961137 A G 1.731044 7.0398e-05
4:1967693 G A 0.059743 5.3889e-07
4:1969493 T C 0.067740 7.9656e-05
4:1972800 C G 0.115694 4.6255e-06
4:1978916 T C 0.066718 6.6146e-05
4:1981229 T G 0.125227 -2.8378e-05
4:1983556 G A 0.043884 -9.5189e-06
4:1986938 A G 0.940488 5.5189e-05
4:1986972 G A 0.695197 1.0091e-06
4:1988257 G A 0.430984 1.0034e-05
4:1990425 G A 0.552832 4.1495e-05
4:1992141 T C 0.138597 -6.3859e-07
4:1993006 C A 0.548580 5.9089e-05
4:1994102 A G 0.539115 5.1325e-05
4:1994985 A G 0.251048 3.3702e-05
4:1997786 A C 0.021354 -3.2136e-05
4:2001597 T C 0.590860 2.5120e-05
4:2007724 G T 0.540615 4.1404e-05
4:2008199 G A 0.077540 -8.8795e-08
4:2010163 A G 0.541284 3.7685e-05
4:2018162 G A 0.144413 -3.4035e-06
4:2026347 T C 0.482521 4.1557e-05
4:2032049 C T 0.041998 1.6657e-05
4:2034682 A G 0.034247 6.8909e-05
4:2047721 T C 0.054598 9.1101e-06
4:2057147 T C 0.035707 -1.1049e-05
4:2058475 T C 1.820207 -1.1714e-05
4:2058740 C T 0.559600 -5.4510e-05
4:2059185 T C 0.182045 -2.5175e-05
4:2065946 C A 1.892183 1.5776e-05
4:2087202 G A 1.841338 -1.2935e-05
4:2091696 G A 0.024396 -4.3890e-05
4:2101942 C G 0.096963 -3.4033e-05
4:2102297 C T 1.840296 -1.1934e-05
4:2105318 C T 0.030079 2.0775e-05
4:2118067 C A 0.043910 3.4966e-05
4:2130508 A G 0.113578 -2.4565e-05
4:2133664 A C 0.053709 9.0291e-06
4:2138041 G A 1.840977 -7.3166e-06
4:2140090 C T 0.063875 7.3903e-06
4:2140742 G A 1.889827 1.7437e-05
4:2160894 T C 0.104198 -2.7676e-05
4:2167332 A G 0.045701 2.0101e-05
4:2172456 C T 0.080909 3.3281e-05
4:2178018 T G 0.034471 2.3381e-05
4:2181864 T C 0.060301 -5.9975e-06
4:2188210 C T 0.024253 -2.5053e-05
4:2194067 T G 1.114967 -5.3329e-05
4:2195009 A G 0.038745 8.4505e-06
4:2195024 G T 0.190653 -1.6018e-05
4:2210065 A C 0.273896 -9.3625e-06
4:2218057 C T 0.078458 -1.1679e-05
4:2222471 C T 0.083664 4.8097e-06
4:2242897 G A 0.022289 7.6269e-06
4:2246372 G A 0.049924 -6.8876e-06
4:2247294 T C 0.047451 3.1231e-06
4:2251128 A G 0.180452 -4.3865e-05
4:2266100 T A 0.261497 -1.4310e-05
4:2271856 T C 0.082434 -2.1053e-05
4:2275835 A G 1.071606 -8.8849e-06
4:2276027 C G 0.068623 -1.7322e-05
4:2277234 C T 0.036071 -1.7860e-05
4:2277427 T C 0.042280 -2.1614e-05
4:2277465 T C 0.043935 1.5463e-05
4:2278391 A G 0.077958 -4.6664e-05
4:2282679 T G 0.186317 2.9627e-05
4:2285466 G A 0.036246 -1.8573e-05
4:2287421 C A 1.182497 -3.5228e-05
4:2289266 T C 0.215980 -4.9648e-05
4:2289991 C T 0.105340 1.4597e-05
4:2294578 A G 1.142953 -3.1123e-05
4:2296005 G A 0.041563 1.1224e-05
4:2302018 C A 0.852669 -1.3655e-05
4:2303243 T C 0.728162 -1.7951e-05
4:2303576 T C 0.320071 1.3542e-05
4:2304909 A G 0.029193 -9.9582e-06
4:2307466 C T 0.497319 -3.5788e-05
4:2307966 A G 0.468376 -2.7460e-06
4:2310710 A G 1.048243 -5.1132e-07
4:2311501 A G 0.033630 -1.8125e-06
4:2316874 A G 0.425210 1.5819e-05
4:2317863 G A 0.049463 -3.8510e-05
4:2320292 A G 0.085200 2.7404e-05
4:2324865 T C 0.653323 -7.7707e-06
4:2326982 G T 0.344444 1.9100e-05
4:2332705 T C 0.040047 -3.3450e-05
4:2334577 G A 0.161658 2.4026e-05
4:2335396 T C 1.312868 2.1955e-05
4:2337604 T C 0.604223 -1.7603e-05
4:2337874 A G 0.232635 3.5420e-06
4:2340901 G T 0.423256 -2.5385e-05
4:2341194 C T 1.134578 -2.5632e-06
4:2343851 A G 0.418543 -3.7980e-05
4:2351551 C T 0.222651 2.1572e-05
4:2359043 T G 0.068857 -1.9247e-05
4:2362928 T C 0.057146 4.4601e-07
4:2364264 A G 0.140496 9.3937e-06
4:2367495 T C 0.377425 4.3267e-06
4:2371942 T C 0.022640 1.3601e-05
4:2375987 C T 1.399805 1.3333e-05
4:2379176 A G 0.038866 -1.9125e-05
4:2380296 C T 0.251477 2.0937e-06
4:2385384 A G 0.759225 1.9934e-05
4:2393104 C T 0.058123 -5.8631e-06
4:2396293 C G 0.236799 3.2215e-06
4:2397084 T C 0.079630 3.2858e-05
4:2404948 G A 1.680088 2.8521e-05
4:2405007 C T 0.686891 1.1199e-06
4:2406461 G A 0.701819 -2.4279e-05
4:2406499 G C 1.702656 -4.9403e-06
4:2410767 C T 0.076709 1.8704e-05
4:2428463 A G 0.651372 -1.9794e-05
4:2428909 A C 0.326280 -1.2459e-05
4:2434095 A G 0.096992 2.6494e-05
4:2435981 A G 0.302021 5.8365e-05
4:2436257 A G 1.291160 1.0359e-05
4:2437290 A G 0.979454 -2.8971e-05
4:2440624 C A 0.327705 -1.5526e-05
4:2446644 A G 1.536038 -2.3151e-06
4:2451694 C T 1.784360 4.8182e-06
4:2452087 T C 0.534315 8.4204e-05
4:2453224 A G 0.233875 -2.0986e-05
4:2455118 C G 0.352221 1.5452e-05
4:2458605 A G 1.912902 4.6906e-05
4:2459435 C T 0.427235 -1.3451e-06
4:2460519 C G 0.027366 6.9353e-07
4:2460546 A G 0.033098 2.7807e-05
4:2460571 T C 0.664778 -2.9396e-05
4:2461995 A C 0.054351 -1.5736e-05
4:2470395 A C 1.181020 -8.1439e-06
4:2471974 C T 0.783111 -4.2318e-05
4:2472273 A G 0.100887 1.7595e-05
4:2477805 G A 1.619141 -3.0222e-05
4:2486723 T C 0.045675 3.6041e-05
4:2491695 A G 0.200650 1.5941e-05
4:2494239 A G 0.436486 -3.6469e-05
4:2502518 G A 0.055150 -1.4331e-05
4:2506904 G C 0.081902 3.2860e-05
4:2511252 G T 0.097190 2.7256e-05
4:2512463 A C 0.055731 -4.8855e-06
4:2545673 A G 0.075946 -1.3795e-05
4:2547235 G A 0.817153 -1.4029e-05
4:2560818 A G 0.084930 4.4760e-05
4:2572279 T C 0.089286 2.7126e-05
4:2576102 A G 0.025911 5.0855e-05
4:2584569 A G 0.034974 3.7341e-06
4:2588949 G T 0.463371 -2.1260e-05
4:2592907 C A 0.055848 -3.7198e-05
4:2616587 C T 0.030248 1.0609e-05
4:2619709 A G 1.196174 2.5106e-05
4:2631895 G T 0.573320 -2.0658e-05
4:2633110 C A 0.181727 -4.8226e-05
4:2652568 T C 0.068915 2.6690e-05
4:2660773 T C 0.025499 1.3634e-05
4:2672649 T C 0.087076 2.6087e-05
4:2672811 T G 0.046087 -1.1180e-05
4:2688719 G A 0.184873 1.9683e-05
4:2689743 G A 1.916670 1.7155e-05
4:2690163 A G 1.539174 -2.9877e-05
4:2698431 A G 0.030095 2.8395e-05
4:2702115 G A 0.075043 3.7820e-06
4:2704909 T C 0.095648 -1.1623e-05
4:2707132 A G 0.845090 -2.4304e-05
4:2708544 T G 0.057568 -7.7047e-06
4:2732073 C T 0.208522 -9.3595e-06
4:2733948 C G 0.065105 -1.7277e-05
4:2734425 A G 0.088322 4.8600e-05
4:2741595 T C 0.092363 3.5642e-06
4:2744087 A G 0.876733 -2.2455e-05
4:2744480 T C 0.958116 -2.0388e-05
4:2746307 C A 1.608719 -1.5080e-05
4:2746567 T C 0.052381 -2.2387e-05
4:2747194 T C 0.048853 -1.3219e-05
4:2748663 A G 0.947937 -1.1544e-05
4:2751046 A T 1.972300 -1.5659e-07
4:2763823 T C 0.581581 6.9965e-06
4:2766670 A C 0.583473 -7.6238e-07
4:2772530 T C 0.926599 -7.2565e-06
4:2775779 C G 0.101585 2.2824e-05
4:2787175 A G 0.139009 -4.7073e-05
4:2790017 T C 0.080406 -7.3149e-05
4:2791405 C T 0.077020 6.0368e-05
4:2796970 G A 0.450988 3.5244e-05
4:2799025 A G 0.890525 -8.8884e-06
4:2801360 G A 1.398055 5.9841e-06
4:2804476 G A 0.934171 1.2018e-06
4:2813388 C T 0.065968 4.7597e-06
4:2816063 A C 0.062161 2.5893e-05
4:2822162 A G 0.193880 1.8075e-05
4:2822307 C T 0.192870 7.4489e-05
4:2822467 T G 0.896367 2.0913e-05
4:2826400 C T 1.428160 4.7777e-05
4:2830076 T C 0.985589 3.8780e-05
4:2833128 A G 1.415268 7.0041e-05
4:2836628 T C 1.122222 -2.0260e-05
4:2838071 G A 0.050314 2.7117e-05
4:2850142 A G 0.376860 3.8990e-05
4:2865107 T C 0.575952 -4.1178e-05
4:2883172 T C 0.563466 -4.9768e-05
4:2885092 G A 0.043264 2.0513e-05
4:2887941 G C 0.086352 1.9894e-05
4:2906707 T G 0.403911 3.9708e-05
4:2906957 G C 0.146254 2.3430e-06
4:2910702 C A 0.124942 -9.9115e-05
4:2916762 G C 0.371089 3.2660e-05
4:2942685 G C 0.447791 3.9187e-05
4:2947538 T G 0.084719 1.0121e-05
4:2948869 G A 1.850156 -1.8267e-05
4:2949878 G A 0.149246 -3.0262e-05
4:2950717 A G 0.665089 -1.0962e-05
4:2951804 G A 0.834989 -1.9227e-05
4:2953102 C T 0.095466 -2.1525e-06
4:2967598 C G 0.705292 -7.5732e-06
4:2984417 T C 0.054835 -8.5230e-06
4:2990499 T G 0.703254 -9.5180e-06
4:2994013 C T 0.050051 -1.7298e-05
4:2998752 G A 0.032046 3.5934e-05
4:3005964 A G 0.049716 -1.4265e-05
4:3006043 T C 0.748192 -4.6823e-05
4:3010682 T C 0.233628 -5.2899e-08
4:3015553 A G 0.291556 -1.5436e-05
4:3022655 T C 0.046539 -1.2009e-05
4:3029128 G C 0.159503 2.5957e-07
4:3029588 A G 1.228071 2.4593e-05
4:3037213 C T 0.039307 -1.7877e-05
4:3039150 C T 1.146893 7.2928e-06
4:3051887 T C 0.099897 -2.4350e-05
4:3058583 G A 0.938910 1.5225e-05
4:3072326 A G 0.079409 -3.1321e-05
4:3073254 G A 0.134815 -7.9684e-06
4:3073507 T C 0.067822 7.6986e-06
4:3077776 A G 0.226000 2.4178e-05
4:3097654 A C 0.158133 -2.2049e-05
4:3109442 G A 0.767303 4.4657e-05
4:3139008 C T 0.121628 6.1505e-06
4:3148570 A G 0.125785 -8.4779e-07
4:3148653 G T 0.111033 3.2092e-05
4:3151997 G A 0.121696 -2.5867e-05
4:3161736 A G 0.056980 6.2527e-05
4:3189547 A C 0.206798 -2.3398e-05
4:3212079 A G 0.194198 -2.7930e-05
4:3215835 C T 0.845723 -2.0925e-05
4:3225389 G A 0.845161 -1.7499e-05
4:3226504 G A 0.043948 -5.9637e-05
4:3231661 A G 0.142589 -5.6848e-05
4:3234980 A G 0.630641 -4.6567e-06
4:3235589 T C 0.304764 -4.4613e-06
4:3236632 C T 0.876798 -2.3526e-06
4:3243804 A G 0.087306 6.1578e-05
4:3252715 T C 0.145381 4.2087e-06
4:3258321 A G 0.030530 3.2039e-05
4:3262699 C T 0.773000 2.8189e-05
4:3263226 T C 0.074995 -1.1266e-05
4:3268912 G A 0.024253 -1.3800e-05
4:3269905 G A 1.203779 1.6698e-06
4:3280106 A G 0.766278 -9.1516e-06
4:3284340 A G 0.260698 8.0734e-05
4:3285617 A G 0.053644 -1.6661e-05
4:3285806 T C 0.095596 -3.0271e-05
4:3286801 G C 0.310522 -3.7918e-05
4:3294465 A G 0.190303 -2.4225e-06
4:3307955 G C 0.135630 -3.9479e-05
4:3310517 T C 0.462628 2.8538e-05
4:3318413 G A 1.178170 -4.5317e-08
4:3319271 T C 0.505080 3.0472e-05
4:3319553 T C 0.135883 -4.3580e-05
4:3330248 T C 0.501782 2.8883e-05
4:3330756 T C 0.036366 -3.1122e-05
4:3333229 A G 0.053021 4.3933e-05
4:3334107 G A 0.095038 -3.1170e-05
4:3344680 A G 0.110131 2.5159e-05
4:3345153 A G 0.046425 -1.4129e-05
4:3356457 A G 0.048454 -2.6151e-05
4:3363031 G A 1.894225 -2.8397e-05
4:3369552 A G 0.050239 -2.1613e-05
4:3369645 C T 1.203721 4.6070e-06
4:3373499 C T 0.620751 4.5150e-05
4:3376734 C T 0.556542 -3.5271e-05
4:3387148 T C 0.243184 1.9483e-05
4:3387221 A G 0.049126 -8.4398e-06
4:3388841 T C 0.043494 5.9389e-06
4:3396963 A G 0.308853 -2.9411e-05
4:3398555 T C 0.026807 -3.6585e-05
4:3405571 A G 0.273925 3.7836e-05
4:3408220 A G 0.079536 -8.6362e-06
4:3409600 A C 0.995634 1.9436e-06
4:3417484 A G 0.554939 3.3045e-05
4:3419840 A G 0.208044 5.5416e-05
4:3429856 G A 0.053761 1.3190e-05
4:3431342 A C 0.053816 -4.9215e-05
4:3434336 T G 0.800301 5.2726e-06
4:3434931 T C 0.028141 -3.1329e-05
4:3437624 T C 0.198849 -3.9307e-05
4:3442069 A G 0.302378 1.1144e-05
4:3442259 A G 0.388464 1.9158e-05
4:3443993 G C 0.251662 -9.0362e-06
4:3446057 A C 0.049746 -1.8499e-05
4:3446091 T G 0.282543 1.7382e-05
4:3447034 A G 0.039193 -4.8100e-06
4:3447243 T C 0.337319 2.8166e-05
4:3449652 A G 0.131316 -1.5458e-05
4:3451109 A G 0.200125 -5.0852e-05
4:3453041 A G 0.042433 -3.0711e-05
4:3453751 T G 0.455165 -2.2983e-06
4:3461900 T G 0.461109 4.9715e-06
4:3463988 T C 0.056026 4.9099e-06
4:3464667 A C 0.675602 -2.3897e-05
4:3467338 T G 0.057260 -3.6978e-05
4:3469443 G A 0.960336 -2.5008e-06
4:3469589 T C 0.318136 -1.9789e-05
4:3472366 A G 0.281887 -3.7006e-05
4:3473139 G A 0.841844 -4.9290e-05
4:3477082 A G 0.042569 -4.7543e-06
4:3481524 A G 0.516164 -2.8309e-05
4:3483814 G A 0.090533 2.0525e-05
4:3485052 T C 1.748445 -2.0863e-05
4:3486125 A C 1.072135 -3.4699e-05
4:3486203 A G 0.175203 -5.9421e-05
4:3487196 C T 0.065079 3.8133e-05
4:3490328 T C 1.334051 -5.4133e-05
4:3490784 T C 0.041050 -3.0674e-05
4:3490878 T C 0.422191 -3.3565e-05
4:3491504 A G 0.064579 2.4247e-05
4:3491793 T C 0.060298 5.2032e-05
4:3494419 A G 0.199797 -1.8742e-05
4:3494600 G A 0.416624 -1.7620e-05
4:3494898 T C 0.415638 -8.9133e-06
4:3495295 T C 0.040719 -2.4316e-05
4:3495950 T C 0.198966 -4.8142e-05
4:3500693 T C 0.026824 7.0625e-06
4:3503211 C T 0.227870 1.3308e-05
4:3503368 A G 0.476581 -1.2435e-06
4:3505096 A G 0.092616 8.4650e-06
4:3507521 T G 0.056133 2.7597e-05
4:3509153 G A 0.417105 -1.0790e-05
4:3510415 C G 0.071480 3.3177e-05
4:3510769 A G 0.273286 -4.5677e-06
4:3516559 T C 0.029508 1.3643e-05
4:3517779 T C 0.025548 -1.6388e-05
4:3518775 C A 1.367694 -4.1253e-05
4:3519762 G A 0.330578 -1.3753e-05
4:3520301 T C 0.144092 -1.7424e-05
4:3522160 A G 0.036025 1.0959e-05
4:3524127 A C 0.024499 -1.9745e-05
4:3525057 A G 0.220064 -1.2542e-05
4:3526642 C T 0.046808 -1.5581e-05
4:3530667 A C 0.038632 2.9070e-05
4:3532784 C A 0.047061 -1.8674e-05
4:3536112 C T 0.470827 -1.0176e-05
4:3536176 G C 0.623176 -9.9020e-06
4:3548366 C A 0.053936 -5.4410e-06
4:3558355 T C 0.030209 -2.5929e-05
4:3560609 T G 0.192880 8.6685e-06
4:3577048 A G 0.236075 1.7265e-05
4:3592209 T C 0.173710 -9.3567e-06
4:3599450 A G 0.661681 -8.0748e-06
4:3609390 A G 0.898909 2.5447e-05
4:3615609 A G 0.870638 -5.0578e-05
4:3617054 G C 0.258819 -1.1177e-05
4:3617169 T C 0.330633 -1.1417e-05
4:3617513 T C 0.106924 -5.3372e-05
4:3618287 T C 0.048814 -7.7307e-06
4:3625454 T C 0.110871 9.3714e-06
4:3630772 T C 0.216870 -2.0709e-05
4:3633096 T C 0.048976 1.3480e-06
4:3633659 G A 0.226468 2.7684e-05
4:3636949 C T 0.984995 -1.9964e-04
4:3637426 G A 1.956649 -1.1565e-05
4:3638227 A G 0.022487 -4.6878e-06
4:3638684 T C 0.151937 -5.0190e-05
4:3638786 G A 1.960706 -1.6604e-05
4:3643599 C A 1.329305 -4.5430e-05
4:3644493 A G 0.022977 -3.0398e-05
4:3644872 A G 0.041436 -1.1354e-05
4:3651857 C T 1.920490 -7.8470e-06
4:3652254 A G 0.058457 2.6506e-06
4:3655419 G A 0.690543 -3.5692e-05
4:3655584 A G 0.102185 7.0551e-05
4:3660921 T C 0.106853 5.4192e-05
4:3661174 T G 0.392735 1.7678e-05
4:3661211 A G 0.205088 -4.9350e-05
4:3663243 T G 0.669650 -3.9410e-05
4:3663569 T C 0.109891 -1.2640e-06
4:3664206 G A 1.307097 -4.9473e-05
4:3664316 T A 0.087111 -3.1442e-05
4:3666471 G A 0.755161 1.1169e-05
4:3669171 A G 1.413414 2.6395e-05
4:3670175 G A 0.326709 -1.9594e-05
4:3670841 T C 0.045481 -1.2993e-06
4:3671289 T C 0.300103 -4.0106e-05
4:3673151 A G 0.047892 1.3034e-06
4:3677546 T C 0.123724 6.6093e-07
4:3683269 A G 0.224592 -5.3839e-05
4:3686796 A G 0.333509 -2.5289e-05
4:3686840 G A 0.512247 -8.7896e-06
4:3689885 T C 0.081275 1.4418e-05
4:3691191 T C 0.902158 4.2364e-08
4:3693735 T C 0.870384 6.8789e-06
4:3697412 G T 0.021166 1.2391e-05
4:3702815 T C 0.067143 -4.9171e-06
4:3703633 T C 0.098151 1.5849e-05
4:3704648 C T 0.736228 -4.0812e-05
4:3706785 T G 1.121060 -5.1528e-06
4:3707137 C G 0.111079 1.6538e-05
4:3711936 A G 0.029326 1.9666e-06
4:3713630 C G 0.064456 -4.8901e-06
4:3714026 T C 0.793397 1.6544e-05
4:3714836 C T 1.662619 4.2886e-06
4:3718396 C T 0.144637 1.7978e-06
4:3718817 A C 1.614678 1.5191e-06
4:3723394 A G 0.074381 5.1442e-05
4:3726293 A G 0.075319 -4.0600e-05
4:3726600 G A 0.180439 1.5471e-06
4:3726609 A C 0.114092 -2.5823e-05
4:3726739 C A 0.451653 4.9473e-05
4:3726876 T C 0.333525 1.5703e-04
4:3727653 C T 0.172710 4.7887e-05
4:3728396 G A 0.488299 3.2691e-05
4:3730841 T C 0.200954 2.5783e-05
4:3731394 T C 0.148928 5.6515e-05
4:3738661 C T 0.236280 -4.2867e-06
4:3738828 C T 0.151434 -3.8849e-05
4:3740612 A C 1.167043 3.3538e-05
4:3742444 A G 0.113890 1.4401e-05
4:3744011 T C 1.072976 -3.4305e-05
4:3745076 A G 0.044672 -4.5257e-05
4:3745329 A G 0.031270 -2.3998e-05
4:3745414 G A 0.589702 8.4630e-07
4:3746402 C T 0.166235 3.9803e-05
4:3748119 T G 0.050320 -1.2889e-06
4:3749339 C T 0.233690 -7.5051e-07
4:3750408 G A 0.406965 2.5266e-05
4:3751208 C T 0.399142 -1.0542e-04
4:3753034 T C 0.139334 -1.0943e-05
4:3756512 T C 0.634520 3.9465e-05
4:3758156 T C 0.222729 -1.2383e-05
4:3760461 T C 0.507631 2.2977e-05
4:3762850 T C 0.048158 3.6119e-06
4:3765755 T C 1.808678 2.3110e-05
4:3775809 T C 0.047282 1.3134e-05
4:3776414 T C 0.335959 2.0394e-06
4:3779944 G A 0.964367 4.7438e-05
4:3788647 T C 0.384604 -3.2914e-05
4:3790883 G A 0.046860 4.8452e-06
4:3791650 T C 0.083051 8.6446e-06
4:3792274 T C 0.254891 -1.8616e-05
4:3798805 A G 0.366343 -3.6444e-06
4:3799143 A C 0.802183 -1.5049e-05
4:3804462 T C 0.035902 2.0190e-05
4:3804977 A G 0.047808 2.6021e-06
4:3805100 G A 1.176748 2.5952e-06
4:3805505 T C 0.076218 1.1754e-06
4:3811584 T C 0.671899 -8.3432e-06
4:3811673 T C 0.112416 6.4937e-06
4:3812204 C T 1.771792 1.3146e-05
4:3815134 T C 1.734650 1.1577e-05
4:3817673 G A 0.822710 4.0077e-05
4:3819860 T G 0.058032 -3.0640e-06
4:3821086 T C 0.288340 3.9092e-06
4:3824381 C T 0.665053 1.0622e-05
4:3824900 A G 0.870728 1.9364e-07
4:3826246 T C 0.568883 -1.8207e-05
4:3828302 A G 0.088153 1.2884e-05
4:3828529 A G 1.399519 2.0644e-05
4:3828996 A G 0.075904 1.4345e-05
4:3830279 T C 0.345554 -1.7823e-05
4:3830988 T C 0.388298 5.6092e-06
4:3833868 A G 1.773097 -1.9350e-05
4:3835798 G A 0.615905 -2.4004e-05
4:3835978 C G 0.312982 6.8403e-06
4:3836469 T C 0.100228 1.2002e-05
4:3839225 C A 1.806701 -1.3008e-05
4:3841622 C T 0.158711 -8.8275e-06
4:3841912 G A 1.230580 1.3063e-05
4:3842335 C T 0.160331 7.4145e-06
4:3845571 A C 0.322440 2.5582e-05
4:3846652 A C 0.068614 -1.2101e-06
4:3852567 A G 0.528054 -3.6069e-05
4:3853668 A G 1.156215 5.5653e-05
4:3854630 T C 0.071330 -4.6810e-06
4:3854764 G C 0.036681 2.7934e-05
4:3857168 A G 0.071265 -4.5621e-06
4:3858916 G A 1.112095 8.8528e-05
4:3862801 A G 0.209716 4.1117e-05
4:3862918 T C 0.243528 3.1125e-05
4:3863228 G T 0.793653 3.1045e-05
4:3863288 C G 0.097738 1.0741e-05
4:3867447 C T 0.303968 4.2490e-05
4:3867892 A G 0.025275 2.5450e-05
4:3868623 T C 0.278067 3.5424e-05
4:3869878 A G 0.042618 -6.0099e-06
4:3870102 A G 0.130706 1.8516e-05
4:3871547 G A 0.190300 3.8774e-05
4:3879147 T G 0.033059 4.4388e-06
4:3880768 T C 0.027067 -1.4812e-06
4:3880976 T C 0.031893 4.3364e-06
4:3882734 G T 0.056107 2.3781e-05
4:3893859 A C 0.665368 3.1345e-05
4:3895061 T C 0.059675 -2.3708e-06
4:3896012 C A 1.091474 4.6968e-05
4:3900804 G A 0.060671 3.0241e-05
4:3912439 G C 0.414249 -5.1263e-05
4:3913766 G A 0.394829 8.3319e-05
4:3914406 A C 0.375636 -3.1587e-06
4:3919353 C T 1.098488 2.5268e-05
4:3921318 A G 0.446613 -4.0377e-05
4:3923362 T G 0.372757 2.5239e-05
4:3924008 C T 0.074411 1.8298e-05
4:3934800 A G 0.385653 3.0638e-05
4:3942653 T G 0.108810 3.8910e-06
4:3943874 T C 0.075907 6.5825e-06
4:3944989 T C 1.576725 -4.5569e-05
4:3950060 A C 0.933084 -2.0504e-05
4:3953440 T C 0.091454 -5.3253e-06
4:3975999 A C 0.021108 8.8680e-06
4:3979959 T G 0.483732 -2.0144e-05
4:3980138 A C 0.852506 -2.4092e-05
4:4015112 G T 1.755229 6.8469e-05
4:4015153 G A 0.211537 1.5525e-05
4:4018999 T C 0.084697 -2.8183e-06
4:4028503 A C 0.713790 -1.0517e-06
4:4034654 G A 0.377253 9.2745e-06
4:4058301 C A 0.789417 1.7181e-05
4:4076365 A G 0.152531 -4.7439e-06
4:4081704 T G 0.618771 -1.6027e-05
4:4086283 G T 0.151632 -2.9557e-05
4:4097055 A G 0.153339 -4.5605e-05
4:4099959 A G 0.392852 5.8560e-05
4:4103980 A C 0.166891 2.5884e-06
4:4107631 C T 0.902603 -1.3732e-05
4:4108394 A G 0.449076 -4.1413e-05
4:4162695 C T 0.218496 -3.1391e-06
4:4165135 G A 0.649340 -4.3987e-05
4:4170313 C T 0.471391 1.3954e-05
4:4170804 A C 0.131677 4.1861e-05
4:4181616 C T 0.769887 2.2154e-05
4:4185610 T C 1.182441 5.6642e-05
4:4186049 C G 1.312765 5.6682e-05
4:4193573 A C 0.204565 5.6950e-06
4:4196446 G A 1.428644 8.8909e-05
4:4199083 G T 0.228740 1.2204e-05
4:4199261 T C 0.066082 1.4132e-05
4:4207215 G C 0.461556 1.8214e-05
4:4209113 A C 1.338488 5.6458e-05
4:4211690 C T 1.153320 5.2038e-05
4:4212931 A C 0.222381 7.5876e-06
4:4218252 G C 1.860196 4.8450e-05
4:4219088 T C 1.029793 3.6008e-05
4:4222121 G A 0.100858 4.0562e-06
4:4225249 A G 0.048859 9.0924e-06
4:4240882 T C 1.734326 1.1831e-05
4:4242950 A G 0.235033 1.3804e-05
4:4245533 C T 0.766862 4.8080e-05
4:4245856 T C 0.306546 1.7733e-06
4:4249414 G A 0.758488 7.0606e-06
4:4252833 T C 0.128340 1.8135e-05
4:4256400 A G 0.410610 -4.1964e-05
4:4256814 A G 0.033523 4.0362e-05
4:4261176 C G 0.131644 1.3573e-05
4:4261796 G A 0.478915 -2.7691e-05
4:4263485 C T 1.596456 5.8112e-05
4:4266575 C T 0.288710 -6.6705e-06
4:4266952 G A 0.020095 -7.5983e-06
4:4267298 A G 1.427063 5.4985e-05
4:4267400 T G 0.717435 2.7833e-05
4:4267838 C T 0.059240 7.0440e-06
4:4268129 T C 0.105243 4.2949e-05
4:4270726 C T 0.123965 -1.7010e-05
4:4271834 T C 1.382897 -3.2699e-06
4:4275287 T C 0.333791 -2.1735e-05
4:4276021 G C 0.469895 -9.2851e-06
4:4276054 A G 0.030533 2.7788e-05
4:4276918 T C 1.773097 -5.2792e-05
4:4280297 T C 0.024441 -2.0188e-05
4:4285759 C T 0.104840 4.1294e-05
4:4285991 T G 0.161295 -2.4327e-05
4:4290746 T C 0.043932 -2.4918e-05
4:4294467 A G 0.045740 2.9257e-05
4:4296065 C A 0.028307 -2.2345e-05
4:4302735 C T 0.094051 -1.2156e-05
4:4304337 T C 1.685122 4.2863e-06
4:4304522 C A 0.604071 2.9074e-05
4:4304749 A G 0.027125 -3.0103e-05
4:4307478 T C 0.034042 -3.3282e-05
4:4308260 G A 1.080883 -2.2563e-05
4:4314560 G A 0.067542 2.9780e-05
4:4322624 G C 0.050080 5.8290e-05
4:4322670 T C 0.132228 -1.8041e-05
4:4323980 A G 0.038207 2.9120e-05
4:4327618 G A 0.061239 -1.4943e-05
4:4327912 T C 1.066864 -2.8537e-05
4:4331721 A G 0.492567 1.1360e-05
4:4335248 A G 0.053050 -6.4149e-06
4:4336189 G A 1.026801 -3.9135e-05
4:4338165 G A 0.552644 -2.8465e-06
4:4339999 A G 0.948206 2.7951e-05
4:4341335 C T 0.231947 5.2482e-05
4:4345603 G A 0.123569 -2.8167e-05
4:4346538 C T 0.915268 4.2599e-06
4:4346849 T C 0.723284 1.4423e-05
4:4348905 A C 0.226026 -4.6471e-05
4:4351524 G T 1.533627 -1.0657e-06
4:4357296 G A 1.418510 2.9171e-06
4:4360381 G A 0.950930 4.1492e-05
4:4362754 A C 0.089877 3.6196e-05
4:4363923 T C 0.353461 3.1401e-05
4:4364902 C T 1.052550 -2.1067e-05
4:4367233 A G 0.106642 -1.0941e-05
4:4367275 G A 0.737588 -3.2733e-08
4:4370510 C T 0.096914 8.4100e-06
4:4371791 G A 0.043673 8.6325e-06
4:4375243 A G 1.286236 6.0405e-07
4:4379475 A G 0.911671 3.1455e-06
4:4380143 A G 0.420425 -1.5139e-05
4:4381114 T C 0.573541 -2.3313e-05
4:4381538 C T 0.072901 9.3567e-06
4:4381740 C T 0.797714 1.8840e-05
4:4384184 A G 0.305439 2.5032e-05
4:4386137 A G 0.708768 6.0863e-06
4:4391311 C T 1.357206 -4.1606e-07
4:4391648 T G 0.867502 -3.3507e-05
4:4393068 C T 0.933045 -4.6336e-05
4:4395704 G A 1.245673 -6.8469e-06
4:4397537 A G 1.479701 -2.9293e-05
4:4399564 A C 0.082655 -1.2779e-05
4:4409517 C T 0.285808 1.2677e-05
4:4411166 C T 1.582756 5.5724e-05
4:4419611 T C 0.173681 5.9463e-06
4:4420337 G A 0.034740 2.0085e-05
4:4422963 G A 0.024405 1.9377e-05
4:4436039 G A 0.045325 1.0849e-05
4:4436821 T C 0.047172 1.7755e-05
4:4444941 G A 0.438962 3.0322e-05
4:4452412 A G 0.116798 4.4891e-05
4:4456277 T C 0.048382 8.0460e-06
4:4459301 G A 0.108596 4.8670e-05
4:4463869 G C 0.033085 -8.5431e-06
4:4468402 T C 0.056711 3.0381e-05
4:4478550 T G 0.091175 -7.4157e-05
4:4487611 A G 0.302962 3.7185e-05
4:4495988 G C 0.062125 -1.1644e-05
4:4498594 T C 0.420367 -4.3090e-05
4:4501482 C T 0.022815 -1.4264e-05
4:4502893 G C 0.066056 2.2078e-06
4:4503361 T C 0.025850 1.8018e-05
4:4506336 G T 0.075034 -2.3359e-06
4:4511816 C G 0.109345 2.4237e-05
4:4523786 C T 0.090344 1.1599e-05
4:4524217 C T 0.715214 2.9952e-06
4:4524866 G A 0.149048 -1.9401e-05
4:4538898 A C 0.344804 3.2696e-05
4:4545549 T C 0.071136 -1.0092e-05
4:4549743 T C 0.059795 -3.3363e-05
4:4550632 C A 0.575248 -1.0640e-04
4:4555097 A G 0.076514 8.8341e-06
4:4555325 G C 0.346495 -7.8150e-05
4:4559015 T C 0.039615 -3.7172e-05
4:4559234 T C 1.386883 -3.6593e-06
4:4559325 G A 0.683142 8.0205e-06
4:4566274 C T 0.138496 -2.7139e-06
4:4566280 G A 0.033591 6.0289e-06
4:4569273 T C 1.045347 2.1864e-05
4:4569369 T C 0.024159 5.8679e-05
4:4570983 C T 0.021026 -2.7754e-06
4:4573378 C T 0.529917 2.4359e-05
4:4573969 T C 0.118512 -2.9739e-05
4:4579741 A G 0.500341 3.3776e-05
4:4584051 C T 0.050044 2.5879e-05
4:4584818 T C 0.025152 1.3038e-06
4:4593958 C A 1.157049 -1.7375e-05
4:4597420 A G 1.372695 1.5774e-06
4:4597513 T C 0.049246 1.1835e-05
4:4602905 T C 0.393183 5.0236e-06
4:4604681 T C 0.027590 1.0251e-05
4:4605471 G A 0.695584 2.5429e-05
4:4611281 T C 0.043322 -5.8409e-06
4:4611558 G A 0.053494 5.5809e-06
4:4611695 T C 0.024214 -1.7209e-05
4:4612187 C T 0.940900 6.7836e-05
4:4619334 T C 0.081873 -2.9443e-05
4:4637186 A G 0.478597 6.8637e-05
4:4642886 C A 0.511406 -3.3476e-05
4:4643062 C A 0.034166 -2.3296e-05
4:4647600 A G 0.353068 -9.4765e-07
4:4648760 T C 1.305903 1.2824e-05
4:4658670 A G 0.156971 5.3460e-05
4:4659749 G A 0.094522 -4.5876e-05
4:4673698 C T 1.714815 8.1275e-06
4:4674529 C A 0.044835 -8.8413e-06
4:4682768 G A 0.377425 -1.6221e-05
4:4683466 A C 0.091386 5.1378e-06
4:4687339 G A 1.182776 2.5047e-05
4:4690852 T G 0.702001 1.5409e-05
4:4694744 T C 0.420305 -2.3407e-05
4:4702105 A G 0.161600 -2.6544e-05
4:4704014 T C 1.111273 -2.1770e-06
4:4704901 T C 0.119781 4.2817e-06
4:4708803 A G 0.033205 6.0462e-05
4:4719338 G A 1.203867 -8.5960e-06
4:4719494 G A 0.781446 1.3828e-05
4:4722323 A G 0.221930 -5.8671e-06
4:4725392 A G 0.362377 -4.2107e-06
4:4726699 A G 0.080045 -1.7511e-05
4:4729327 T C 0.110689 1.2444e-05
4:4732282 G A 1.927978 6.8741e-06
4:4737463 T G 0.324725 1.7448e-05
4:4741418 T C 0.361484 7.3435e-07
4:4745726 A G 1.016521 1.6752e-05
4:4747337 A G 0.161791 -7.4835e-06
4:4756863 T G 0.041884 -7.7044e-06
4:4762070 T C 0.092324 -4.0828e-05
4:4764026 T C 0.519228 7.6083e-06
4:4765846 C T 0.067653 -1.8158e-06
4:4767027 G T 0.118310 -8.9989e-06
4:4775137 T C 0.913973 4.5977e-05
4:4778190 G C 0.067416 -4.2776e-05
4:4784580 C T 1.357128 5.1427e-05
4:4799731 T C 0.159441 1.2472e-05
4:4805098 T G 0.032647 2.6419e-05
4:4807426 A C 0.091282 -1.9281e-05
4:4807618 G T 0.045020 1.8145e-05
4:4808747 G A 0.351065 -8.3871e-06
4:4808853 A G 1.238094 2.9548e-05
4:4810818 A G 1.397081 3.8995e-05
4:4820321 T C 0.096739 -3.9744e-05
4:4820679 C T 0.426479 7.0049e-05
4:4820730 A G 0.053520 -1.4062e-05
4:4821786 G A 0.040888 -3.5285e-05
4:4822067 G A 0.042267 6.5143e-06
4:4833942 G A 0.817348 -2.4280e-05
4:4835521 G T 0.248556 -4.3439e-05
4:4841384 A G 0.146562 -2.1063e-05
4:4842336 A G 0.311872 1.2517e-05
4:4844121 T G 0.822518 7.2589e-05
4:4849402 G A 1.359715 1.7585e-05
4:4850168 A G 0.449196 -3.5913e-05
4:4854015 C T 0.211651 -1.7787e-05
4:4855080 T C 0.954468 -2.4639e-05
4:4856555 G A 0.025457 -2.2140e-06
4:4858198 G T 1.145968 -8.4221e-06
4:4858250 G C 0.254103 -3.0977e-06
4:4859590 T G 0.545529 1.6674e-05
4:4862523 T C 0.096696 5.2303e-06
4:4863761 T G 0.649344 -1.8631e-05
4:4864276 G A 0.161107 -6.4230e-06
4:4864876 T C 0.443039 3.0605e-05
4:4873884 T C 1.917981 -2.7745e-05
4:4875634 C T 0.416125 3.6925e-05
4:4883136 G A 0.279261 -3.2866e-06
4:4889383 G T 0.390018 5.2697e-05
4:4892052 C T 0.115542 3.0881e-06
4:4895897 C T 0.365662 4.2145e-05
4:4897546 T C 0.051287 2.9394e-06
4:4904522 T G 0.178397 2.7057e-05
4:4914578 T C 0.289823 6.1068e-05
4:4916701 A G 0.145335 -1.2229e-05
4:4917511 G A 1.364961 2.0297e-05
4:4924269 T C 0.172269 4.9571e-06
4:4935205 A G 1.398178 1.2609e-05
4:4935293 T C 0.097605 7.1920e-06
4:4941736 A G 0.031111 1.6725e-05
4:4943659 G T 0.079331 8.5462e-06
4:4944468 G A 0.405686 -7.4061e-05
4:4953785 C T 0.391210 -4.4676e-05
4:4965464 A G 0.176073 1.5953e-05
4:4966438 C T 0.139639 1.9510e-05
4:4970920 G A 0.353613 4.7519e-05
4:4975184 T C 0.290479 4.5078e-05
4:4982733 C G 1.362672 7.7833e-07
4:4983263 C A 0.599267 -4.2468e-05
4:4989315 C G 0.023815 -3.9230e-06
4:4989588 T C 0.525376 -2.7532e-05
4:4990205 T C 0.148630 2.8443e-07
4:4990298 G A 0.883537 -3.5147e-05
4:4990343 C T 0.062713 -1.3012e-05
4:4991141 T C 0.369310 1.7387e-05
4:4996458 G A 0.751922 -3.8118e-05
4:5001578 A G 0.233605 -7.4289e-06
4:5006936 G A 0.040810 -2.8313e-05
4:5013174 G A 0.326761 -1.9419e-05
4:5013564 T C 0.572973 -1.1055e-05
4:5014377 G A 1.028745 2.3553e-05
4:5015077 G A 0.048674 -1.1785e-05
4:5015374 G A 1.959985 6.8279e-06
4:5016883 A G 0.074242 -2.3983e-05
4:5018702 A G 1.525808 1.6314e-05
4:5020368 G A 0.306536 6.0491e-06
4:5021670 A G 0.061025 -2.3274e-05
4:5024571 T G 0.551738 -4.6948e-05
4:5025038 A G 0.053501 1.0655e-05
4:5028892 T G 0.059697 -1.4086e-05
4:5032174 G C 1.345593 3.2745e-06
4:5034968 T C 1.074414 3.4677e-05
4:5042016 A C 0.022737 3.0939e-06
4:5043674 C T 0.444217 -2.5314e-05
4:5046967 T C 0.045653 1.9736e-05
4:5053962 T G 1.273172 -1.6154e-06
4:5056112 T C 0.446356 -1.6376e-05
4:5057311 A G 0.884913 -1.1370e-05
4:5061102 C G 0.435470 -1.9040e-05
4:5061373 T C 0.841325 -1.5242e-05
4:5068233 A G 0.088403 4.3127e-06
4:5070418 G T 0.123572 5.4223e-05
4:5071688 G A 0.518368 -3.1009e-06
4:5074029 A G 1.933107 1.4315e-05
4:5078525 G C 0.442455 -1.0922e-05
4:5080937 C A 0.049551 6.1149e-06
4:5081995 A G 0.198826 -2.9000e-05
4:5083618 A G 0.053069 1.6662e-05
4:5086267 G A 0.336251 2.3265e-05
4:5089676 G A 0.942529 7.7834e-06
4:5090437 G C 0.026703 -2.3545e-06
4:5098097 A G 0.082798 5.0565e-06
4:5098894 A G 0.773360 3.5054e-05
4:5099414 A C 0.073567 1.3908e-05
4:5103053 A G 0.023915 -1.2234e-05
4:5103798 C G 1.851299 9.4818e-06
4:5108497 G A 0.087553 7.3472e-06
4:5108593 T C 0.036675 7.5426e-06
4:5110027 G A 0.430247 -1.2078e-04
4:5112978 C T 1.562521 -3.6708e-05
4:5116247 G A 0.495381 -6.6439e-06
4:5117294 C T 0.039761 -1.4919e-05
4:5118169 A G 0.510098 2.3376e-05
4:5120311 C A 0.421386 -1.7488e-05
4:5121450 T G 1.154109 -1.9221e-05
4:5124443 T C 0.399480 3.0389e-05
4:5127631 G A 1.064423 -2.4502e-06
4:5133437 C A 0.170253 -2.8096e-05
4:5136130 T C 1.768527 -4.2895e-06
4:5142212 G A 1.038801 -2.2642e-06
4:5142977 G C 1.835466 -5.9088e-05
4:5143538 T C 1.401483 -3.2632e-05
4:5143645 T C 0.045516 7.8073e-06
4:5144189 A G 0.025123 3.5476e-06
4:5153377 T C 0.895095 -2.6651e-05
4:5154673 A G 1.569698 -6.9251e-05
4:5158526 C T 0.071590 1.4023e-05
4:5159132 T C 0.422454 -3.0095e-06
4:5160771 G A 0.436596 -3.9824e-05
4:5162880 T C 1.009715 -3.7414e-05
4:5163507 C T 0.922288 -2.8784e-06
4:5165593 C G 1.063203 -2.3779e-05
4:5170961 C T 0.064891 1.8505e-05
4:5171726 A G 0.522231 -6.5533e-06
4:5180706 T C 0.046383 4.9332e-05
4:5185283 A G 0.051265 -2.8204e-06
4:5187973 T G 0.048145 -2.8376e-05
4:5189598 A C 0.028122 5.9188e-07
4:5193274 A C 0.071548 -1.8046e-05
4:5197413 A G 0.252152 2.9469e-05
4:5199424 T C 0.032676 -9.7351e-06
4:5199784 G A 1.359680 -5.3768e-05
4:5200756 T A 0.081892 9.5833e-06
4:5206483 T C 0.043900 -1.8776e-05
4:5213156 T C 1.728084 -3.6798e-05
4:5219304 C T 0.111601 4.7262e-07
4:5219433 T C 0.093918 -1.9056e-05
4:5221538 C G 1.478480 -2.7876e-06
4:5229103 T C 0.147954 -1.3919e-05
4:5231286 T C 0.109456 6.5286e-05
4:5232752 A G 0.691799 -2.4410e-06
4:5233536 C A 0.055429 -6.4518e-07
4:5234832 A G 0.095878 3.8207e-06
4:5234920 T C 0.502532 -7.3943e-05
4:5237152 T C 0.080808 1.2440e-05
4:5237630 A G 0.054614 3.0333e-05
4:5238128 A G 0.181374 5.3087e-06
4:5240404 T C 0.037801 -4.5393e-07
4:5251069 A T 0.217860 -7.0763e-06
4:5254732 T C 0.093928 -3.2205e-05
4:5254744 C G 0.288580 -1.9203e-05
4:5261724 T C 0.073051 1.5940e-05
4:5265395 A G 0.055870 -8.2727e-05
4:5271326 C G 0.242483 1.8874e-05
4:5276991 T C 0.072703 2.0491e-05
4:5279796 C T 0.031747 1.1731e-05
4:5284714 A G 0.023737 1.6053e-05
4:5289053 T C 0.150960 -1.1845e-05
4:5298850 A G 0.053900 2.7292e-05
4:5310365 A G 0.023626 1.5318e-05
4:5314931 A C 0.049077 -1.9947e-05
4:5314936 C G 0.054747 -1.7755e-05
4:5315723 A G 0.032348 1.0738e-05
4:5320437 T C 0.204406 2.0822e-06
4:5321046 G T 0.044254 -1.3769e-05
4:5322697 C A 0.259643 -9.7262e-06
4:5327180 T C 0.061775 1.1340e-05
4:5327781 C G 0.024172 2.5687e-05
4:5333091 A G 0.049168 -2.1668e-05
4:5337848 A G 0.208022 -2.5803e-05
4:5339258 A C 0.030767 2.5749e-05
4:5341330 T C 0.076079 -4.1716e-05
4:5347278 T G 0.053105 3.8291e-05
4:5348044 G T 0.095888 -2.2561e-05
4:5348420 C T 0.020131 9.5089e-06
4:5350350 C A 0.393741 -3.6005e-05
4:5352803 C A 0.068578 6.6260e-06
4:5356908 G A 0.024133 1.6954e-05
4:5368224 T G 0.047344 2.3423e-05
4:5368981 G A 0.300482 -4.5466e-05
4:5374210 A G 0.030942 -7.1428e-06
4:5378205 G C 0.123238 -1.5709e-05
4:5380518 T C 0.024710 1.8602e-05
4:5385513 G T 0.386938 -1.6544e-05
4:5388945 A C 0.023578 1.6153e-05
4:5395071 G A 0.160302 1.1513e-05
4:5401326 A G 1.463202 7.1776e-06
4:5403545 C A 0.083174 -2.0091e-05
4:5404281 T C 0.082093 3.0175e-05
4:5411046 A G 1.594223 2.1440e-05
4:5412044 T C 0.069496 -5.1776e-06
4:5414131 C T 0.885711 2.1476e-05
4:5417444 C A 1.358917 -2.3389e-05
4:5419013 C T 0.039274 -4.3171e-06
4:5424741 A G 1.102026 -1.9826e-05
4:5435852 A G 0.023383 1.9068e-05
4:5438328 G A 0.152411 5.7670e-05
4:5446398 C T 0.065796 1.6938e-05
4:5448429 G A 0.216857 5.4257e-05
4:5450663 C T 0.110446 -1.3603e-05
4:5451856 G A 0.259056 -2.9459e-05
4:5452257 A G 0.040005 -4.3660e-06
4:5454545 T C 0.834771 1.8070e-05
4:5456269 G A 0.030832 2.4784e-05
4:5456759 T C 0.026840 4.3483e-05
4:5457210 G A 1.302985 2.6634e-05
4:5458858 G C 0.292731 -1.7515e-05
4:5461801 G A 0.273308 -3.9193e-05
4:5465294 T C 0.220190 3.8491e-05
4:5465476 A G 0.875224 3.1379e-05
4:5466429 C G 0.517680 -1.0487e-05
4:5468752 T C 0.085479 9.6038e-06
4:5472394 T C 0.028411 2.4919e-05
4:5473433 C G 0.063346 1.6416e-05
4:5474386 G T 0.034263 -3.9952e-06
4:5476291 T C 0.029313 3.4017e-05
4:5498794 G T 0.687359 -1.7803e-05
4:5498917 G A 0.844979 -1.5474e-06
4:5503509 A G 1.588725 2.3159e-05
4:5509835 A G 0.293848 1.4202e-05
4:5509945 A G 0.060723 -2.4284e-05
4:5512240 G C 0.064689 1.2916e-05
4:5517680 T C 0.527862 -9.4428e-06
4:5526154 A G 0.531653 -8.4494e-06
4:5534773 T C 0.333982 -1.0435e-05
4:5539194 G C 0.060457 1.9023e-05
4:5543586 T C 0.190712 -8.1871e-06
4:5550106 A G 0.025671 -1.1639e-05
4:5563164 A C 0.049229 3.0294e-05
4:5569680 A G 1.320311 1.6047e-05
4:5573669 T C 0.064783 3.7372e-06
4:5578358 A G 0.160526 -5.2152e-05
4:5593965 G C 0.837098 2.5938e-05
4:5601627 C T 0.308834 2.2648e-05
4:5606148 T C 0.032984 2.1006e-05
4:5606507 G A 0.037846 -3.8161e-05
4:5614828 G A 0.081545 -2.3439e-05
4:5615291 A G 0.100773 3.3859e-05
4:5617337 A G 0.036068 -9.5387e-06
4:5617614 T C 0.540699 -2.3770e-05
4:5618307 A G 0.458353 -2.3791e-05
4:5624670 C T 0.542767 -2.6223e-05
4:5629298 A G 0.478435 -3.3255e-05
4:5633236 G A 0.562829 -4.7031e-05
4:5634889 T C 0.057435 1.8234e-05
4:5637475 G C 0.026074 -1.4737e-05
4:5640595 G A 0.185759 -6.1523e-06
4:5641422 A G 0.181003 -1.9092e-05
4:5641507 G A 0.893784 -2.6213e-06
4:5642274 C T 0.389499 -1.7030e-04
4:5642612 G C 0.170503 -3.1126e-05
4:5642756 C T 0.856236 -4.8780e-05
4:5643364 A G 0.300911 -2.3751e-06
4:5646930 A T 1.261211 -1.8534e-05
4:5649738 G A 0.028255 1.5845e-05
4:5657043 T G 0.032754 -6.2194e-06
4:5662607 C T 0.510753 3.3542e-05
4:5665303 C A 0.287148 -3.6584e-05
4:5665873 A G 0.819824 2.4795e-05
4:5669247 T C 0.111546 -2.3875e-05
4:5672938 C T 0.086453 -3.6798e-05
4:5675627 G T 0.663492 -1.4381e-05
4:5675789 G A 1.498643 9.0422e-06
4:5680032 C A 0.187531 4.4439e-05
4:5683662 A G 1.850260 -4.9805e-07
4:5686967 T C 1.354107 2.1837e-04
4:5689934 C T 0.435499 -1.9893e-04
4:5690451 A G 0.095966 -2.4696e-05
4:5690902 C T 0.442474 -2.0697e-05
4:5691199 T C 1.820116 -1.2460e-05
4:5692608 C G 0.779053 1.5247e-05
4:5695448 T C 0.382199 -5.5645e-05
4:5695700 C T 0.054046 9.9706e-06
4:5696031 C T 0.065176 -4.5154e-05
4:5696264 A G 0.080509 1.2852e-05
4:5696495 A G 0.061898 -7.8644e-06
4:5700229 G A 0.242872 2.5038e-05
4:5703380 T C 0.139765 -3.6613e-06
4:5704983 C T 0.227958 1.3238e-04
4:5706229 T C 0.736124 -3.7975e-05
4:5707878 C A 0.150720 1.1436e-05
4:5709244 A G 0.501623 -3.6656e-05
4:5715773 A G 0.031640 -3.3383e-06
4:5719230 G A 1.575641 -2.0001e-05
4:5719909 G A 0.256063 -4.2064e-05
4:5721021 C A 0.167598 -9.3277e-07
4:5721801 A C 0.234891 -8.7219e-07
4:5722309 A C 1.879888 1.6095e-05
4:5728024 G A 0.113740 2.1418e-06
4:5730413 C T 1.885968 2.1486e-05
4:5732257 A G 0.442825 -5.6846e-05
4:5732978 A G 0.114474 1.2258e-06
4:5733068 T G 0.502311 -3.0620e-05
4:5734098 G T 0.222238 1.3753e-05
4:5737034 T G 0.283490 -5.3111e-05
4:5738459 C T 1.081840 -4.2449e-05
4:5742595 G C 0.591454 -1.5561e-05
4:5742737 T C 0.077377 -9.2493e-06
4:5743053 G A 0.639519 -3.1752e-05
4:5743781 T C 0.458489 -6.0983e-06
4:5743887 C T 0.057863 9.0807e-06
4:5743979 G C 0.273581 3.7647e-05
4:5743993 T C 0.026207 -8.0274e-06
4:5744094 A G 0.068909 1.2656e-05
4:5744559 T C 0.081620 -1.8413e-05
4:5745001 T G 0.201838 7.6145e-05
4:5747292 T C 1.241415 1.3678e-05
4:5747701 A G 0.143699 -1.2829e-06
4:5748115 T C 0.073346 -7.3859e-06
4:5749116 T G 1.587073 -1.4625e-05
4:5754579 T C 0.205740 6.4947e-05
4:5755032 T C 0.055844 2.4794e-05
4:5755542 A C 1.600932 -1.0855e-05
4:5757113 A C 1.831954 -2.6116e-05
4:5758869 C T 0.614980 5.2963e-05
4:5761435 C T 0.138798 -4.9620e-05
4:5761724 G A 1.321408 6.2360e-06
4:5762011 G A 0.074648 -2.4118e-05
4:5770085 A G 0.054176 1.5137e-05
4:5770643 G A 0.704925 -8.5337e-06
4:5774868 A G 0.163054 -1.3833e-05
4:5775624 T C 0.161668 -8.2868e-06
4:5776043 A C 0.167085 -2.5826e-05
4:5776284 C T 0.037632 3.4760e-05
4:5779507 A G 0.281812 1.4960e-05
4:5785442 A G 0.704646 1.5958e-05
4:5788027 T C 0.050921 1.6028e-05
4:5788317 G A 0.633731 -1.6316e-06
4:5788734 A G 0.202179 -1.1670e-06
4:5791349 C T 0.042598 -2.7994e-05
4:5792920 A G 0.108807 1.5871e-06
4:5797488 A C 0.661171 -1.0013e-05
4:5798589 C A 0.022799 -2.0297e-05
4:5799463 A G 1.478701 -3.3788e-05
4:5800494 A G 0.024581 -5.2482e-06
4:5803903 G A 0.665076 -8.2339e-06
4:5806366 C T 0.642761 -3.0605e-05
4:5808819 C A 0.914450 -5.5091e-05
4:5810611 G A 0.350578 8.2714e-06
4:5812431 C T 0.529394 -1.5044e-05
4:5812778 A G 1.228873 -5.2185e-05
4:5815635 T C 0.311301 -3.1915e-05
4:5817866 A G 0.117616 -1.7357e-05
4:5818777 A G 0.078393 8.1631e-06
4:5818951 T G 0.069951 2.3692e-05
4:5820132 C G 0.040005 -6.6520e-06
4:5820158 T C 0.061398 4.7797e-05
4:5821622 G A 0.628759 4.9719e-05
4:5822738 A C 0.092181 -3.1401e-06
4:5823120 G A 0.062495 4.7032e-05
4:5824689 A C 0.032192 -1.1057e-05
4:5824831 T C 0.039739 4.9466e-06
4:5826615 A G 0.133166 -1.2401e-07
4:5827493 G A 0.117720 -1.0279e-05
4:5828510 C T 0.336216 9.0142e-06
4:5830296 T C 0.041858 -5.7269e-06
4:5834178 G A 0.759290 -1.0662e-05
4:5837325 T C 0.436375 -4.2429e-05
4:5840187 A G 0.028765 5.3683e-05
4:5840887 A G 0.147406 5.6079e-05
4:5842856 G A 0.725150 -3.1889e-05
4:5843266 C T 0.788508 -2.1813e-05
4:5843572 A G 0.137753 2.1469e-05
4:5844513 C T 0.176933 -5.2312e-07
4:5845814 A C 0.366132 -4.1588e-05
4:5846325 T G 0.246637 8.3659e-06
4:5846504 A G 0.903083 -6.6828e-07
4:5849680 G A 1.436749 3.6819e-05
4:5850343 G A 0.319668 1.1915e-05
4:5852505 G A 0.887169 -3.5724e-06
4:5853217 C T 0.042903 4.7439e-05
4:5857636 A G 0.020738 2.6354e-05
4:5860906 A G 1.018839 -2.2831e-05
4:5862661 G A 0.024175 2.3448e-05
4:5866096 G A 0.021789 -9.5526e-06
4:5871588 T G 1.456259 9.4210e-06
4:5874124 G A 0.190634 5.0099e-05
4:5882041 A G 0.022584 -3.5385e-06
4:5883788 C T 1.153479 -5.3483e-06
4:5886357 A G 0.054887 1.8677e-05
4:5887734 A G 0.038476 -1.3563e-05
4:5895533 C T 0.976448 -1.6428e-05
4:5901659 C T 0.026927 2.1438e-05
4:5903580 A G 0.055552 -3.3657e-06
4:5915402 T C 0.029930 1.9312e-05
4:5917262 T G 1.975361 -2.2263e-05
4:5917648 G A 0.027648 4.1233e-05
4:5922501 T C 0.051326 2.1318e-05
4:5922768 C G 0.068438 -1.1284e-05
4:5924147 T C 0.051271 -1.1044e-05
4:5924794 A G 0.821921 2.4607e-05
4:5925479 T C 1.503272 2.5088e-05
4:5930264 A G 0.089575 -1.5522e-05
4:5930932 C T 0.868021 -2.2342e-05
4:5935406 T C 0.238085 -1.2235e-05
4:5935436 T C 0.154096 5.8069e-05
4:5936464 A G 0.022179 -3.9289e-05
4:5936584 G T 1.159519 7.7617e-06
4:5941712 C A 0.378736 -4.0950e-05
4:5942144 A G 0.103195 1.8223e-05
4:5948903 T C 0.722573 5.8851e-06
4:5953053 G A 0.030965 -1.0172e-05
4:5958436 A G 0.022922 -2.0505e-06
4:5966801 C T 0.655826 -5.6792e-07
4:5967351 G A 0.734076 4.2558e-06
4:5971082 C T 0.438037 6.9696e-06
4:5971543 C T 0.053089 5.4258e-06
4:5972845 C A 0.025506 -4.7842e-06
4:5973264 A G 1.931721 1.3861e-05
4:5974834 C G 0.919221 1.4997e-05
4:5975538 A G 0.895046 1.5645e-05
4:5977017 C T 0.553381 -1.3833e-05
4:5980110 C T 0.411373 1.4303e-05
4:5982205 C G 0.031186 -9.6849e-07
4:5989579 A C 0.886915 6.2797e-05
4:5990599 C T 1.776382 1.6885e-05
4:5994024 T C 0.411912 -7.7295e-06
4:5995114 G A 0.226211 -2.8518e-05
4:5998878 A G 0.134841 2.5440e-05
4:5999847 C G 0.454779 2.5202e-05
4:6002830 A C 0.275334 -1.4163e-05
4:6005034 T C 0.034526 -3.0170e-07
4:6006637 T C 0.021689 -1.1044e-05
4:6007400 G T 0.315413 2.0412e-05
4:6007942 C T 0.455286 9.4551e-06
4:6009609 G A 1.058840 2.2842e-05
4:6014251 C G 0.744862 3.2095e-05
4:6017168 T C 0.094684 -5.0937e-06
4:6018891 T C 1.498322 3.0016e-05
4:6020396 A G 0.363919 1.5035e-05
4:6025016 C T 0.869891 3.3532e-06
4:6026774 A G 0.634306 3.5954e-06
4:6027580 A G 0.060268 2.5638e-05
4:6030054 G A 0.094898 -7.8169e-05
4:6030689 T C 0.139720 3.2408e-05
4:6032801 A C 0.261766 -4.4506e-05
4:6034039 A G 0.744093 -1.1931e-05
4:6034814 C G 0.238903 -9.7849e-07
4:6037162 C T 0.053511 -2.0485e-05
4:6037285 G A 0.045497 -5.6797e-06
4:6046867 A G 0.179053 -8.4086e-06
4:6048017 A G 0.276833 -2.9127e-05
4:6049030 G A 0.213656 -1.8820e-05
4:6050092 C T 0.083944 -4.2707e-05
4:6058620 T C 0.311531 -5.6508e-05
4:6058701 G A 0.385672 -5.1524e-05
4:6058732 T C 0.520702 1.1101e-05
4:6062639 T G 0.257871 -1.6788e-05
4:6065167 C T 0.447677 3.3067e-06
4:6065915 G A 0.020864 -5.9116e-06
4:6068267 T C 0.613279 8.0048e-06
4:6068353 T C 0.070395 -1.4431e-05
4:6073261 G T 1.942964 -1.2829e-05
4:6076270 A G 0.535977 -8.0243e-06
4:6077634 T C 1.376366 -7.2348e-06
4:6079826 C A 1.228694 1.1305e-05
4:6082807 A G 1.979457 -1.2272e-05
4:6085431 C A 1.058704 -2.1481e-06
4:6086752 T G 0.239656 -1.2082e-05
4:6087371 A G 0.673775 7.0411e-06
4:6090337 T C 0.065543 -2.4244e-05
4:6090700 T C 0.039320 1.4329e-05
4:6097295 G A 0.628353 -8.2030e-06
4:6097363 C T 0.798616 -3.9729e-06
4:6101449 T G 0.030329 1.5487e-05
4:6101482 A C 0.036467 1.7402e-05
4:6103062 C T 0.054364 -6.3560e-06
4:6103820 C A 1.071859 -7.8772e-05
4:6106422 C A 0.092061 1.0524e-05
4:6106744 C A 0.285152 4.4870e-06
4:6106981 T C 0.106155 4.2826e-05
4:6112260 G T 0.305497 6.0302e-05
4:6114242 C T 0.252522 5.5564e-06
4:6114421 A C 0.988117 -6.0178e-05
4:6114677 A G 0.067896 2.4681e-05
4:6116097 G A 0.669030 1.1743e-05
4:6116456 G A 0.559782 3.0305e-05
4:6117570 T C 0.145257 -1.3867e-05
4:6118491 C T 0.116658 -4.0541e-05
4:6120265 G A 0.656416 -6.6148e-05
4:6122135 T C 1.045958 1.5620e-05
4:6123175 A G 0.039599 -4.8029e-06
4:6126144 A C 0.052371 -2.7231e-05
4:6129900 T C 0.066377 2.8670e-05
4:6130303 T C 0.244057 6.5035e-05
4:6130390 T C 0.048178 -2.0351e-05
4:6130443 C A 0.429884 5.6512e-05
4:6133925 G A 0.371748 6.9563e-06
4:6135717 A G 0.809467 -2.6136e-05
4:6139210 T C 0.354733 5.3073e-06
4:6140606 T C 0.097735 6.3939e-06
4:6140737 G A 1.150314 1.0774e-05
4:6142049 G C 0.113500 -5.2812e-05
4:6142614 G A 0.052001 2.5026e-05
4:6143957 C T 1.929618 3.9281e-05
4:6144040 C T 0.136159 -6.2649e-05
4:6145406 C T 0.025882 -1.6855e-05
4:6146871 T C 0.141291 8.6373e-06
4:6146921 G A 0.054929 -1.9486e-05
4:6147361 G A 1.247212 -1.6906e-05
4:6153637 C G 0.601192 -1.2510e-05
4:6154922 G A 0.325637 -9.6076e-06
4:6159468 C A 0.120638 -6.2359e-05
4:6163117 T C 0.060723 2.1583e-05
4:6166456 G A 0.502210 1.0562e-05
4:6169555 T C 0.108362 1.5642e-05
4:6169748 G A 1.367392 -1.6829e-05
4:6170388 T C 0.027544 -1.1456e-05
4:6173521 A G 0.625669 -3.3016e-05
4:6173754 A C 1.934623 1.6065e-05
4:6175424 A G 0.030284 3.3562e-05
4:6176399 T C 0.544396 1.6293e-05
4:6176562 T C 1.145329 1.2280e-05
4:6180333 C A 0.042199 -3.8219e-05
4:6182310 A G 0.154475 1.4621e-05
4:6186049 A C 0.399331 8.0054e-05
4:6186382 A G 0.037395 -4.6690e-05
4:6191173 A C 0.869966 1.4951e-06
4:6191204 T C 0.098215 -5.8631e-05
4:6194253 G A 0.161827 3.0823e-05
4:6195032 C T 1.041362 -2.2047e-05
4:6196861 G C 0.278333 -1.0177e-05
4:6198265 T C 0.349475 1.7726e-05
4:6199980 A G 1.773604 2.6128e-05
4:6200070 G A 1.601426 -1.1022e-05
4:6200435 C T 0.315488 4.2249e-07
4:6203067 C G 1.729623 -7.3523e-06
4:6206784 A G 1.211732 2.6445e-05
4:6210296 C T 0.150376 -1.2383e-05
4:6214600 T C 0.085417 -6.5397e-06
4:6219929 G A 1.008488 1.2627e-05
4:6221614 G T 0.151548 -5.5739e-06
4:6224694 G A 0.212725 -4.8831e-06
4:6225197 A G 0.495696 -1.2452e-05
4:6227532 C T 0.080604 -4.3070e-05
4:6228118 T C 0.133377 -7.2163e-06
4:6230237 C T 0.468626 -2.5842e-05
4:6230810 C T 0.030040 -7.9886e-07
4:6231540 A G 0.274003 -1.6077e-05
4:6235405 G A 0.653774 -7.8860e-06
4:6236339 T C 1.254148 -4.7918e-05
4:6236861 T C 0.036246 4.5798e-06
4:6242201 G C 0.361997 5.9518e-08
4:6244790 T G 1.051414 4.3575e-05
4:6244933 T C 0.702247 1.1555e-06
4:6246372 T C 0.151476 4.5461e-06
4:6247329 C T 1.911175 1.8665e-05
4:6252010 A G 0.719658 2.4866e-05
4:6253142 T C 0.072405 -1.3649e-05
4:6254075 T C 0.188251 -2.7414e-05
4:6256130 G A 0.792147 2.7784e-05
4:6256911 G T 0.441468 5.8972e-05
4:6257188 T C 0.875396 1.2630e-05
4:6261776 A G 0.260948 -6.7616e-07
4:6263680 T C 0.574063 -4.7906e-06
4:6263708 T G 0.192413 -1.2617e-05
4:6269797 A G 0.022192 -1.3448e-05
4:6270056 A G 1.154595 7.8056e-05
4:6277049 A G 1.560726 2.0047e-05
4:6283253 C T 1.326696 8.7966e-05
4:6287033 G A 0.167309 -8.4294e-06
4:6292915 G A 1.190812 8.3653e-05
4:6295408 A G 0.095671 2.6235e-05
4:6302519 A G 1.437209 7.3710e-05
4:6302889 A G 0.096294 1.6315e-05
4:6303354 A G 1.083882 5.7879e-05
4:6303844 A G 0.157348 -1.7707e-05
4:6304133 A G 0.025119 1.5997e-06
4:6304326 T C 0.042397 -6.5575e-06
4:6304344 A G 1.179293 6.6317e-05
4:6304469 G A 0.154157 3.1629e-05
4:6312079 G C 0.257699 -1.5287e-05
4:6316188 C A 0.050739 -2.3603e-05
4:6316920 G C 1.339513 3.9613e-05
4:6319866 A G 0.103376 -1.8854e-05
4:6322101 A G 0.252769 -2.0352e-06
4:6323741 G A 1.177433 3.8931e-05
4:6324785 C T 0.922908 2.7878e-05
4:6325086 A G 1.169124 3.5753e-05
4:6327310 A G 0.160438 4.4193e-06
4:6328507 G A 1.258686 3.5646e-05
4:6332562 C T 0.085888 -2.7879e-05
4:6333126 T C 0.624598 -3.1562e-05
4:6334913 T C 0.715448 4.8064e-07
4:6335117 T C 0.063719 -4.3276e-06
4:6335186 T C 1.917887 4.7591e-06
4:6337829 G A 1.689446 1.3122e-05
4:6342359 A C 1.259776 1.5396e-05
4:6344983 T C 0.646367 -1.3921e-05
4:6346712 G A 0.421354 -1.5157e-05
4:6348297 G A 1.955665 -5.3476e-06
4:6348916 A G 1.183415 -5.8334e-06
4:6352274 G A 1.409097 4.7666e-06
4:6353271 T C 0.021124 8.3529e-06
4:6354215 A G 0.084891 2.0948e-05
4:6354366 G A 0.616278 -1.0812e-05
4:6355771 A C 0.075475 3.3141e-05
4:6356513 A G 1.328955 8.9465e-06
4:6356800 G A 0.602185 -2.7689e-05
4:6363608 A G 1.902895 -1.0776e-05
4:6363903 T C 0.046967 1.9931e-05
4:6364311 A G 1.259131 5.8810e-05
4:6367169 T C 0.051381 2.2109e-05
4:6367751 T C 0.089322 -8.6232e-05
4:6369910 G T 1.845713 8.7154e-05
4:6370705 T G 1.755593 3.3069e-05
4:6370852 A C 0.038836 3.6936e-05
4:6374468 C T 0.530238 -7.8062e-06
4:6374493 A G 0.195915 1.1321e-05
4:6374537 A G 0.068383 3.2865e-05
4:6375269 G A 0.268342 4.6972e-06
4:6376273 T C 0.422464 -2.9387e-05
4:6377713 C G 1.898299 1.8152e-04
4:6379992 C T 1.827572 6.7319e-05
4:6381649 T C 0.188005 -1.7703e-05
4:6382511 A G 0.023873 9.1701e-06
4:6385280 T C 0.192458 1.7640e-05
4:6385533 C T 1.895283 1.1591e-04
4:6390351 A G 0.052294 6.3338e-06
4:6390468 A G 0.046711 1.2918e-05
4:6391045 T C 0.365568 -6.2122e-06
4:6391673 C T 0.567403 -5.1584e-06
4:6392342 T C 0.902934 2.5491e-05
4:6393294 G A 0.193364 2.3639e-06
4:6393586 C A 0.388938 4.7526e-05
4:6396375 A G 0.790839 -2.4925e-06
4:6396852 C T 0.148269 -1.8639e-05
4:6397236 A G 0.095771 -4.1424e-06
4:6397769 G A 0.368181 1.4905e-05
4:6398513 T G 0.524788 -3.7764e-05
4:6400357 T C 0.281303 1.4888e-05
4:6401198 T C 0.621105 -3.2605e-05
4:6402159 C T 0.189631 -7.5654e-06
4:6408002 A C 0.021026 2.1669e-05
4:6409500 G A 0.523529 -8.5954e-05
4:6411960 C G 0.836670 -2.7069e-05
4:6412341 A G 0.243353 -6.5652e-05
4:6415866 C T 0.034253 -8.0316e-06
4:6416705 G T 0.476604 4.3108e-06
4:6417028 A G 0.964692 4.8231e-05
4:6417785 C T 0.581016 -5.6168e-05
4:6423001 C T 0.046234 3.9199e-06
4:6424215 G C 0.079412 1.3560e-05
4:6426532 A G 0.041417 1.2177e-05
4:6429405 A G 0.046308 -1.4802e-06
4:6431053 A G 0.118723 6.2750e-06
4:6433905 T C 0.483936 -7.2911e-06
4:6439847 C T 0.071441 1.1987e-05
4:6440620 G T 1.304682 5.4333e-06
4:6444816 C T 0.141625 -1.8159e-05
4:6447500 C T 0.702361 -1.0789e-06
4:6447607 A G 0.280348 9.0924e-07
4:6452845 T C 0.024220 -4.1237e-05
4:6459462 T C 1.473647 7.6390e-07
4:6459615 G A 0.144774 -5.5179e-06
4:6460096 C T 0.278794 -4.1241e-06
4:6463074 C T 0.703961 -5.4086e-05
4:6463496 T C 0.077072 5.4281e-06
4:6465520 C A 1.384293 -1.4929e-06
4:6469070 T C 0.023792 -1.4462e-05
4:6470012 T C 0.048386 -1.3419e-05
4:6471614 T C 0.047775 3.1050e-05
4:6474949 C T 0.083103 -1.2627e-05
4:6488365 A G 0.035045 -6.6709e-06
4:6491166 A G 0.029878 -1.4967e-05
4:6494836 A G 0.591983 2.6529e-06
4:6495023 A G 0.348056 1.4396e-06
4:6495568 T C 0.034899 -2.1913e-05
4:6498656 A G 1.646111 2.6969e-05
4:6503654 A G 0.059353 -4.1152e-05
4:6515771 A C 0.464955 -2.1030e-06
4:6515891 T C 0.030157 6.9693e-06
4:6517066 C T 0.809464 1.7677e-05
4:6518046 C A 0.207944 2.9404e-08
4:6520957 A G 0.348696 -2.7378e-05
4:6523395 G A 0.939332 3.3351e-05
4:6525163 T C 0.765035 2.0981e-05
4:6528952 A G 0.129174 -8.1610e-06
4:6530130 A G 0.202380 9.2994e-06
4:6531166 G A 1.754885 7.7662e-06
4:6533061 A G 0.513658 1.8897e-06
4:6536461 A G 0.670958 -2.6624e-05
4:6541228 T C 0.116782 6.0028e-05
4:6542107 C T 0.581194 1.1251e-05
4:6542904 A G 0.371121 3.1062e-07
4:6543955 C T 0.486445 2.9532e-05
4:6547065 C T 0.187034 -5.6274e-06
4:6547317 G A 0.216957 -1.1628e-05
4:6550218 G A 0.791969 -2.5229e-05
4:6552170 C T 0.816143 -3.6208e-05
4:6555138 A G 0.129252 8.6098e-05
4:6558458 C T 0.337871 5.4935e-05
4:6559061 G A 0.034234 4.6730e-06
4:6560055 T G 0.059272 -8.6914e-05
4:6562943 A G 0.730814 -1.2988e-04
4:6567488 G A 0.097070 5.2877e-05
4:6567829 C T 1.681218 -3.0444e-05
4:6573507 C T 0.031121 5.9374e-07
4:6576439 T G 0.058146 2.6326e-05
4:6581732 A G 0.779199 -9.3697e-06
4:6586142 A G 0.122572 2.4767e-05
4:6592193 A C 0.053030 1.4653e-05
4:6592476 A G 0.117363 1.1161e-05
4:6594412 A G 0.113010 2.9944e-05
4:6594827 G A 1.910626 8.5954e-06
4:6594947 C A 0.957402 1.4035e-06
4:6596360 A G 1.021208 3.9719e-06
4:6600012 G A 0.958937 -4.0587e-06
4:6601888 G A 0.915420 -5.6660e-06
4:6604750 A G 0.066591 2.0710e-05
4:6606864 G A 1.029579 1.1208e-05
4:6607046 G A 0.021332 2.4641e-06
4:6607295 G A 0.190222 3.4762e-06
4:6608169 T C 0.513555 -1.2620e-05
4:6610145 T C 0.860423 9.8450e-06
4:6610889 A G 0.190592 -8.3993e-05
4:6611813 C T 0.393050 2.0513e-05
4:6614168 G A 0.409471 1.5429e-05
4:6616056 T C 0.114620 2.0641e-05
4:6618090 C T 0.043010 -3.2292e-05
4:6618122 C T 0.043049 -3.5314e-05
4:6622140 A C 0.208918 1.1705e-05
4:6623342 T C 0.115133 3.5995e-05
4:6625643 C T 0.051041 4.0378e-06
4:6627084 T G 0.375425 -2.5870e-05
4:6628677 T C 1.897296 2.9679e-05
4:6631337 A G 0.369901 -3.2378e-05
4:6632515 G A 0.047850 1.0210e-05
4:6633831 C T 0.242392 3.8572e-06
4:6642403 T C 0.052154 -2.4211e-06
4:6642641 T C 0.021169 -1.5700e-05
4:6644327 G A 0.089523 -1.5396e-05
4:6647324 G T 1.641382 7.4210e-06
4:6648300 C T 1.825602 -4.3777e-06
4:6649378 C T 0.148555 8.2053e-05
4:6649821 A G 1.357872 -1.3589e-05
4:6650566 C A 0.238425 7.3307e-07
4:6659161 C G 0.163285 7.0164e-06
4:6669880 A G 0.912467 -1.3172e-05
4:6671568 A G 0.371517 8.5578e-06
4:6672514 A G 0.287064 3.0563e-05
4:6672607 G A 1.323184 9.6809e-06
4:6672699 G C 0.021393 -3.1054e-05
4:6673462 T C 1.338403 1.7123e-06
4:6677394 T C 0.061382 7.1592e-06
4:6681660 A G 0.040349 5.9515e-07
4:6687113 A G 1.338958 5.0158e-06
4:6689656 G A 0.695097 -2.2817e-05
4:6690489 C G 0.112676 2.2225e-05
4:6690535 G C 1.893790 -1.1289e-04
4:6692749 C T 0.420283 8.7451e-06
4:6694985 A G 0.455944 -3.1961e-05
4:6697795 C A 0.455587 3.8415e-05
4:6699156 A G 0.077721 1.6740e-05
4:6700020 T C 0.297256 1.8476e-05
4:6701203 T C 0.994930 -4.9655e-06
4:6703862 A C 0.094872 -6.0404e-05
4:6706336 A C 1.928634 -7.6631e-05
4:6707841 G A 0.060820 1.3002e-05
4:6709345 C T 0.131398 -9.6226e-06
4:6710356 C T 0.072074 -2.4502e-05
4:6711801 G C 0.283922 4.1128e-05
4:6712462 A C 0.024454 2.2326e-05
4:6713025 T G 0.037113 2.9092e-05
4:6722243 A G 0.645384 -6.7802e-05
4:6724325 G A 0.038138 -1.4385e-05
4:6726070 G A 1.540813 6.0885e-06
4:6726167 A G 0.667624 -3.8755e-05
4:6729624 A G 0.367129 -2.1849e-05
4:6729687 C T 1.779138 2.5239e-05
4:6730310 A G 0.042968 4.2473e-05
4:6732660 A G 0.496215 1.7723e-05
4:6732926 G T 0.977708 1.5792e-05
4:6733493 A G 0.545620 1.0219e-05
4:6735418 T G 0.201141 -5.7430e-06
4:6735446 C T 1.158182 -5.8205e-06
4:6739195 A G 0.556945 1.2161e-05
4:6743295 T C 0.683305 2.6411e-05
4:6745122 T G 1.066079 3.5441e-06
4:6747880 T C 1.834103 -6.5969e-06
4:6751264 T C 0.177459 -3.8123e-06
4:6752881 A G 0.714121 -1.2658e-05
4:6753400 G A 1.141512 6.1529e-06
4:6754847 C G 0.960472 4.4952e-06
4:6755164 A G 0.035646 1.2073e-05
4:6761053 T G 0.186443 4.7835e-06
4:6762995 C T 1.109819 1.2231e-05
4:6763115 T C 0.175216 2.2250e-05
4:6766034 C T 0.113270 4.9624e-05
4:6766816 G A 0.520371 1.1644e-05
4:6767336 T C 0.840575 9.1189e-06
4:6768682 T C 0.045179 -2.5643e-06
4:6769384 C T 0.303283 -1.1920e-05
4:6769973 T C 0.046970 -8.0292e-07
4:6770944 C T 0.156137 2.4488e-06
4:6772937 T C 0.081717 9.5438e-05
4:6773546 C T 0.094256 8.6481e-05
4:6776649 A G 0.348719 3.7712e-05
4:6776894 A G 0.076063 4.3560e-05
4:6777870 G C 0.556636 3.6626e-05
4:6785597 C G 1.576222 2.3379e-05
4:6794352 A C 0.075284 1.8963e-05
4:6796423 A G 0.185632 4.3562e-06
4:6797156 G A 0.412606 6.3518e-06
4:6799162 A G 0.093697 -1.2226e-04
4:6800680 A G 0.029011 1.4224e-05
4:6810830 T C 0.048931 -2.1341e-05
4:6822094 G A 0.021939 6.4229e-06
4:6826756 G C 0.020368 2.7147e-05
4:6830688 C T 0.026041 -1.1474e-05
4:6831804 G A 0.032679 4.2841e-05
4:6841750 G A 0.825303 -4.0276e-05
4:6843078 T C 0.072651 3.7694e-06
4:6843702 C G 0.061862 -3.8544e-05
4:6849067 T C 1.802368 3.8891e-06
4:6850929 A G 1.699297 -4.5664e-06
4:6856564 T C 0.130836 -1.4564e-05
4:6859439 G A 1.810395 1.0419e-06
4:6865521 T C 0.088871 -1.5153e-04
4:6868495 C A 0.776077 3.2406e-05
4:6869065 A G 0.193315 3.3027e-05
4:6870618 G T 0.039294 2.4335e-06
4:6876458 G A 0.030264 6.5312e-06
4:6883012 T C 0.358472 6.7459e-06
4:6884329 C T 1.940098 5.1802e-05
4:6889610 G T 0.158662 1.9064e-05
4:6891519 C G 0.350315 1.1092e-05
4:6891996 T C 1.292653 -1.4543e-05
4:6893308 A C 1.057208 -4.1925e-05
4:6893627 G A 1.513817 9.5434e-07
4:6893681 G A 0.352529 7.2169e-05
4:6896578 T C 0.528651 -2.3110e-05
4:6902642 G C 0.806906 -1.6319e-06
4:6902912 A C 0.498604 -1.6381e-05
4:6903148 G C 0.242875 -7.4679e-06
4:6904967 G A 0.244320 -6.3025e-06
4:6905143 A G 0.507848 8.3322e-06
4:6906114 T G 0.093386 5.2369e-06
4:6906166 T G 0.551106 3.1934e-05
4:6907327 A G 0.209440 -4.5170e-05
4:6909135 A G 0.328611 -3.1921e-05
4:6909513 T C 0.971132 -5.4041e-06
4:6909563 A G 0.023672 -2.6277e-06
4:6913449 C T 0.289453 -1.1832e-05
4:6913707 G A 0.989678 -2.7458e-05
4:6915342 G A 0.390934 7.5822e-06
4:6924213 T C 0.026252 -5.3497e-06
4:6925237 G C 0.236975 -1.7884e-05
4:6927471 G T 1.961423 -5.9317e-06
4:6927856 C T 0.195960 1.7318e-05
4:6929901 T C 0.586975 5.8374e-05
4:6934702 C G 0.039888 1.1797e-05
4:6937801 A G 0.075612 3.4525e-05
4:6941802 T C 0.927209 4.3460e-05
4:6946000 T C 0.191582 2.1863e-05
4:6947084 C G 0.051878 -2.1075e-05
4:6947807 C T 1.814553 1.6950e-05
4:6947911 A G 1.616288 -5.6773e-07
4:6950043 T C 0.042157 4.1897e-06
4:6956660 G C 0.080487 2.7747e-05
4:6964540 A G 0.217279 -9.5975e-06
4:6965930 T C 0.111588 4.2994e-06
4:6973832 A C 0.153060 8.2458e-06
4:6974155 A G 0.066877 -1.1312e-05
4:6974718 C T 0.084297 1.8788e-05
4:7002344 G A 0.970379 -5.2843e-05
4:7013021 C T 0.025262 -7.0206e-07
4:7019262 A C 0.732684 2.9941e-05
4:7023479 A G 1.701806 -6.4192e-06
4:7032749 A C 0.051083 -1.2893e-05
4:7039123 T C 1.127191 -1.0272e-04
4:7045657 A C 0.733031 -7.8764e-05
4:7048842 A G 0.914479 -6.3569e-05
4:7052777 G A 1.572145 -2.2871e-05
4:7057678 G A 0.030290 1.2909e-05
4:7058191 C T 0.116515 6.6244e-05
4:7058782 G C 0.088075 4.9919e-05
4:7060935 C G 1.567594 -2.1526e-05
4:7074960 A G 0.030267 -1.1222e-05
4:7075269 C G 0.078857 2.3850e-05
4:7079717 A G 0.056562 -6.2536e-06
4:7079721 G A 1.547821 -2.6897e-05
4:7084935 A G 0.028255 -2.1304e-05
4:7091026 T G 0.047473 -3.0071e-05
4:7095114 T C 0.032091 1.4889e-05
4:7096319 C T 0.336092 4.4391e-05
4:7096739 A C 0.098809 4.6623e-05
4:7101762 A G 0.439946 2.5285e-05
4:7106071 A G 0.289716 3.2529e-05
4:7110156 A C 0.073696 -2.9806e-05
4:7112862 T G 0.055663 -5.2051e-08
4:7116549 A G 0.182279 3.5616e-05
4:7118314 T C 0.277375 1.5797e-05
4:7119082 T C 0.055150 -1.1879e-05
4:7120940 G C 0.200047 3.0772e-06
4:7125746 C G 0.108657 1.4134e-05
4:7126518 A C 0.897098 -2.5999e-05
4:7126542 T C 0.188816 3.2123e-05
4:7129001 G A 0.086141 3.3908e-06
4:7129066 C G 0.050875 -1.8674e-05
4:7129556 A G 0.582626 -1.8399e-05
4:7134206 G T 0.250766 8.9826e-06
4:7135255 T C 0.669322 -8.1279e-06
4:7135912 T C 0.343639 7.3335e-06
4:7137119 A G 0.431195 3.4953e-06
4:7137140 T C 0.308285 -4.1617e-06
4:7137521 G A 0.312554 5.6698e-05
4:7137550 C G 0.760273 4.6173e-05
4:7137631 T C 0.499146 -2.4420e-05
4:7137993 T C 0.530290 -9.9465e-06
4:7140918 T C 0.147059 6.1760e-05
4:7140999 T C 0.051187 -9.7463e-06
4:7142868 G A 0.911684 6.2356e-06
4:7142947 G C 0.050473 1.9430e-06
4:7144978 C A 0.062911 2.2446e-05
4:7145249 A G 0.624042 -1.1387e-04
4:7146149 A G 0.202987 2.1322e-05
4:7147052 G C 1.143108 -4.7423e-06
4:7147734 C T 0.489016 9.6333e-06
4:7148478 T C 0.652723 -1.5057e-05
4:7149008 G T 1.038963 5.8240e-06
4:7149482 C A 0.228626 3.6208e-05
4:7151133 C G 0.027512 -1.4440e-05
4:7151656 T C 0.484381 -9.9154e-06
4:7152622 C T 1.288976 -6.7376e-06
4:7152996 T C 0.818828 -1.9302e-05
4:7153755 T C 0.218860 -2.1418e-05
4:7154806 G A 0.057182 1.5911e-05
4:7156315 T C 0.298223 8.1804e-05
4:7161927 A G 1.117103 -3.9456e-05
4:7162419 C T 0.285737 6.7546e-05
4:7163426 T C 0.226396 2.0844e-05
4:7164328 T C 0.065098 3.2721e-05
4:7164447 A G 0.021754 -1.4282e-05
4:7164913 C T 0.301820 6.7360e-05
4:7165132 T C 0.457356 -1.4216e-04
4:7165415 A G 0.389879 7.2708e-05
4:7168484 T C 0.237026 2.1659e-05
4:7170161 T G 0.194418 1.2708e-05
4:7174691 T C 0.066721 -3.1971e-05
4:7175663 A G 0.606716 3.1415e-05
4:7179295 C T 0.226143 4.0351e-05
4:7185406 T C 0.025285 -4.8239e-05
4:7186240 C T 0.025921 4.1513e-05
4:7186456 A G 0.988997 1.6596e-05
4:7188349 T C 0.047785 -4.3493e-06
4:7190896 A G 0.287389 1.7721e-06
4:7191647 T C 0.077471 1.9374e-05
4:7195054 A G 0.522880 -6.1967e-06
4:7196735 G A 0.513321 -1.1042e-05
4:7199221 C T 0.354954 4.2620e-05
4:7201649 G A 1.843967 3.8512e-05
4:7203332 T C 0.181815 -6.8746e-07
4:7204493 C T 0.238750 -3.4194e-06
4:7207480 C T 0.904618 2.8402e-05
4:7207947 T C 0.331733 5.6740e-05
4:7208813 T C 0.064845 -1.0370e-05
4:7208937 A G 0.049161 -2.2895e-05
4:7209664 A G 0.296074 -9.3813e-06
4:7211039 C T 1.364682 -4.4849e-06
4:7211523 G A 0.751230 1.0234e-05
4:7213469 C T 1.389314 -8.7876e-06
4:7214221 C T 1.791949 3.8962e-05
4:7216550 G A 0.585690 -7.3145e-06
4:7218072 T C 0.772276 1.0631e-05
4:7219933 G T 1.231892 1.5845e-06
4:7222407 C A 0.437099 5.3437e-07
4:7222671 C A 0.123371 -9.4766e-06
4:7224294 C A 0.600393 -8.3173e-06
4:7226101 G T 0.474218 -5.9242e-05
4:7228201 T C 0.214299 -5.3541e-05
4:7228443 A G 0.058327 -5.5811e-06
4:7229723 T C 0.062197 3.2576e-06
4:7233372 G A 0.026165 -3.1933e-05
4:7235944 A G 0.025421 3.2374e-05
4:7238157 G A 1.381216 1.3423e-05
4:7239621 C T 0.545325 2.3252e-05
4:7241772 C T 0.092642 1.7616e-05
4:7243631 T C 0.036912 -2.0888e-05
4:7247360 G A 0.130544 -5.7764e-05
4:7247650 G A 0.080224 -1.5922e-05
4:7253260 T C 0.270423 2.6796e-04
4:7254395 G C 0.200050 2.2059e-05
4:7255094 C T 1.699057 -2.4095e-05
4:7256988 G A 1.766635 -4.0297e-05
4:7257160 T C 0.734608 1.7858e-05
4:7259241 A G 1.119024 -1.0661e-05
4:7262933 G A 0.061904 -8.2242e-06
4:7264344 G A 0.380167 1.5418e-05
4:7265619 A G 0.029118 1.8018e-05
4:7265945 C A 0.857826 -2.0571e-05
4:7268023 C T 1.448210 -9.3917e-06
4:7270126 T G 1.160360 2.3312e-05
4:7270332 A C 0.047623 1.2863e-05
4:7272188 C T 1.160711 1.5677e-05
4:7279707 T C 1.336991 -8.5282e-06
4:7282506 G A 0.506323 6.8613e-06
4:7282957 T C 0.036230 1.3922e-05
4:7283943 A C 0.028326 1.6894e-05
4:7288703 A C 1.298801 -2.5815e-05
4:7292664 C A 1.469892 -3.6559e-05
4:7295154 A G 0.134163 9.3014e-06
4:7295439 T C 0.052978 1.9337e-05
4:7300661 T C 1.479347 1.7498e-05
4:7301288 C G 1.808733 4.5329e-05
4:7304346 G A 0.582876 5.5837e-06
4:7306300 G A 0.641025 -8.7100e-06
4:7307727 G T 1.786061 3.5032e-05
4:7308678 A G 0.098316 6.2879e-06
4:7312963 A G 0.612737 8.0306e-07
4:7315187 G A 1.237452 3.4290e-06
4:7319578 T C 0.037473 -6.5297e-06
4:7322495 C T 0.590412 -6.8064e-06
4:7324802 G A 1.402570 -3.8732e-06
4:7325454 A G 0.287080 3.2899e-05
4:7326083 G A 0.315244 -4.5690e-06
4:7327385 T C 0.104707 -3.4073e-05
4:7330676 A G 0.267514 -7.2602e-06
4:7330934 T C 0.549246 -5.0061e-05
4:7331531 T C 0.080305 -1.7078e-05
4:7331861 T C 0.077403 -2.3754e-05
4:7335079 T C 0.297035 -3.7264e-05
4:7335111 T C 0.397325 2.0344e-05
4:7336772 A G 0.224845 -7.3548e-06
4:7339164 G A 0.030845 -3.3351e-06
4:7339456 T C 0.935415 -5.2792e-06
4:7340213 T C 0.067841 2.9547e-06
4:7342311 T G 0.276505 -5.1432e-05
4:7346844 C T 0.414635 -9.4650e-06
4:7351089 T G 0.097755 -2.3728e-06
4:7351293 A G 0.855583 -3.7777e-06
4:7353006 T C 0.032793 -1.1892e-05
4:7353052 T C 1.062037 -4.1653e-05
4:7355683 T C 1.469570 1.3101e-05
4:7355727 G A 0.087436 6.2736e-07
4:7359966 C T 0.117340 -2.7284e-05
4:7361279 T G 1.156118 2.2166e-05
4:7361324 T C 0.029592 -1.8092e-05
4:7362647 T C 0.132423 4.0090e-06
4:7362737 G A 0.098024 5.0941e-05
4:7363007 G A 1.316815 -2.7989e-05
4:7363628 T G 0.342597 -2.3507e-05
4:7367258 C T 1.352419 2.6570e-05
4:7367303 A G 0.027489 -2.0708e-05
4:7367892 T C 0.705889 -1.6268e-05
4:7368064 C T 0.111377 3.2209e-05
4:7369230 A C 0.351750 -7.4955e-05
4:7370664 C T 0.064800 -4.4740e-05
4:7371403 T C 0.482599 2.6663e-05
4:7372806 T C 0.835521 -6.4224e-05
4:7374433 T C 1.208999 -1.4204e-05
4:7374556 T C 0.165696 -2.2401e-05
4:7374834 A G 0.284747 1.5501e-05
4:7379033 A G 1.363029 -2.5494e-05
4:7379505 A C 0.407945 -2.0898e-05
4:7380720 C T 0.107385 -1.6858e-08
4:7380740 A C 0.119787 -5.1731e-05
4:7383704 T C 0.049599 -2.2848e-05
4:7384439 A G 1.567377 -4.3523e-05
4:7385065 A C 0.328299 4.8106e-05
4:7385355 G C 1.647309 1.2514e-05
4:7386023 T C 0.093431 -8.4791e-06
4:7390329 T C 0.643138 -4.0486e-05
4:7391099 T C 0.277382 -2.1780e-05
4:7391302 T C 0.027921 2.9949e-05
4:7392318 T C 0.126396 8.9784e-05
4:7393898 A G 0.622348 1.1392e-05
4:7393980 A G 0.623072 -5.4012e-05
4:7394779 T G 0.561460 1.4545e-05
4:7395695 T C 0.616733 5.3796e-06
4:7401208 T C 0.701033 -2.0423e-05
4:7401228 T C 0.099374 -4.2080e-07
4:7401640 T C 0.159133 3.9785e-05
4:7402284 T C 0.375717 4.1473e-06
4:7406171 G T 1.363614 -1.8359e-06
4:7409795 C T 0.754288 -5.5182e-06
4:7412995 C T 0.108002 7.0311e-06
4:7414192 A G 0.340156 2.2568e-05
4:7416162 T C 0.637834 3.5833e-05
4:7417423 G A 0.066871 4.0678e-06
4:7417632 G A 1.867843 1.6569e-05
4:7417880 C G 0.071603 -3.1757e-05
4:7418017 G A 0.398750 2.2449e-05
4:7419924 A G 0.330224 1.0571e-04
4:7420472 T C 1.122248 -1.3210e-05
4:7420785 A G 1.687852 -1.0215e-05
4:7422453 G A 0.963449 -4.8281e-06
4:7422604 A G 0.028894 2.3123e-05
4:7423034 G T 1.453130 -2.6735e-05
4:7424945 A C 0.999247 4.3113e-06
4:7425080 A G 0.039232 1.7005e-05
4:7426000 A G 0.224877 -1.1836e-06
4:7427137 T C 0.032896 -4.2013e-05
4:7428628 A G 0.313845 -5.3387e-06
4:7429462 G A 0.317078 4.9137e-07
4:7430890 T G 1.276119 -2.9736e-05
4:7433980 T C 0.044964 1.8342e-05
4:7435058 T C 0.364526 1.1830e-05
4:7435486 T G 0.256339 3.2960e-05
4:7435721 T C 0.375721 1.8502e-05
4:7435901 T C 0.058662 -3.2119e-05
4:7436486 A C 0.238841 -3.1138e-05
4:7440206 G A 0.564894 -3.9862e-05
4:7441323 T C 1.663489 7.1901e-06
4:7441852 G T 0.401827 1.0280e-05
4:7445074 T G 0.031485 -1.8692e-05
4:7445880 C T 0.301855 5.6652e-05
4:7447137 A G 0.309016 -3.9438e-07
4:7447406 C T 0.629262 -9.9166e-06
4:7448557 G C 0.532874 -1.0270e-05
4:7449262 G C 1.157789 -2.0385e-06
4:7449820 A G 0.670068 1.5502e-05
4:7454464 C T 1.956275 4.8643e-05
4:7459834 A C 0.680056 2.2992e-05
4:7460233 G A 1.788349 -5.2694e-05
4:7461248 T G 0.073025 -3.2082e-06
4:7461769 G A 0.833931 -5.3591e-05
4:7463803 C A 1.091675 -8.9269e-05
4:7464995 T G 0.364308 -3.2136e-06
4:7470327 G A 1.450297 2.6589e-05
4:7470358 G A 0.065517 8.0817e-07
4:7472974 T C 0.157384 5.4111e-06
4:7473205 T C 0.368333 -4.0670e-05
4:7480271 A G 0.680828 -4.4114e-05
4:7480843 C G 0.172331 1.1496e-05
4:7481564 A C 0.302748 3.1370e-05
4:7485926 T C 0.032377 -3.1604e-07
4:7486805 A G 0.123445 3.7153e-05
4:7489756 T G 0.035753 -5.1297e-05
4:7491167 C A 1.011360 -8.7980e-06
4:7494225 A C 0.038070 3.0472e-05
4:7494275 T C 0.032416 -1.6201e-05
4:7494403 T C 0.041423 1.5155e-05
4:7495484 A G 1.272692 9.6353e-05
4:7498246 A G 1.935564 2.4987e-05
4:7498493 T C 0.035642 4.8262e-06
4:7504038 T C 0.041095 3.3119e-07
4:7504350 A C 0.551398 -2.3143e-06
4:7506198 A G 0.168858 1.3251e-05
4:7507353 G A 0.043387 -1.8404e-05
4:7508446 A G 1.172636 3.8882e-05
4:7512587 G T 0.135020 4.3017e-05
4:7514777 A G 0.757994 -7.2098e-06
4:7515705 T C 0.591565 -1.4731e-05
4:7517703 T G 0.056137 -5.6892e-07
4:7517916 A G 0.034104 -2.8209e-05
4:7518755 A G 0.037772 -3.1513e-05
4:7519167 G A 0.205753 -1.3881e-06
4:7521146 T C 0.053079 -3.9277e-05
4:7523364 C T 0.705688 9.4699e-06
4:7525185 A G 0.035717 -7.5802e-07
4:7525666 A G 0.065923 -4.8675e-05
4:7526187 G C 1.054692 -6.9862e-05
4:7528129 A C 0.105820 -7.0992e-05
4:7530106 C T 0.984848 -1.0851e-04
4:7530561 G A 1.934058 -6.1038e-05
4:7533530 C T 0.038340 8.1448e-06
4:7533895 C A 0.167614 3.3340e-05
4:7535568 T G 0.121446 1.2891e-05
4:7536311 A G 0.445843 9.7283e-07
4:7536777 T C 0.075047 2.3001e-07
4:7537063 A G 1.952578 -1.6173e-05
4:7537090 A G 0.023545 -4.5050e-05
4:7537154 C G 0.305906 1.3610e-05
4:7537627 T C 0.510912 -2.5678e-05
4:7537690 C T 0.058496 -3.4226e-06
4:7538492 G C 1.844126 -4.8187e-06
4:7540278 A C 0.149603 -1.7526e-05
4:7544177 T C 0.030423 2.4046e-05
4:7544481 A G 1.895952 -1.9108e-05
4:7548723 G C 0.032254 -2.4891e-05
4:7549201 T C 0.044799 1.0690e-05
4:7550540 G A 0.101010 1.7660e-05
4:7552451 G A 0.312560 -1.3225e-05
4:7556158 G A 0.076040 3.2894e-05
4:7558124 A G 0.024048 3.5830e-05
4:7558781 A G 1.321181 6.2792e-06
4:7559476 A G 0.055997 -5.0129e-05
4:7561611 A C 0.160555 -1.7310e-05
4:7575790 C T 0.591474 -1.8071e-06
4:7577277 A G 0.566608 3.9580e-06
4:7580245 G A 0.097693 2.9532e-05
4:7581566 T C 0.026840 -1.5957e-06
4:7590105 C G 0.238263 -2.3375e-05
4:7591625 T C 0.085878 -2.7701e-07
4:7592068 G T 0.549862 -2.3508e-06
4:7593685 C G 0.584589 -1.4088e-05
4:7594575 G A 0.096440 -4.6890e-06
4:7599561 T C 0.093911 1.0725e-04
4:7601996 G A 0.080445 7.3342e-06
4:7606737 G A 0.022766 -1.4340e-05
4:7607924 C T 0.599076 -1.5803e-05
4:7615377 G A 0.845213 -5.5363e-06
4:7617586 A C 0.022847 -2.5406e-05
4:7620195 T C 0.440420 -5.5348e-08
4:7621163 T C 0.094947 4.1797e-05
4:7621490 G A 0.140671 4.1794e-05
4:7625288 C G 0.082463 -3.3675e-05
4:7625903 G C 0.650743 -1.8363e-05
4:7625907 A G 0.463384 -1.0582e-05
4:7626029 A G 0.035331 6.6858e-05
4:7626136 C T 1.646698 -2.8899e-05
4:7626392 A G 0.279404 -1.0374e-05
4:7626768 A G 0.029855 1.5169e-05
4:7633845 T G 0.915742 -1.6993e-05
4:7634509 A G 0.031296 -3.4807e-05
4:7634687 G A 1.410649 -1.5748e-05
4:7636240 T C 0.597647 1.4519e-06
4:7637297 T C 1.146010 -3.1388e-07
4:7638169 T C 0.360118 -1.2401e-05
4:7639795 T C 1.579799 -2.3317e-05
4:7644113 C T 0.079016 1.4624e-05
4:7645119 C T 0.248935 1.6159e-05
4:7645370 A G 1.865746 -1.5276e-05
4:7654022 A G 1.811070 -9.4386e-06
4:7655274 G A 0.066079 -4.8926e-06
4:7655855 T C 1.449433 2.1268e-05
4:7661649 G A 0.081198 7.5268e-06
4:7664125 T C 0.047000 4.2694e-06
4:7665501 G T 0.063277 1.2750e-05
4:7665945 A G 1.593428 5.0527e-05
4:7666180 A C 0.038125 5.7376e-06
4:7666212 C T 0.047055 -3.8408e-06
4:7667486 T C 1.376626 4.8587e-05
4:7668880 T C 0.107690 -1.6701e-05
4:7669966 A G 0.102977 -1.0864e-05
4:7670269 G C 0.452449 -1.6956e-06
4:7670783 C T 0.114480 -3.3415e-05
4:7671155 G A 0.294062 5.9567e-06
4:7671673 C G 1.837735 3.9750e-05
4:7672174 C T 1.680104 2.4677e-05
4:7674588 T C 0.088871 1.3291e-04
4:7675324 G A 0.185619 -1.4549e-07
4:7677964 T C 0.076368 8.0072e-06
4:7679806 A G 1.314053 -6.4515e-06
4:7682335 T C 0.089244 6.6212e-05
4:7682485 A G 0.721599 6.1874e-06
4:7682587 G A 0.307217 -8.1618e-06
4:7684544 T C 0.089698 6.0676e-05
4:7685740 A G 0.451358 -2.8709e-05
4:7686278 T C 0.048204 -4.0729e-05
4:7687652 T G 0.656741 -3.4266e-05
4:7688914 A G 0.042209 8.3616e-06
4:7689073 G T 1.902930 -2.5056e-05
4:7689152 C A 1.276359 -1.3226e-05
4:7689225 C T 0.325378 2.7258e-06
4:7689953 T C 0.081467 1.9696e-05
4:7693469 A C 0.620806 4.2319e-05
4:7695436 G A 0.075949 3.6691e-05
4:7699389 T C 0.433415 -2.3640e-05
4:7699703 G A 0.320412 -1.0574e-05
4:7702323 A G 0.139038 -1.4280e-05
4:7702389 C T 1.300677 -3.0602e-05
4:7702864 C T 0.102912 1.1578e-05
4:7705796 A G 0.221213 5.6223e-05
4:7707391 C A 1.761276 2.2426e-05
4:7709100 G A 1.242411 -1.6061e-05
4:7710204 T C 0.805896 2.0694e-05
4:7710640 A C 1.549726 -1.5602e-05
4:7711042 C T 1.878343 2.2403e-05
4:7712161 G A 1.623202 -1.0657e-05
4:7713904 T C 0.023574 3.1179e-05
4:7714212 A G 1.281790 1.2065e-06
4:7714490 C T 1.444944 -1.5304e-07
4:7714858 A G 0.251607 3.3334e-06
4:7715796 T G 0.050576 -6.8413e-05
4:7716334 C T 0.454221 -4.3122e-05
4:7716910 T C 0.167137 3.7175e-05
4:7716932 C T 1.887393 -1.0591e-05
4:7717797 A G 0.089322 1.4179e-05
4:7720077 T C 0.147721 7.6486e-05
4:7720834 T C 0.997871 -2.1683e-05
4:7722458 A G 0.094703 -2.1810e-06
4:7722621 A G 0.073236 -4.1344e-06
4:7727246 T C 0.395819 -1.2291e-05
4:7727299 G A 1.014885 8.1220e-05
4:7729045 G C 0.883575 -4.7650e-05
4:7729132 G A 0.069526 8.6196e-06
4:7733748 G A 0.239445 4.0635e-05
4:7734523 A G 0.982145 -8.9094e-06
4:7737536 T C 0.031290 3.2667e-06
4:7738509 A G 0.026921 1.9813e-05
4:7743547 A C 0.795458 7.9596e-06
4:7744327 A C 0.060278 -5.5425e-05
4:7746357 A G 1.548467 -4.9033e-05
4:7747638 T C 0.453111 8.9190e-06
4:7750918 A G 0.472300 -2.2838e-05
4:7751010 A G 0.264798 -1.7683e-05
4:7752580 A G 1.204325 -1.8693e-05
4:7755379 C T 0.458194 -2.4869e-05
4:7757420 C A 0.022247 1.0782e-06
4:7760243 A G 0.158922 -3.5337e-05
4:7760658 G A 0.024094 -1.6111e-05
4:7763761 G A 1.537191 1.4054e-05
4:7768698 G A 0.324829 -2.9651e-05
4:7771596 G C 0.093788 -1.0391e-06
4:7772268 C A 0.054166 -3.6972e-07
4:7775398 A G 0.088228 1.4417e-05
4:7778663 T C 1.561028 3.0796e-05
4:7780582 T C 0.597401 1.0056e-04
4:7783811 G A 0.254528 2.8534e-05
4:7788681 G T 0.149175 -3.8703e-05
4:7792662 C T 0.207382 -2.9793e-05
4:7794001 C T 0.298642 -3.9548e-05
4:7802227 C G 0.304478 -5.0983e-05
4:7802418 T C 0.093337 5.2605e-05
4:7804225 C G 0.049567 3.8091e-06
4:7806333 T C 0.094979 3.1492e-05
4:7810027 C A 0.324170 -1.0366e-05
4:7810354 C T 0.266878 -6.1647e-05
4:7817661 C T 0.151035 -3.3994e-06
4:7818257 C T 0.020718 -3.6707e-05
4:7818811 A G 0.074105 -2.9140e-05
4:7821669 C T 0.055763 -2.8349e-05
4:7822994 G A 0.300791 -4.8280e-06
4:7826824 C T 0.438644 1.8911e-05
4:7827326 C A 0.073872 5.1795e-05
4:7828245 T C 0.103711 3.6174e-05
4:7829708 C A 0.453484 5.3544e-05
4:7843068 G T 1.255632 1.9738e-04
4:7844081 C T 0.975143 4.0639e-07
4:7844280 G A 0.198852 1.3858e-05
4:7847860 A G 0.102338 -1.4151e-06
4:7851239 T C 0.081801 -5.7593e-06
4:7853160 A G 1.001461 -7.6249e-05
4:7855500 C T 0.074531 -3.2603e-06
4:7860301 G A 0.132297 -2.3294e-05
4:7863618 G A 1.607976 -8.4106e-05
4:7863724 A G 0.059847 -6.7627e-06
4:7864457 C T 0.871293 -3.8371e-05
4:7864661 C T 0.524769 3.9163e-05
4:7868550 A G 0.042952 2.3378e-05
4:7882362 A G 0.629476 -1.8055e-05
4:7886681 A C 0.047350 7.6456e-06
4:7888922 C G 0.073615 -5.4914e-06
4:7894887 A G 0.324154 1.0233e-05
4:7899043 A G 0.035668 1.7506e-06
4:7900972 T C 0.055322 -2.6469e-05
4:7911771 C A 0.772753 2.4004e-05
4:7912948 G A 0.066033 -2.5592e-06
4:7931682 C A 0.807623 -2.8125e-05
4:7932833 T G 0.201465 -1.3407e-05
4:7939970 G A 0.681354 3.0931e-05
4:7942862 T C 0.664972 4.6995e-05
4:7947975 C T 0.298574 -2.5707e-05
4:7950764 C T 1.698414 6.5676e-06
4:7955596 G A 0.165047 -2.8974e-05
4:7957965 C G 0.617028 2.8996e-05
4:7959029 A G 0.402622 1.1836e-06
4:7965065 T C 0.847677 -1.4435e-05
4:7967287 G A 0.068318 -1.4266e-05
4:7967683 T C 0.159120 2.7979e-05
4:7967824 C T 0.034938 -2.3905e-05
4:7970103 T C 0.311914 1.4340e-04
4:7972630 A G 0.079938 -3.0162e-05
4:7980637 A G 0.200024 5.7695e-06
4:7981238 C T 1.285694 -6.6436e-05
4:7983008 C T 0.035756 -7.8879e-06
4:7983545 T C 0.190475 -2.6709e-05
4:7985757 A C 0.295347 -6.0145e-05
4:7985830 T C 0.177586 3.3163e-05
4:7991669 A G 0.037301 -4.6035e-06
4:8004834 T G 0.210336 3.9396e-05
4:8006194 T C 0.094327 -3.7319e-05
4:8006928 T C 0.610244 -3.2004e-05
4:8007261 A G 0.086391 -2.1388e-05
4:8007648 G A 0.062726 1.5432e-05
4:8009737 T C 0.071687 -5.7328e-05
4:8010035 T C 0.025084 -1.5146e-05
4:8010112 T C 1.566098 8.4488e-06
4:8012322 A G 0.670107 1.8259e-05
4:8020875 T C 0.372215 1.9168e-05
4:8021478 C T 0.722404 4.2887e-05
4:8023484 A G 0.344531 -5.3428e-07
4:8024084 G A 0.068221 -2.5929e-05
4:8028397 T C 0.654141 4.0886e-05
4:8031471 G A 1.488507 2.1995e-05
4:8037316 T G 0.620543 -3.7636e-05
4:8041209 G A 0.319065 9.8218e-06
4:8045064 T C 0.546717 2.4047e-05
4:8049312 G A 0.165281 8.3260e-06
4:8050343 A G 0.540677 -7.2879e-05
4:8056744 T C 0.330516 2.2275e-05
4:8062202 A G 1.274792 5.5578e-06
4:8062689 C T 1.663794 -4.2397e-06
4:8063568 C T 0.526957 -5.7658e-05
4:8069400 A G 0.309697 1.0154e-05
4:8069714 T C 0.340315 -3.1173e-05
4:8070793 G T 0.251441 8.5590e-07
4:8072684 G A 0.910999 -1.0368e-05
4:8075454 T G 0.058587 -4.4871e-06
4:8076952 A G 0.028261 1.3191e-05
4:8080028 A G 0.949826 2.9163e-05
4:8083311 A G 0.118885 5.0092e-05
4:8083563 T C 0.435613 -1.9549e-05
4:8084166 T C 0.049901 -1.7901e-06
4:8089598 T C 0.634523 2.8019e-06
4:8090384 T C 0.048548 1.8885e-06
4:8090697 A G 0.046458 1.9260e-05
4:8091489 C G 0.055517 -3.1998e-05
4:8095419 T C 0.582288 -1.3474e-06
4:8097469 A G 0.572599 -6.5637e-06
4:8103323 T C 0.986507 3.3761e-06
4:8105010 C T 0.683117 -2.3612e-06
4:8106661 G T 0.079896 8.3053e-06
4:8106881 C T 0.880722 -6.3805e-06
4:8108027 C T 1.573976 -1.8425e-05
4:8108315 T C 0.135085 -1.1119e-05
4:8108767 T C 0.087322 -6.8922e-06
4:8111117 A C 1.655540 -2.4874e-05
4:8111169 T G 0.074641 2.5041e-05
4:8112106 T G 0.530871 -2.1811e-05
4:8113890 C T 1.089857 2.1967e-06
4:8116202 G A 1.518534 2.7421e-05
4:8117632 G T 0.066552 3.0512e-05
4:8118328 T C 0.795218 -1.0832e-05
4:8118561 T C 1.339744 5.2719e-06
4:8120666 A G 1.255492 1.2080e-05
4:8121505 A G 0.393881 -5.6270e-06
4:8122496 G T 0.863954 2.1459e-05
4:8122520 A G 0.033763 -4.6836e-06
4:8122628 T C 0.052647 -3.1497e-06
4:8125788 T C 1.045786 1.3896e-06
4:8126325 C T 0.069328 5.9538e-06
4:8127172 T C 0.054751 -1.4553e-05
4:8127373 T C 0.083126 -1.3042e-05
4:8127536 A G 0.064809 -3.0528e-06
4:8127746 A G 0.067195 2.4291e-06
4:8128224 A G 0.334755 1.4338e-05
4:8128313 T C 0.036853 -3.3751e-06
4:8129655 C A 0.098358 1.6675e-05
4:8130116 T C 0.331211 -3.3885e-05
4:8135719 T G 0.198774 -3.0424e-05
4:8136346 C G 0.042180 2.9225e-06
4:8136734 T C 0.122861 3.2871e-05
4:8139771 A G 0.184600 -3.1540e-05
4:8148159 G A 1.130521 6.7683e-06
4:8149114 T C 0.129470 -1.7047e-05
4:8149470 A G 0.141593 9.8057e-06
4:8152235 T G 0.079500 3.4323e-05
4:8152994 T C 0.060178 5.7327e-06
4:8154534 C T 0.322547 3.4597e-05
4:8155070 T C 0.050745 -2.8541e-05
4:8158046 A G 0.022659 8.7601e-06
4:8158352 G A 0.937161 -5.1858e-06
4:8169011 A G 0.329503 3.4706e-05
4:8171401 T C 0.815342 -7.5808e-06
4:8172981 T C 0.033195 -1.1862e-05
4:8173975 T G 0.030449 -5.9685e-06
4:8176839 G A 0.201452 4.3471e-05
4:8177935 C T 0.375318 -3.7357e-05
4:8177970 T C 0.034347 -3.2032e-06
4:8183846 A G 0.125114 2.0244e-05
4:8187442 T G 1.311456 2.1461e-06
4:8191363 A C 0.065712 2.3294e-05
4:8195196 A G 0.042786 -1.6373e-05
4:8197927 A C 0.258228 1.6466e-05
4:8201213 C T 0.120144 5.3806e-07
4:8204854 A G 0.415979 -3.8627e-05
4:8207083 G A 1.022899 1.9539e-05
4:8207810 T C 0.738309 6.0739e-06
4:8209798 T C 1.764149 -5.0931e-06
4:8209913 T A 0.022941 7.0511e-06
4:8211624 T C 1.782098 3.1387e-06
4:8213310 T C 1.813936 -2.5931e-05
4:8214173 T C 0.707622 8.8605e-06
4:8215225 T C 1.447765 5.0102e-05
4:8216391 T C 1.174028 -2.4100e-05
4:8218219 A G 0.717746 -9.7764e-06
4:8220029 A G 0.070447 6.6055e-06
4:8220424 T C 0.495654 -1.6112e-06
4:8222157 C T 0.505606 5.9410e-06
4:8227825 G T 0.039112 -3.4280e-05
4:8229713 G A 1.502551 1.4431e-05
4:8229774 T C 1.508179 8.7439e-06
4:8230053 T C 0.020751 -1.9453e-05
4:8230456 G T 1.320279 -8.1368e-06
4:8230893 T C 0.615710 4.5138e-06
4:8232966 G A 0.806435 2.2103e-05
4:8233345 A G 0.189654 -1.8771e-04
4:8233750 G A 0.020355 -8.8893e-06
4:8234562 G A 0.037480 3.7679e-06
4:8236448 A C 0.039998 -1.1453e-05
4:8242499 A G 0.108583 -7.6209e-06
4:8246502 C A 1.395387 1.2186e-05
4:8246647 T C 0.035396 -1.9052e-05
4:8248914 T C 0.072632 -3.7533e-05
4:8252789 A C 0.048041 1.7140e-05
4:8254784 T C 1.089939 -1.0663e-04
4:8255423 C T 0.037184 -1.6651e-05
4:8260752 T C 0.465623 -4.7412e-05
4:8268548 T C 0.059207 2.2148e-05
4:8268666 A G 0.093457 -1.0207e-05
4:8270628 A G 0.083655 -2.5346e-06
4:8274334 C T 0.036512 -4.7724e-05
4:8276349 T C 0.556244 4.9401e-05
4:8276491 T C 0.026953 7.3974e-06
4:8278125 A G 0.817442 1.2322e-05
4:8285906 A G 0.031556 -2.6288e-05
4:8286122 A G 0.030972 -2.7050e-05
4:8293193 A G 0.020234 4.0353e-06
4:8293443 C T 0.147588 7.1083e-06
4:8294196 T C 0.435489 7.1010e-06
4:8301346 G A 1.104668 -1.0966e-05
4:8307293 T C 0.049771 2.4656e-05
4:8307480 T C 0.086608 3.9995e-05
4:8307504 A G 0.559678 -9.9068e-06
4:8311231 A G 1.425486 3.8602e-05
4:8313040 C T 1.661155 1.2779e-05
4:8315938 A G 1.872988 -2.8074e-06
4:8316529 A C 1.612000 1.4016e-05
4:8318010 C T 0.267144 -7.8151e-06
4:8320126 G A 0.767540 -1.6043e-05
4:8321709 G A 0.898003 1.4974e-05
4:8323658 A G 1.779654 1.5833e-05
4:8326862 T G 0.562940 5.6185e-06
4:8329876 T C 0.090412 2.5758e-05
4:8332861 T C 0.438836 -5.1822e-06
4:8334382 A G 0.628467 1.1657e-05
4:8334681 T C 0.041407 -1.5786e-06
4:8336091 A G 0.803105 -1.6068e-05
4:8347341 C T 0.215055 2.1684e-05
4:8348536 A C 0.149548 1.0761e-05
4:8355890 A G 0.561486 3.5495e-05
4:8357736 C A 0.440468 5.9248e-05
4:8359248 A G 0.078585 1.8864e-05
4:8365832 A G 0.484378 2.6355e-05
4:8367082 T C 0.437336 5.6998e-05
4:8367799 A C 1.133475 4.3491e-05
4:8371554 C T 0.302290 4.7052e-05
4:8373088 C T 1.247179 -2.8941e-05
4:8374858 T C 0.088056 -2.7769e-05
4:8377323 A C 0.369927 -3.1662e-05
4:8378332 C G 1.244631 -3.1127e-05
4:8379276 C T 0.077650 -1.2877e-05
4:8379981 C T 0.022205 -1.2924e-05
4:8381168 T C 0.036775 7.1135e-07
4:8386720 A G 0.192977 -1.1862e-05
4:8387509 C A 0.073326 2.3635e-05
4:8390948 T C 0.072424 2.5203e-05
4:8392835 T C 0.062252 2.9969e-05
4:8394374 C T 0.038190 -4.5770e-05
4:8404700 G C 1.314683 -1.8130e-05
4:8407596 C T 0.043533 -5.4672e-05
4:8407909 G A 0.084849 7.4007e-06
4:8424231 T C 0.044601 8.6177e-06
4:8444247 T C 0.172681 3.9908e-05
4:8454639 G A 1.322434 -1.9709e-05
4:8457115 T C 0.093723 -3.8297e-06
4:8464536 T C 0.105129 -6.0247e-07
4:8465721 G A 0.033435 2.0748e-05
4:8479754 G A 1.021932 -6.3908e-05
4:8499519 G A 0.244596 1.9641e-05
4:8503359 G A 1.414112 -1.4307e-05
4:8512170 T C 0.052212 1.1309e-05
4:8512250 C G 0.949612 -5.3956e-05
4:8517810 G T 0.071950 1.5903e-05
4:8518446 G A 0.699313 -7.2998e-05
4:8520270 A C 0.072145 -1.9029e-05
4:8525162 A G 0.838884 2.1882e-05
4:8527188 T C 0.025055 3.7865e-06
4:8528028 A G 0.077838 1.2471e-05
4:8535713 A G 0.654131 6.6121e-05
4:8538461 A G 0.040303 9.5468e-06
4:8542066 A G 0.273649 9.7314e-07
4:8544100 T C 0.038002 1.0155e-05
4:8547002 A G 0.139015 9.0119e-06
4:8547874 C T 0.106668 1.4573e-05
4:8547967 T C 0.117327 3.8809e-05
4:8548332 G A 0.711388 -7.5790e-05
4:8550719 A C 0.151402 2.2925e-05
4:8554373 T C 0.794598 1.7689e-05
4:8554562 G C 0.128574 2.3080e-05
4:8557853 A G 0.055465 -6.0186e-06
4:8559164 G C 0.037093 -8.5977e-06
4:8560561 A G 0.098115 -2.0893e-05
4:8561119 T C 0.058117 6.0519e-06
4:8562107 C T 0.821376 -3.4535e-05
4:8566758 C T 0.789255 -3.6575e-05
4:8569136 G A 0.890629 -2.8191e-05
4:8574412 G A 0.065767 -3.7012e-05
4:8574490 C T 0.921834 -1.9662e-05
4:8574650 A G 0.026061 1.2572e-05
4:8579758 T C 0.362104 1.0393e-05
4:8580087 G C 0.126366 -4.7710e-05
4:8580789 C A 1.050914 -1.3383e-05
4:8582206 G C 0.810288 1.6678e-06
4:8582856 G T 0.708281 -6.6092e-06
4:8584448 C T 0.953108 6.0190e-06
4:8585197 G A 0.248238 5.1548e-06
4:8585517 T C 0.031650 -1.3342e-05
4:8585665 A G 0.034773 -7.0268e-07
4:8585989 C T 0.144634 -1.6008e-06
4:8586660 C T 0.128217 -1.8318e-05
4:8586927 A C 0.685645 1.5763e-04
4:8587987 T C 0.263616 -2.0061e-05
4:8589023 A G 0.224754 -2.9605e-05
4:8589416 C A 0.270027 -3.1271e-05
4:8590242 G A 0.048947 -2.4611e-05
4:8591787 T C 0.076722 9.2848e-06
4:8592228 G A 0.667163 1.5195e-05
4:8594574 C T 1.396250 -1.3616e-05
4:8594616 C G 0.406812 2.7742e-05
4:8601298 A G 0.644679 8.7131e-06
4:8603895 C T 1.015625 -2.0886e-05
4:8605157 G C 0.033864 2.6284e-05
4:8606080 G A 0.190147 -8.0477e-07
4:8606167 G A 0.053014 9.2059e-06
4:8611686 G A 0.505875 -1.4330e-05
4:8612417 C A 0.045597 -1.5497e-05
4:8612691 A G 0.871115 -1.5278e-05
4:8614190 A G 0.050057 -2.4132e-05
4:8614366 T C 0.071074 1.2246e-06
4:8615939 G A 0.578565 2.0638e-05
4:8616748 A G 0.051930 1.3838e-05
4:8620683 C T 0.103883 -4.9066e-05
4:8638990 G T 0.035951 1.7141e-06
4:8640970 A G 0.076501 -3.0330e-05
4:8644450 T C 0.043348 -1.9561e-05
4:8644746 T G 1.448781 3.7721e-05
4:8645076 T C 0.195847 4.8978e-06
4:8645334 A G 1.371209 3.1275e-05
4:8645820 G A 1.815556 -2.4428e-05
4:8647476 C T 0.197992 -6.9680e-06
4:8648305 C A 0.082661 -4.4974e-05
4:8648453 T C 0.027580 -3.7338e-06
4:8649568 G A 0.079263 -1.6111e-05
4:8649855 C T 0.059392 -1.8121e-05
4:8650824 T C 1.224816 -5.8409e-07
4:8655375 C T 1.686220 3.7438e-05
4:8656257 G A 0.084164 -7.5341e-05
4:8656959 C A 0.145001 9.2448e-06
4:8659464 A G 0.033825 2.3496e-06
4:8670014 G A 0.055530 -2.1528e-05
4:8670970 G A 0.263421 1.1733e-05
4:8675988 G C 1.920883 1.4093e-05
4:8676596 A C 0.020663 2.4626e-05
4:8678364 G A 1.960943 -2.0697e-06
4:8685014 G T 0.076767 -2.2510e-05
4:8692633 T C 0.032984 -8.1353e-06
4:8698957 T C 0.075517 -2.5567e-05
4:8700591 A G 0.062401 -2.2587e-05
4:8702031 T C 0.054536 3.8155e-06
4:8703166 T C 0.022247 -1.3744e-05
4:8703654 A G 1.808360 3.5233e-05
4:8712928 T C 0.024214 -5.6746e-06
4:8714689 C T 1.966831 1.2107e-05
4:8724472 A G 0.116356 1.3253e-05
4:8726725 A G 0.136153 3.8749e-05
4:8727807 A G 0.087043 -3.8459e-05
4:8728783 A G 1.559795 1.3756e-05
4:8729471 C T 1.885718 -3.8566e-05
4:8732423 A G 0.040787 1.3725e-07
4:9370897 T C 0.448476 -2.8919e-05
4:9371224 A G 1.380479 6.0511e-06
4:9371376 T C 0.190527 -1.2193e-05
4:9386267 A G 0.023867 1.1654e-08
4:9386295 A C 0.147250 -1.3063e-05
4:9391217 T C 0.033974 1.3455e-05
4:9395312 C T 1.828851 -3.1657e-05
4:9401851 T G 0.057237 -4.8459e-06
4:9402395 A G 0.364493 -2.5059e-05
4:9402618 T C 0.083087 -8.1335e-06
4:9403622 A C 0.026226 -6.4381e-06
4:9419322 A G 0.231768 1.0015e-05
4:9431441 G A 0.260299 1.1039e-05
4:9435745 T C 0.250169 1.3505e-05
4:9440568 T C 0.053566 -5.1466e-05
4:9443894 T C 1.279612 -3.0698e-05
4:9445551 T G 0.233547 1.3007e-05
4:9452936 G A 1.571629 -3.8125e-05
4:9495924 T C 0.265278 1.5490e-05
4:9496699 T G 0.143303 -2.9308e-05
4:9509791 C T 1.909526 -1.1003e-05
4:9511324 A G 0.046000 2.1628e-06
4:9518791 C G 1.643735 -2.1199e-05
4:9528266 G C 0.044922 -2.6360e-07
4:9532279 A G 0.113656 -3.2803e-05
4:9558355 C G 0.082376 5.6376e-06
4:9565337 G T 1.928985 -1.4551e-05
4:9574572 A G 1.312080 -1.6383e-05
4:9588339 A G 0.111322 2.3567e-05
4:9589334 A C 0.074498 1.5110e-05
4:9590700 T G 1.649603 -7.9227e-06
4:9599609 A G 0.119031 4.8129e-06
4:9612877 T C 1.965737 -3.5933e-05
4:9634451 C T 1.926492 -1.6839e-05
4:9635408 C T 0.262094 -3.0121e-05
4:9637886 A G 1.266044 8.4786e-07
4:9663694 A G 0.033607 3.6064e-05
4:9671025 T C 0.265444 -2.6135e-05
4:9684785 G A 0.070681 3.2300e-05
4:9687410 C T 1.892060 -4.5179e-05
4:9688014 C T 1.638051 2.4567e-06
4:9693253 C T 1.928621 -1.5172e-05
4:9694662 C T 1.373984 1.7842e-05
4:9717975 T C 1.147266 9.2638e-06
4:9721066 G A 1.917390 -3.4354e-05
4:9724519 T C 0.066208 3.5476e-07
4:9731215 A G 1.326553 -3.5067e-05
4:9732138 T C 0.072119 9.4081e-06
4:9735093 G A 1.917472 -3.9333e-05
4:9741681 G T 1.917910 -4.1807e-05
4:9748401 A G 0.063670 1.3563e-05
4:9760753 A G 1.926537 -2.3659e-05
4:9765123 A G 0.026999 -4.4074e-06
4:9766888 T C 0.370378 5.0024e-06
4:9774354 G A 0.268605 1.9444e-05
4:9777590 A G 1.285620 -3.5008e-05
4:9777971 A G 0.082463 2.5904e-05
4:9787290 T C 0.038112 3.9461e-05
4:9787836 A G 0.064624 -9.9223e-06
4:9790428 G A 0.031605 7.6902e-06
4:9790712 C T 1.926050 -3.3492e-05
4:9801360 G A 0.032780 8.0549e-05
4:9802272 T C 1.280163 -3.7336e-05
4:9805562 A T 0.034630 7.5951e-06
4:9807632 G T 0.057600 -3.4120e-05
4:9809859 G A 0.375928 2.8884e-06
4:9810714 G A 0.052011 2.9331e-05
4:9815440 T C 0.064475 2.0862e-05
4:9817290 A G 0.044322 1.0662e-06
4:9828502 T C 0.180500 -3.3506e-05
4:9835352 C T 0.033000 -3.5151e-05
4:9838335 T G 0.213267 1.2172e-05
4:9844767 T C 0.034906 4.4943e-05
4:9849528 T C 0.431565 3.1395e-06
4:9849864 T C 0.036159 -2.8753e-05
4:9852516 G A 0.066403 6.9138e-05
4:9862300 A G 1.930143 -2.7023e-05
4:9872456 C G 0.134082 -5.3851e-05
4:9872581 T C 0.036593 1.9961e-05
4:9881158 A C 1.263892 -2.4826e-05
4:9883801 G A 1.873799 -1.1227e-05
4:9894371 T C 0.079568 1.4707e-05
4:9895070 C T 0.497874 -1.0130e-05
4:9897885 A G 0.557016 -4.9901e-06
4:9909850 G T 0.309155 4.1270e-05
4:9909923 A G 1.061830 -3.8935e-05
4:9916133 G A 0.040449 -1.4023e-05
4:9917484 G C 0.044370 -1.3896e-05
4:9918133 A G 0.042491 2.8464e-05
4:9921931 C T 1.289167 6.9649e-06
4:9922130 T C 0.381988 3.1672e-06
4:9922170 G C 0.054705 2.8167e-05
4:9923004 T G 1.522958 1.8150e-05
4:9926967 G T 0.531890 8.6324e-06
4:9928314 T C 0.042231 -1.9808e-05
4:9932882 T C 0.087378 -3.6216e-05
4:9935910 G A 0.498387 -2.7790e-06
4:9946163 C T 0.441685 1.5726e-05
4:9946337 T C 0.048837 2.5276e-05
4:9956079 T C 0.377876 -1.0296e-05
4:9959267 G A 0.125743 -3.4686e-06
4:9966380 G A 0.432032 -4.5326e-06
4:9967843 A G 0.850604 5.6450e-06
4:9978142 A G 1.052001 -3.5655e-05
4:9992862 T C 0.100900 -6.6330e-05
4:9995182 C G 1.514973 -1.9247e-05
4:10000356 A G 0.033477 4.8617e-05
4:10005555 T A 0.536447 1.3480e-05
4:10008964 T C 0.054118 1.5174e-06
4:10010520 T G 0.716305 9.0472e-05
4:10028077 A G 0.560197 2.4563e-05
4:10042686 A G 0.026739 -1.0022e-05
4:10049995 A G 0.038213 -8.1367e-07
4:10050141 T C 1.653145 -1.2766e-05
4:10056376 C T 1.577754 1.4122e-05
4:10061147 T C 0.062427 -1.1612e-05
4:10062326 A G 1.584512 -8.5288e-06
4:10065873 A G 0.572307 3.7823e-05
4:10068680 C G 0.124890 3.1967e-06
4:10094042 A G 0.118560 -1.3996e-06
4:10096020 T C 0.841006 8.7676e-06
4:10104670 G A 0.956899 2.3730e-05
4:10120609 C T 1.232044 1.9897e-05
4:10123215 T C 0.147344 3.4895e-05
4:10125335 T G 1.403239 4.9666e-05
4:10135421 C T 0.798019 -2.1264e-05
4:10135661 C T 0.062544 1.1319e-07
4:10139936 A G 0.042137 -6.3954e-06
4:10145794 A G 0.885377 1.7353e-06
4:10148122 A C 0.036811 1.3860e-05
4:10149784 G C 0.396218 -5.8222e-06
4:10152302 A G 0.034107 -1.6811e-05
4:10153471 C T 0.102221 -2.4947e-05
4:10169545 A C 0.139343 6.7293e-06
4:10173019 G A 1.200576 -1.0537e-05
4:10176594 C T 0.038177 1.0958e-05
4:10176686 C T 0.185171 -3.4771e-05
4:10182836 C A 0.026363 2.3789e-05
4:10203462 T G 0.085528 -2.7047e-05
4:10204421 T G 0.022257 1.5229e-05
4:10206530 G T 0.111426 5.9092e-05
4:10209873 T C 0.038194 1.8724e-05
4:10235622 C G 0.897523 -3.9100e-05
4:10240806 A G 0.031329 -2.1101e-06
4:10241991 T G 1.978776 -2.4079e-05
4:10250547 C T 0.076267 6.4287e-06
4:10260765 A G 0.036467 1.3255e-05
4:10266967 T C 1.875341 -7.2433e-05
4:10269778 T C 0.023243 1.5124e-05
4:10272013 T C 0.132900 1.0407e-05
4:10291550 A G 0.066231 1.9748e-05
4:10293246 T G 0.155131 2.1412e-05
4:10296114 T C 1.333268 -5.0854e-06
4:10302359 A G 0.137451 3.0774e-05
4:10304641 A C 0.229366 -3.7379e-05
4:10304726 G A 0.422178 -1.6829e-05
4:10305155 A G 0.021728 -5.0971e-05
4:10311887 G A 1.864484 -2.7287e-05
4:10316350 G A 0.032867 7.1310e-06
4:10322400 G A 0.041946 2.3283e-05
4:10324160 A G 0.970255 -7.1135e-05
4:10328335 G A 0.049762 -2.2832e-05
4:10331294 G T 0.430562 -1.6992e-05
4:10331887 G C 0.036798 -1.4320e-05
4:10335496 T C 0.066893 1.9137e-05
4:10335524 T C 1.889304 -6.3556e-05
4:10336032 G A 0.022111 4.6441e-06
4:10337742 T C 0.031033 2.1050e-05
4:10341347 T C 0.036681 8.3071e-07
4:10350765 C T 0.281462 -2.2400e-05
4:10353628 C T 0.105382 -1.7022e-05
4:10360091 T G 0.157952 -3.6505e-05
4:10362701 T G 0.040940 -8.3854e-06
4:10365700 G A 0.041388 3.3850e-05
4:10369301 T C 0.047801 -3.0626e-05
4:10370537 T C 0.107411 -6.2439e-05
4:10382500 C T 0.067552 -1.7370e-05
4:10387559 A C 0.883527 -2.5394e-06
4:10387698 C T 0.027495 1.2740e-05
4:10388313 G A 1.855223 -4.2860e-05
4:10407572 T G 0.426157 -1.7030e-05
4:10431132 G C 0.071441 -2.3702e-05
4:10439114 G C 0.054819 2.3864e-06
4:10440811 T C 0.061830 -2.4393e-06
4:10443384 G T 0.788745 3.7461e-05
4:10444106 G A 0.035282 -2.9329e-06
4:10445207 C T 0.072463 -1.7988e-06
4:10447168 G C 0.533435 -2.3421e-05
4:10447194 G T 0.042550 -2.1713e-05
4:10447640 G A 0.208950 -4.4109e-06
4:10447907 T C 0.055088 2.0353e-05
4:10452986 C G 1.021179 3.1614e-05
4:10456156 C A 0.267709 -2.6835e-06
4:10456414 A G 0.121420 -3.6637e-05
4:10462505 G A 0.021348 7.6099e-05
4:10473180 C T 0.021273 -9.6145e-06
4:10475112 A G 0.395923 4.5810e-06
4:10475280 C A 0.666784 -9.6425e-07
4:10482748 A C 0.044517 1.8210e-06
4:10493961 T C 0.147562 -2.7799e-05
4:10498830 A G 0.872186 1.0601e-04
4:10499344 C T 0.561619 -4.4043e-05
4:10501373 A G 0.362121 -1.0220e-05
4:10504484 C A 0.087176 3.8270e-05
4:10508404 A C 0.816974 3.1239e-05
4:10510881 T G 1.235939 9.8993e-06
4:10514681 T C 1.368908 2.4796e-05
4:10515142 T C 0.035727 -9.6796e-06
4:10524671 A G 0.894008 -5.0266e-05
4:10529151 T C 0.020715 -3.9915e-06
4:10531693 T C 0.025788 7.2822e-09
4:10531997 A G 0.089374 6.0490e-06
4:10532634 A G 1.459593 3.6299e-05
4:10533535 G A 0.083674 -7.2222e-05
4:10540478 A G 0.047392 -1.0824e-05
4:10540862 A G 0.087527 1.2481e-05
4:10544125 G A 0.041550 7.1307e-06
4:10545853 A G 1.585982 1.9401e-05
4:10549891 G A 0.119294 -9.7157e-06
4:10553282 G A 0.115100 -2.0893e-05
4:10575259 A G 0.113610 -1.5911e-05
4:10583154 G A 0.253866 1.1878e-05
4:10586571 A G 0.120368 2.4967e-05
4:10590016 A G 0.035577 5.1886e-07
4:10596959 T C 1.952747 1.9549e-06
4:10597009 C G 0.069185 -8.7912e-06
4:10603924 T G 0.023039 1.5373e-05
4:10611109 T G 0.054877 -2.5541e-06
4:10611515 C T 0.331792 -2.1761e-05
4:10613798 T C 0.119492 1.8868e-05
4:10618030 A G 1.563845 -2.2811e-05
4:10638254 A G 0.391963 -8.4739e-06
4:10641202 A C 0.126022 1.5214e-05
4:10646731 G A 0.054549 -9.2876e-07
4:10648278 C A 0.271000 -4.8433e-05
4:10660581 G A 0.041160 -3.2292e-06
4:10662329 C T 0.651979 1.2153e-05
4:10665321 G A 0.030952 -3.1224e-06
4:10666272 T C 1.028638 -5.7822e-06
4:10671323 C G 0.343438 -3.8978e-05
4:10683051 A G 0.030955 -1.8591e-05
4:10685033 A G 0.274126 2.3191e-05
4:10688084 C A 1.038859 1.5875e-07
4:10689292 A C 0.922376 -8.3138e-06
4:10690043 T C 0.972148 -1.1564e-05
4:10690720 A G 0.690166 1.0676e-06
4:10690918 G C 0.778722 6.6288e-07
4:10693849 C T 0.149743 9.4170e-06
4:10699127 T G 0.265976 4.7049e-06
4:10702098 A G 0.070074 -2.4259e-06
4:10703215 A G 0.072739 2.1010e-05
4:10710493 G A 0.135338 1.3519e-05
4:10714255 A G 0.066478 1.8888e-05
4:10717594 T A 0.080967 -2.2867e-05
4:10718223 T G 0.129521 1.2370e-05
4:10718846 G A 0.944126 -3.1569e-05
4:10722080 G T 0.105285 1.0693e-04
4:10723466 A G 0.599134 4.9366e-05
4:10727528 A G 0.820733 -3.6764e-05
4:10735188 A G 0.207989 -9.0448e-06
4:10735592 A G 0.496329 -6.6305e-06
4:10735907 G C 0.551586 -7.2264e-05
4:10736066 G A 0.082846 -2.4297e-05
4:10736981 T G 0.076946 1.4076e-05
4:10745417 G A 0.446402 -7.7798e-06
4:10760422 T C 0.049830 -3.3726e-05
4:10760911 C T 0.233050 -7.5080e-06
4:10761455 A G 0.071132 3.7675e-05
4:10764602 T C 0.034490 1.0580e-06
4:10783177 C A 0.207924 -7.9060e-06
4:10784440 G A 0.102623 1.1495e-05
4:10788015 C T 0.025022 -4.4461e-06
4:10794713 T C 0.071502 4.4639e-05
4:10801026 G A 0.237620 -1.3836e-06
4:10801705 T C 0.101604 1.0384e-05
4:10802915 C T 0.092772 4.0465e-05
4:10808305 A C 0.026096 5.2270e-06
4:10809272 A C 0.088153 -1.7251e-05
4:10809632 G A 0.025197 -2.6407e-06
4:10818107 C A 0.473125 -1.9744e-06
4:10832291 C T 1.046172 2.0916e-05
4:10835207 T C 0.057367 6.5091e-06
4:10856611 T C 0.034659 -1.4338e-05
4:10864456 C G 0.027645 -2.3887e-05
4:10870708 A G 0.894910 3.9167e-05
4:10873401 A G 1.496520 -2.6691e-05
4:10875944 A G 0.108278 1.2972e-05
4:10879033 C T 1.974592 -3.7914e-06
4:10881838 A G 0.047714 -1.6842e-07
4:10882847 G A 0.121533 2.0983e-05
4:10889389 A G 0.086326 4.4086e-05
4:10894952 A G 0.022130 -1.1142e-05
4:10900102 T C 0.251659 2.3189e-06
4:10902887 T G 0.296445 1.5303e-05
4:10908621 C T 0.280618 -6.6823e-06
4:10910291 T G 0.980311 4.9050e-05
4:10915507 G A 0.078676 -5.8403e-05
4:10919894 A G 0.026343 -4.6880e-05
4:10929768 C T 1.347151 -4.1337e-05
4:10931705 G A 0.427235 5.6970e-05
4:10932041 C T 0.303008 2.5359e-06
4:10935123 G C 0.064904 1.7024e-05
4:10936389 C T 0.032728 9.6317e-07
4:10936516 G A 0.065618 -1.4944e-05
4:10944487 A G 0.262049 4.2022e-05
4:10948467 G A 0.638168 1.7588e-04
4:10948912 C T 1.558078 1.1407e-05
4:10953205 A G 1.123309 -4.5214e-05
4:10956511 G C 0.182451 1.9778e-05
4:10959658 A G 0.230311 -1.3564e-04
4:10959700 T C 0.110903 -2.6304e-05
4:10959963 A C 1.416436 6.4101e-05
4:10966894 C A 0.637753 1.3760e-05
4:10970962 C T 0.968636 9.7667e-06
4:10974887 G C 0.035217 3.4538e-06
4:10977530 T C 0.068130 2.0700e-06
4:10980248 G A 0.846596 -2.0143e-05
4:10981776 A G 0.076524 -8.1920e-06
4:10987378 A C 0.064452 3.7354e-05
4:10990869 G A 1.639681 8.5531e-06
4:10993119 G A 0.184356 1.4200e-05
4:11001746 T C 1.391557 -1.0183e-05
4:11016733 T C 0.507452 -8.9611e-07
4:11020527 A G 0.141927 7.6723e-05
4:11020779 G T 0.069743 3.5321e-06
4:11021192 G A 0.046665 -3.2291e-06
4:11022174 T C 0.031975 2.4418e-05
4:11024610 A G 0.088111 -8.2857e-06
4:11024825 A G 0.060233 -4.0209e-06
4:11025320 A G 1.785587 6.6015e-05
4:11026028 G A 1.468308 1.9587e-05
4:11031904 A C 0.053131 -8.8956e-06
4:11034078 A G 0.112078 2.9706e-06
4:11035554 G T 0.962585 1.9495e-05
4:11042993 A G 0.315660 2.4094e-05
4:11049800 A G 0.187677 -9.1288e-05
4:11050853 T G 1.742489 1.3624e-05
4:11051335 T C 1.214806 4.9757e-05
4:11052128 G C 0.188096 -2.8948e-05
4:11052928 A G 0.085232 -1.1719e-05
4:11054892 G A 0.609050 -1.2648e-04
4:11054935 G A 0.178507 -1.6398e-05
4:11060009 G A 0.420283 -1.4108e-04
4:11069265 A G 0.202828 -7.7770e-06
4:11070844 T C 0.104201 -4.3307e-05
4:11073477 A C 0.034110 -5.4135e-06
4:11075260 C A 0.275769 -7.3024e-05
4:11075813 T A 0.026570 -1.9052e-05
4:11076574 T C 0.030686 9.5810e-06
4:11081218 G C 0.149340 1.9109e-04
4:11081758 T C 0.092376 -3.5066e-05
4:11091691 G A 0.628687 -2.2683e-04
4:11099561 G T 0.089023 7.2342e-07
4:11113336 A G 0.544192 -1.4349e-04
4:11117827 A G 0.687605 -8.0052e-05
4:11119049 A G 0.474322 7.7333e-06
4:11121384 A G 0.028206 3.8043e-06
4:11121480 G C 0.719794 -3.1654e-06
4:11126658 C T 0.284594 -3.9359e-06
4:11133145 G A 0.155245 3.8285e-06
4:11139391 A G 0.043319 -3.6384e-05
4:11140832 A G 0.227821 -1.5766e-05
4:11141629 A G 0.092558 2.8408e-05
4:11142369 T C 0.055838 1.3204e-05
4:11154827 C G 0.741924 -4.8433e-05
4:11155029 A C 0.027531 -1.5199e-05
4:11160262 G A 0.237702 -1.0561e-05
4:11162918 T G 0.352549 -2.4705e-05
4:11165269 C T 0.145686 -2.2673e-05
4:11165625 A C 0.053014 7.9133e-06
4:11169139 A G 0.182363 1.9058e-05
4:11177243 C A 0.062969 -2.2856e-05
4:11197418 G A 0.083476 2.7702e-06
4:11200748 C T 0.259497 2.8408e-05
4:11200917 T C 0.032919 -1.8528e-06
4:11212224 A G 0.085985 3.5895e-05
4:11220641 C T 1.423561 1.1764e-06
4:11223883 G A 0.040248 -3.3309e-05
4:11225740 C A 1.087839 2.5652e-05
4:11231892 C T 0.140362 -3.1164e-05
4:11250650 A G 1.842808 -3.3387e-05
4:11256946 C T 0.342146 -3.6788e-05
4:11267353 T C 0.969749 3.4495e-05
4:11269879 A G 1.572343 -1.0720e-05
4:11273862 G A 0.092655 -3.3651e-05
4:11275561 C T 0.481398 3.0620e-08
4:11277997 A G 0.148977 -1.8422e-05
4:11281650 T C 0.039680 6.9084e-05
4:11284334 A G 0.335365 -9.9146e-06
4:11288545 C T 0.282685 -2.0055e-05
4:11288684 A C 0.166910 -5.1288e-07
4:11295616 A G 0.281413 -3.5713e-05
4:11302032 A C 0.090808 5.8375e-05
4:11305277 T C 0.271731 -1.5725e-05
4:11305456 T C 1.431847 2.2489e-05
4:11307741 A G 0.061252 -4.5316e-06
4:11308233 G A 0.063693 6.7780e-06
4:11311285 T C 0.054994 1.6496e-05
4:11323688 T G 0.081788 5.9425e-06
4:11328156 T C 0.024009 -8.6047e-05
4:11328556 C T 0.086345 3.7593e-05
4:11329392 G A 0.263795 -2.3390e-05
4:11335049 C A 0.666297 -1.4202e-05
4:11337983 T C 1.831288 8.1922e-05
4:11338687 C G 0.060032 -1.8023e-05
4:11345094 C G 0.073969 1.6172e-05
4:11345392 T C 0.115918 4.6572e-05
4:11350200 A G 0.046841 -5.0361e-06
4:11352031 G A 0.421863 1.4403e-05
4:11354129 A G 0.021770 2.0553e-05
4:11356965 T C 0.365386 4.0554e-05
4:11377393 C T 0.412223 4.6498e-05
4:11377912 A G 1.920156 2.4367e-05
4:11378315 A G 0.088751 -3.2418e-05
4:11391628 T C 0.169822 1.8300e-05
4:11394743 A G 0.242973 -1.4719e-06
4:11397472 C G 0.031936 -2.6487e-05
4:11397622 G A 0.042764 1.0999e-06
4:11398468 T C 0.141531 1.6252e-05
4:11401087 G A 0.430205 3.2881e-05
4:11403970 G A 0.049366 -2.4141e-06
4:11404914 T C 0.040297 -1.3391e-05
4:11408918 G C 0.652203 3.2530e-05
4:11409411 G A 0.080487 5.1192e-06
4:11411054 T G 0.481707 -4.3852e-05
4:11411721 G C 0.039937 6.9135e-06
4:11411870 G A 1.326848 9.9358e-06
4:11412087 G A 0.278657 -5.6358e-05
4:11412129 A G 0.680010 -1.8101e-05
4:11412625 C T 0.448771 -4.4526e-06
4:11413118 G C 0.473624 1.1857e-04
4:11413657 A G 0.248280 2.0416e-06
4:11413989 A G 0.072252 -3.2254e-05
4:11414440 T C 0.029203 1.3541e-05
4:11415977 G A 0.154436 2.5487e-06
4:11416758 T C 0.326196 9.3536e-06
4:11418824 G A 0.090490 -3.3069e-05
4:11421759 A T 0.380245 1.7305e-05
4:11424209 C A 0.276856 3.1528e-05
4:11424225 G A 0.823875 -6.0252e-06
4:11425097 G T 0.113529 9.9167e-06
4:11425821 G A 0.821645 2.9499e-05
4:11427252 T C 0.104048 -3.8193e-05
4:11427419 C T 0.386010 1.9201e-05
4:11428121 A G 0.034286 1.1556e-05
4:11429969 G A 0.260932 -3.7839e-05
4:11431400 T G 0.038174 -1.5485e-06
4:11437784 T C 0.039320 -3.3192e-06
4:11438347 G A 0.346570 -4.7817e-06
4:11441144 C T 0.423175 -5.6074e-05
4:11443940 T C 0.024844 -1.8117e-06
4:11445381 G T 1.051745 -3.9831e-05
4:11448155 A G 1.616610 -1.6677e-05
4:11450802 C T 0.639652 -3.5987e-05
4:11451985 T C 0.051755 1.4830e-05
4:11458677 G A 0.424233 2.5535e-07
4:11467604 G C 0.069970 1.2906e-05
4:11469173 C G 0.165755 -3.2666e-05
4:11469726 A C 0.033052 9.8076e-06
4:11470659 A G 0.058542 2.0047e-05
4:11477822 G A 0.295055 -8.0746e-06
4:11482224 G A 0.086521 -3.5061e-07
4:11496629 A C 1.423545 2.5907e-05
4:11497049 A C 1.507579 1.2163e-05
4:11498102 G C 0.030511 8.0201e-06
4:11498370 G A 0.559528 -1.3609e-05
4:11503604 A G 0.542063 -1.4891e-05
4:11504535 T C 0.134484 -2.9922e-05
4:11509065 G A 0.020153 2.7656e-05
4:11511357 C T 0.470865 -1.0188e-06
4:11513562 G A 0.396536 3.3054e-05
4:11519011 G A 0.194636 -1.4194e-05
4:11522616 C T 0.139931 -3.3804e-05
4:11523636 A G 0.085758 2.1090e-05
4:11525181 G C 0.120790 -2.1606e-05
4:11526448 G A 0.021809 -1.2302e-05
4:11530345 A G 0.539748 2.4751e-05
4:11531314 A G 0.814280 1.1446e-06
4:11535994 G A 1.644407 2.6604e-05
4:11536021 A G 1.052092 1.4395e-05
4:11536679 T C 0.041079 6.2858e-06
4:11537523 G A 1.751743 7.9822e-06
4:11539698 T C 1.612861 3.0091e-05
4:11540787 G A 0.084255 -1.5864e-05
4:11541340 A G 1.235686 5.5309e-06
4:11541788 C A 0.439387 -3.4598e-05
4:11541937 A G 0.122475 -1.2305e-05
4:11546579 T G 1.510870 -4.0490e-05
4:11547255 C T 0.938277 3.4935e-05
4:11547382 C T 0.203137 -3.2589e-05
4:11547422 A G 0.054312 3.0639e-05
4:11547835 A G 0.034701 2.1025e-05
4:11555761 A G 0.135766 -1.4893e-05
4:11556107 T G 1.126931 1.9733e-05
4:11556128 A G 0.027005 -1.5815e-05
4:11558312 G A 0.078945 5.8455e-05
4:11558950 C T 0.024311 -8.2851e-06
4:11567021 G T 0.272029 4.4444e-05
4:11568902 A G 1.676544 -2.2333e-05
4:11570985 G A 0.425323 -1.5716e-05
4:11571164 T C 1.141239 1.3842e-05
4:11572999 A G 0.048921 1.6863e-05
4:11573202 G T 0.044951 2.3604e-05
4:11577136 G T 0.449683 -2.6925e-06
4:11588412 A C 0.362867 -9.3496e-06
4:11588969 C T 0.310116 -2.3095e-05
4:11590243 G A 0.053494 4.1482e-05
4:11604896 T C 0.566809 1.1654e-05
4:11605028 C T 1.476964 1.6751e-05
4:11607797 C T 0.038197 2.6579e-05
4:11611068 T C 0.090260 -5.7170e-06
4:11620826 G A 0.274285 1.1981e-05
4:11621503 T C 0.071009 -1.4013e-05
4:11623160 G A 1.698950 -1.5790e-05
4:11624026 A G 0.077569 -2.8220e-05
4:11624815 T C 0.200073 1.0664e-05
4:11628238 G A 0.728165 -3.5654e-05
4:11629772 T C 0.037123 -5.0550e-05
4:11629882 A G 1.220862 1.0935e-05
4:11632295 T C 0.041722 -2.0102e-06
4:11651305 T C 0.099952 7.6487e-05
4:11652631 A G 0.038973 2.0855e-05
4:11661097 G C 1.229035 9.6661e-06
4:11661984 T C 0.037077 -2.8990e-05
4:11665700 A G 0.221197 1.9445e-05
4:11674633 C A 0.030378 1.7076e-05
4:11689356 A C 0.024451 1.7296e-05
4:11691006 T C 0.664265 -2.9199e-05
4:11696080 G T 0.098884 -3.7088e-05
4:11701106 A G 1.441715 3.3743e-05
4:11703240 A G 0.273182 3.4026e-05
4:11703818 T G 0.033205 -1.2722e-05
4:11713119 T C 0.037032 4.4572e-06
4:11721380 T C 0.076845 2.8496e-05
4:11721556 A G 1.241113 6.1425e-06
4:11724036 G A 0.207820 6.8666e-05
4:11733880 A G 0.093428 -1.8801e-05
4:11743594 C A 1.239587 -2.4623e-05
4:11745026 C T 0.096223 4.3119e-05
4:11745532 T C 0.164946 1.8302e-05
4:11755043 A G 1.429890 -1.1545e-06
4:11765129 C A 0.058892 -1.4547e-06
4:11765383 C A 0.233635 3.0086e-05
4:11765739 G T 0.040096 3.8312e-05
4:11766146 A G 0.187946 3.6483e-05
4:11769226 C A 0.026366 3.6066e-06
4:11771854 T C 0.442072 -7.9508e-06
4:11775231 A C 0.127652 9.0220e-07
4:11776230 T C 0.308844 2.4583e-06
4:11777034 T C 0.038336 8.1935e-07
4:11778814 A G 0.039680 -7.8075e-06
4:11781171 T C 0.024250 2.6614e-05
4:11787631 C T 0.057977 2.8384e-05
4:11790581 T C 0.245102 -4.9259e-05
4:11793803 T C 0.049259 -1.9343e-05
4:11807314 G T 0.025967 -4.8356e-07
4:11817899 G A 0.080918 -2.5817e-05
4:11823502 A G 0.268005 -4.4826e-05
4:11831038 C A 0.101666 -9.7682e-06
4:11841213 T G 0.467821 5.6978e-06
4:11842644 C T 1.684905 4.9043e-07
4:11844299 G C 0.132164 -2.6911e-05
4:11855863 T C 0.773870 -4.5651e-05
4:11871226 G A 0.095411 -1.6719e-07
4:11878846 G A 0.434090 -3.0685e-05
4:11883249 A G 0.021754 2.2028e-06
4:11893931 T G 0.476899 -6.7172e-06
4:11895711 T C 0.124812 -3.5868e-05
4:11907559 A G 1.807912 -3.9465e-06
4:11907705 A G 0.039687 -7.2251e-07
4:11913121 C G 0.023928 2.4161e-05
4:11913192 C T 0.072836 4.5512e-05
4:11913343 C T 0.223501 -1.9671e-05
4:11915052 A G 0.144465 -1.5342e-05
4:11922195 T C 1.298931 2.9552e-06
4:11930564 T C 0.221804 -2.1044e-05
4:11932029 T C 0.254213 3.9388e-05
4:11932933 T C 0.239711 -1.7181e-05
4:11937838 C A 0.500646 3.1328e-05
4:11950316 C A 0.144430 2.4852e-05
4:11960429 A G 0.374325 -4.0853e-05
4:11972456 G A 0.032848 1.1735e-05
4:11975305 T C 0.051352 3.0436e-07
4:11977042 A C 0.213397 -2.2286e-05
4:11982657 C G 0.041514 8.7482e-05
4:11983180 A G 0.679481 -3.2176e-06
4:11984293 A G 0.067033 -3.7730e-06
4:11985632 C T 0.028158 -5.7061e-05
4:11986289 C A 1.074018 -1.4237e-05
4:11987332 T G 0.035392 2.9590e-06
4:11987984 A C 0.830123 -1.6805e-05
4:11991213 T C 0.916339 -1.4115e-05
4:12000786 C T 0.070665 -2.0624e-05
4:12001753 C A 0.022916 5.5311e-06
4:12006544 T C 0.051725 -1.2113e-05
4:12010389 C T 0.061086 -2.9813e-05
4:12016018 G C 0.047921 -7.7567e-06
4:12021139 T C 0.645734 1.9387e-06
4:12024423 A G 0.240065 -1.3670e-05
4:12030292 A C 0.255187 -1.0673e-05
4:12034568 T C 0.987887 -2.1472e-05
4:12037240 C T 0.058642 -6.3626e-06
4:12039139 G T 0.083242 -1.8618e-05
4:12040793 T C 0.109057 -2.0962e-05
4:12044055 T C 0.050349 2.9143e-05
4:12045108 G A 0.092308 4.8505e-05
4:12051532 A G 0.067309 -2.3458e-05
4:12058344 C T 0.042848 -6.3681e-06
4:12062626 A G 0.133592 3.6196e-06
4:12085796 A C 0.885309 -4.2419e-05
4:12088266 C T 0.225238 -1.9944e-05
4:12088997 G C 0.082041 -3.0224e-05
4:12090427 C T 0.053611 3.9834e-06
4:12098594 T C 0.107320 1.8269e-05
4:12098774 G A 0.276983 -5.1080e-05
4:12104027 T C 0.349283 1.6904e-05
4:12107143 A G 0.143550 -3.4387e-05
4:12114475 A C 0.062343 -1.0096e-05
4:12117907 G C 0.356145 2.4450e-05
4:12118622 C G 0.031825 -3.7903e-05
4:12120463 A G 0.106499 1.9757e-05
4:12124570 T C 1.248276 -2.5159e-05
4:12127680 C T 0.052394 3.2073e-06
4:12143367 A G 0.253531 -2.2364e-05
4:12143728 C T 0.875162 -3.4521e-06
4:12146000 A G 0.805478 -3.3452e-05
4:12169032 A G 0.075254 3.6844e-05
4:12176391 C T 0.029566 -1.4409e-05
4:12178268 G A 0.434765 -2.9700e-05
4:12179697 C T 0.082830 -1.9096e-05
4:12180748 G T 1.399152 -2.1701e-05
4:12184653 C A 0.751649 -1.0694e-05
4:12188297 C T 0.555656 -2.3697e-05
4:12196608 C T 1.600147 -2.0795e-05
4:12198420 G A 0.042527 1.6933e-05
4:12198447 A C 0.831081 1.6796e-05
4:12202419 C T 0.081646 -4.4748e-06
4:12207858 T G 0.914696 1.2168e-05
4:12208668 T C 0.647348 -3.4935e-06
4:12212637 T C 0.916725 -5.4163e-06
4:12213225 A G 0.267959 2.6360e-05
4:12213876 A G 0.035814 -3.8764e-06
4:12215807 G T 0.104899 2.7438e-05
4:12224388 G A 1.194230 2.0201e-05
4:12226656 C A 0.064556 -5.1490e-05
4:12232241 C T 0.067387 -5.0662e-05
4:12233104 A C 1.218713 9.9283e-06
4:12240184 T C 1.554455 -1.1478e-05
4:12240776 C T 0.984595 -9.7431e-06
4:12242369 A G 0.213108 2.4901e-05
4:12250101 C T 0.091078 -2.1305e-05
4:12251071 A G 0.042251 1.0102e-05
4:12252178 T G 0.067760 5.4034e-06
4:12257239 T A 0.021254 2.0279e-05
4:12261688 A G 0.128541 -6.6792e-06
4:12275642 C A 1.598112 -5.8397e-06
4:12282502 T C 0.032289 -3.8942e-05
4:12284478 A C 0.048986 4.9197e-06
4:12294682 T G 0.441702 -2.5769e-06
4:12297358 C T 0.110394 -2.3158e-05
4:12298835 A C 0.059746 -4.9377e-06
4:12298884 C T 0.091750 3.8345e-05
4:12301120 G A 0.083515 -4.7937e-05
4:12303625 C T 0.046733 4.0135e-06
4:12305736 G A 1.175895 2.1945e-05
4:12305958 C T 1.692114 3.4029e-05
4:12320759 C A 0.936826 1.2829e-06
4:12322014 G A 1.225754 5.2430e-05
4:12331140 A G 0.182746 -1.1767e-05
4:12331659 G A 0.801800 9.2256e-06
4:12344126 T C 0.804436 9.3161e-06
4:12350288 A G 0.092639 2.2543e-06
4:12352135 G T 0.716756 2.3969e-05
4:12355296 T C 0.060210 -6.8089e-06
4:12360318 G T 0.023860 -1.3518e-05
4:12379851 T C 0.762983 9.0160e-06
4:12393099 A G 1.007274 -1.9869e-05
4:12399099 A T 0.054179 -5.6943e-06
4:12400481 G A 1.945960 -1.2345e-05
4:12403433 G A 1.142216 -2.1333e-06
4:12411989 T C 1.043536 7.7972e-06
4:12421482 G A 0.042741 -6.0523e-07
4:12433061 A G 0.039907 -6.0579e-06
4:12440267 A C 0.038281 -3.0892e-06
4:12442023 A G 0.185882 1.1251e-05
4:12444063 T C 0.070340 -2.4305e-05
4:12444325 C T 0.251951 2.7387e-05
4:12447922 C G 0.054286 1.8656e-05
4:12449455 C T 0.078890 -2.8533e-05
4:12451287 G A 1.279722 -1.1283e-05
4:12458396 C T 0.156676 -2.1692e-05
4:12481078 C A 1.555922 9.7106e-06
4:12489077 T C 0.046360 -3.9748e-05
4:12499337 C T 0.026298 3.6950e-06
4:12506682 C T 0.108200 2.3251e-05
4:12523573 C A 0.184418 -3.1910e-05
4:12523934 A G 0.024327 -1.7707e-05
4:12525184 T G 0.026230 1.4550e-05
4:12536076 C T 0.150093 3.1673e-05
4:12541131 T G 0.020423 -5.2422e-05
4:12550028 T C 0.353396 -1.0417e-04
4:12551223 A G 0.025545 2.4499e-06
4:12556697 C T 0.181195 -6.9862e-05
4:12568784 A G 0.093379 -1.8048e-06
4:12579382 G A 0.104483 5.1692e-05
4:12589507 G T 0.528034 -1.9891e-05
4:12594717 C T 0.835829 1.2555e-06
4:12595750 A G 0.178141 5.8472e-07
4:12606491 C T 1.217493 -3.9722e-05
4:12607597 G C 0.081460 6.9761e-05
4:12615131 T C 0.031923 -5.6293e-05
4:12616206 C T 0.057789 2.9002e-05
4:12620635 C A 0.034289 3.8026e-05
4:12620674 G A 0.038888 -3.7431e-05
4:12625212 C T 1.029388 -4.6191e-05
4:12630008 C T 0.026129 -4.7280e-05
4:12648596 T G 0.095895 -1.6881e-05
4:12649870 A G 0.031144 -5.9920e-06
4:12654164 C T 1.736010 -1.2639e-04
4:12658149 A G 0.115684 5.4741e-05
4:12658199 T C 0.711657 1.3863e-06
4:12698033 C T 0.143196 -1.0621e-04
4:12698919 T C 0.894322 4.1213e-06
4:12700938 C G 0.113367 -2.2101e-05
4:12702286 T C 0.030728 -3.0316e-05
4:12718769 C G 0.115133 5.9400e-05
4:12719861 G T 0.730421 -1.2451e-05
4:12726581 T C 0.133403 5.3381e-05
4:12733694 G A 0.109290 2.2096e-05
4:12734271 T C 0.068977 4.5321e-05
4:12734832 A G 0.033195 1.6285e-05
4:12735157 C T 0.178494 6.0011e-05
4:12736121 C T 0.469230 -2.7177e-05
4:12737283 G A 0.201241 -2.0048e-05
4:12747831 T C 0.216308 -1.4275e-05
4:12748595 C T 0.057756 1.8989e-05
4:12772314 C T 0.114918 3.7760e-06
4:12780368 C T 0.050187 1.7694e-05
4:12780778 G A 1.816478 3.2645e-05
4:12789828 C T 0.168439 -1.1366e-06
4:12790058 C T 1.497562 -1.3186e-05
4:12790874 C T 0.293056 -1.0797e-05
4:12801334 G T 0.148863 -2.2568e-05
4:12802055 T C 0.694938 -3.4676e-05
4:12802868 T C 0.025931 -7.5764e-06
4:12803879 A G 0.768031 -4.0945e-05
4:12812064 T C 0.094843 -2.0291e-05
4:12817059 C T 0.242372 -7.0279e-06
4:12817583 G A 0.547642 -2.1588e-05
4:12824151 A C 0.043572 1.6185e-05
4:12840829 A G 0.037655 2.8026e-05
4:12854461 G A 0.083820 -3.8658e-06
4:12860186 G A 0.825329 -1.8967e-05
4:12862997 T C 0.534146 2.8285e-06
4:12875351 C T 0.572492 8.0671e-06
4:12886272 G A 0.519718 -3.7777e-06
4:12887705 G A 0.048311 -8.0598e-06
4:12893958 A G 0.024327 5.6367e-05
4:12900117 A G 0.093441 8.0201e-06
4:12902074 G A 0.783854 -3.8061e-06
4:12904012 C A 0.037629 3.7386e-05
4:12904121 A G 0.088618 -2.7991e-05
4:12912282 G A 0.083677 1.6367e-05
4:12921594 A C 1.224342 1.2680e-04
4:12927661 G C 0.074261 -2.6943e-06
4:12930147 G A 0.547480 2.1565e-05
4:12934586 T C 0.037385 -1.9395e-05
4:12935302 A C 0.140184 1.4822e-05
4:12935474 G A 0.204672 -2.7168e-05
4:12936548 T C 0.062138 4.0284e-05
4:12938891 C A 0.038142 -4.9184e-05
4:12939091 C T 0.640057 4.8060e-05
4:12957385 C T 0.176080 -2.6099e-05
4:12957459 T C 0.222190 -1.4950e-05
4:12957952 G C 0.030563 9.9196e-06
4:12958979 A G 0.076881 -1.1521e-05
4:12967160 A G 1.871365 4.1035e-05
4:12971735 A G 0.043676 -9.1894e-06
4:12982884 C T 0.053754 -5.8360e-05
4:12984967 C T 0.724465 8.1111e-06
4:12989727 A G 0.466055 5.2793e-05
4:12992451 T C 1.827835 1.9196e-05
4:13000803 G A 0.356943 -1.4538e-05
4:13003758 T G 1.072921 2.7343e-06
4:13005874 C A 1.797908 -1.0634e-05
4:13007552 T C 0.030008 4.4755e-05
4:13013421 G A 0.042588 -2.0588e-05
4:13022635 T C 0.625818 -1.3626e-06
4:13025823 T C 0.049934 -4.0975e-05
4:13028973 A G 0.257793 -3.7768e-05
4:13033719 A C 0.307140 -3.3785e-05
4:13035746 A C 0.049671 -3.9847e-05
4:13036442 A C 0.137600 2.0220e-05
4:13038108 A C 0.829500 -1.4001e-05
4:13040117 A G 1.611212 -3.3847e-06
4:13044168 T G 0.165388 -5.7363e-06
4:13045409 G A 0.050492 1.5272e-06
4:13050642 T C 0.218671 -6.1672e-06
4:13056615 G A 0.050174 -2.9351e-06
4:13057870 C A 1.740480 7.9558e-06
4:13067042 T C 0.776651 -2.1829e-05
4:13067240 T G 0.548574 3.6770e-05
4:13068479 G C 0.032724 9.0727e-06
4:13069578 A G 0.051573 -4.3546e-05
4:13072156 A G 0.218032 -2.7389e-05
4:13073618 A C 1.203302 -1.0018e-05
4:13074072 T C 0.589296 -2.7384e-05
4:13074531 A G 0.458142 1.6199e-05
4:13076305 A G 0.315491 -6.1993e-05
4:13079483 A C 1.456561 -1.2729e-05
4:13082841 C T 1.747192 -5.1857e-06
4:13085604 T G 0.024662 -4.7597e-05
4:13086151 T G 0.132413 -4.3384e-06
4:13086455 C T 0.190978 1.8621e-06
4:13087384 G A 0.075618 -1.6098e-05
4:13089605 T C 0.044646 -2.3772e-05
4:13090672 G T 0.287434 1.3950e-05
4:13094261 A G 0.944409 5.0295e-05
4:13094889 C T 0.042650 -6.5316e-05
4:13102351 T G 0.441075 3.8311e-05
4:13104205 T C 0.134666 -2.3702e-05
4:13105239 T C 0.066423 -3.2709e-05
4:13107793 C T 0.284120 1.2592e-05
4:13108170 A C 0.112432 6.2131e-06
4:13110416 T C 0.193893 -3.5600e-05
4:13111166 T C 0.068912 5.4266e-06
4:13116745 A G 1.086459 -4.6240e-05
4:13120238 C T 1.627769 -3.3537e-06
4:13124667 A G 0.122984 5.2036e-06
4:13124794 T C 0.741262 -6.8383e-06
4:13127327 G A 1.193383 5.6317e-06
4:13129120 T C 0.146257 1.4447e-05
4:13130251 T G 1.327494 -4.9934e-05
4:13139581 G C 1.218415 -3.3467e-05
4:13141387 T C 0.025678 -2.5692e-05
4:13149963 C T 0.677852 1.2168e-05
4:13150727 T C 0.034406 -9.0266e-06
4:13150782 T C 0.062881 1.5006e-05
4:13152042 A C 0.507413 1.4488e-05
4:13153749 A C 0.071548 -4.2453e-05
4:13160788 C T 0.319000 2.7336e-05
4:13163157 C T 0.516661 1.8246e-05
4:13173005 T C 0.058263 -1.7164e-05
4:13175405 C T 0.201277 -3.9635e-05
4:13183968 C T 0.038038 3.4530e-05
4:13185531 T C 0.132332 7.5579e-06
4:13186721 T C 0.312654 1.4367e-05
4:13189373 A G 0.441290 2.4580e-05
4:13193895 G A 0.035493 4.7676e-06
4:13198464 A G 0.073625 -4.5039e-05
4:13207050 G A 0.684051 1.3788e-05
4:13207935 C T 0.050492 -6.3221e-05
4:13208667 C T 0.213075 7.0780e-06
4:13217219 C T 0.208324 -3.2802e-06
4:13224552 A C 0.028570 1.6747e-05
4:13242797 A G 0.451342 -2.8167e-06
4:13247290 G C 0.050447 -2.3286e-05
4:13252632 A C 0.182321 1.9556e-05
4:13255826 A G 0.053154 -2.4617e-06
4:13265092 C A 1.847966 1.9381e-05
4:13265492 G T 0.250896 -1.4953e-05
4:13265624 C T 0.077984 -3.5123e-05
4:13270656 C T 0.071197 3.6798e-05
4:13271160 A G 0.208233 -2.4923e-05
4:13279869 C A 0.185703 -9.3863e-06
4:13280762 T C 1.504710 -2.7467e-05
4:13281120 C T 0.097849 2.9584e-05
4:13285624 G T 0.031887 5.9694e-05
4:13289682 T C 0.114114 -4.4581e-05
4:13291080 C T 0.779826 1.9128e-05
4:13300005 T C 0.025603 1.8200e-05
4:13301722 G A 0.152015 -1.0074e-05
4:13304649 T C 0.117827 8.8416e-06
4:13306415 T C 0.185742 6.7171e-05
4:13310817 T C 0.059606 -1.7741e-05
4:13325271 G T 0.048308 2.4939e-05
4:13325642 T C 0.053764 9.5797e-06
4:13333260 C G 0.065507 -5.3553e-05
4:13338269 A G 0.085943 3.2714e-06
4:13339611 A G 0.039606 -3.4764e-05
4:13346602 T C 0.104928 7.5145e-06
4:13352119 A G 0.035902 3.2615e-05
4:13358618 T C 0.129937 -7.4546e-06
4:13360630 C T 0.182828 4.0473e-05
4:13365455 G A 0.525272 -1.8683e-05
4:13379671 G A 0.021332 2.9691e-05
4:13381349 C T 0.213043 1.5386e-05
4:13409237 T C 0.051261 3.3914e-05
4:13411109 T G 0.076274 3.2039e-06
4:13446734 G C 0.030712 2.9519e-05
4:13452265 A G 0.505099 -7.0522e-05
4:13452514 A C 0.021302 2.1593e-05
4:13456405 G A 1.742798 -5.4784e-06
4:13462516 T C 0.057175 2.4174e-05
4:13463507 C T 0.043059 2.1628e-05
4:13475825 T C 0.111770 1.3573e-05
4:13478859 A G 0.039843 -2.9514e-05
4:13483049 G A 0.580636 2.2982e-04
4:13483719 A G 0.119625 3.2675e-05
4:13485020 C T 0.073362 1.7118e-05
4:13487736 C A 0.204458 8.6214e-05
4:13501776 C A 0.165316 2.0193e-04
4:13514950 C T 0.139622 7.2986e-06
4:13516784 T C 0.051609 -1.5620e-05
4:13526386 A G 1.289057 -3.8151e-05
4:13527392 G A 0.043510 -7.4044e-06
4:13530604 C T 0.096200 2.6935e-06
4:13533571 G A 0.093240 -6.5163e-07
4:13534408 T C 0.478010 -3.9632e-05
4:13535022 A G 0.138753 -8.3602e-06
4:13537331 C T 0.114821 -1.7847e-05
4:13537668 G T 0.351143 -5.4709e-06
4:13537699 T C 0.079760 -2.5432e-05
4:13542036 A G 1.648350 9.0076e-07
4:13545792 T G 1.324313 -2.9225e-05
4:13547295 C G 0.044007 -3.7956e-06
4:13548687 A G 0.198784 2.5100e-05
4:13558841 C T 0.044753 1.9768e-06
4:13566458 G T 1.423207 1.4965e-05
4:13580532 G A 0.298158 -1.1041e-04
4:13584108 G A 0.317189 4.7670e-05
4:13585166 A G 0.100608 -1.0307e-05
4:13592962 A G 0.029725 -6.4877e-06
4:13599118 C T 0.106440 1.8337e-05
4:13600953 T C 0.033899 6.2114e-05
4:13600993 G T 0.029079 1.7252e-05
4:13601337 A G 0.298207 -5.2036e-06
4:13603591 T C 0.068308 -5.5993e-05
4:13605040 T C 0.043387 1.5030e-05
4:13605290 T C 0.022182 3.8749e-06
4:13609483 A G 0.298181 3.2489e-05
4:13612751 C G 0.078546 -1.2793e-05
4:13615174 A G 0.296662 3.4104e-05
4:13617012 T C 0.056581 -3.3782e-05
4:13622986 T C 1.634987 2.7022e-06
4:13623424 T G 0.044497 -2.1785e-06
4:13626978 T G 0.218541 5.7085e-07
4:13632667 T C 0.057029 -2.3623e-05
4:13636389 A G 0.091941 5.7044e-06
4:13639793 T C 0.099504 -7.0862e-06
4:13645329 C T 1.335183 -2.3776e-05
4:13646437 T C 0.043056 -2.2420e-06
4:13659459 T C 0.223748 -5.9333e-05
4:13661399 A G 0.050729 -1.2345e-05
4:13671188 C T 1.636055 -7.7734e-07
4:13677041 G A 1.591058 -1.4092e-05
4:13679848 T G 0.032530 3.3122e-05
4:13679922 T C 0.023811 -2.5081e-05
4:13683688 A G 0.028018 -9.5922e-06
4:13694582 T G 0.056046 -1.1568e-05
4:13696774 T C 0.059016 2.8326e-08
4:13697961 A G 1.370612 -2.1211e-05
4:13699931 A C 1.836332 -3.2785e-06
4:13707440 C T 0.561956 2.3136e-05
4:13715206 T G 0.029907 -6.3574e-06
4:13715903 G A 1.265333 -4.4115e-05
4:13722806 G A 0.048782 1.3537e-05
4:13726261 T C 0.046529 6.6456e-06
4:13729419 T C 0.549736 4.7806e-05
4:13730459 A G 0.088011 2.2700e-06
4:13730663 A G 0.478912 -2.8390e-05
4:13734587 A G 1.920526 1.7336e-06
4:13735583 C T 0.355136 2.3220e-06
4:13736975 T G 0.043858 -6.0081e-07
4:13737767 T C 0.135594 -6.4277e-05
4:13749770 G A 0.243745 -5.2240e-05
4:13752049 A G 0.602578 1.4114e-05
4:13754291 T C 0.038489 8.7239e-06
4:13755011 G T 0.351026 -1.0599e-05
4:13761119 A G 1.029203 1.2485e-05
4:13767513 A G 0.039262 -6.2036e-05
4:13768454 A G 0.057464 2.5842e-05
4:13768667 C A 0.102068 1.1498e-05
4:13768793 G T 1.676992 1.9855e-05
4:13770460 G A 0.019991 -9.3553e-08
4:13780176 C T 0.264467 -1.7170e-05
4:13784135 G A 0.226766 -3.7605e-05
4:13787429 C T 0.055117 -4.7908e-06
4:13787907 T C 0.234498 -2.8794e-05
4:13788044 T C 0.070249 1.0709e-05
4:13788074 C G 0.262753 1.9052e-04
4:13788189 G A 0.802021 -2.7408e-05
4:13788566 C A 0.117746 -4.7350e-06
4:13788726 A G 0.097414 2.2486e-05
4:13791088 G A 0.540690 -3.8828e-06
4:13791508 C T 0.074316 7.5571e-06
4:13791859 C T 0.112185 -2.2361e-05
4:13791977 C A 0.053131 -1.0858e-05
4:13794416 A G 0.238471 4.6543e-05
4:13795225 A C 0.237734 4.9747e-05
4:13796804 C T 0.673642 -2.8412e-05
4:13797144 T C 0.085489 7.5695e-06
4:13797147 G A 0.074787 -2.3301e-05
4:13797814 G T 1.127574 2.7709e-05
4:13798176 T C 0.061450 4.1830e-05
4:13798870 A G 0.023821 -2.1507e-05
4:13806424 G T 0.513727 -4.5800e-06
4:13807163 T G 0.127613 4.3043e-05
4:13807593 T C 0.458797 7.5248e-05
4:13807963 A G 0.202556 3.2451e-05
4:13808819 G C 0.270734 7.6603e-05
4:13808839 T C 1.933094 3.4044e-06
4:13809978 G A 0.861754 3.6097e-05
4:13811689 T C 0.368807 -7.7984e-05
4:13812745 G A 0.083827 -3.8406e-06
4:13812891 C T 0.083366 9.4154e-06
4:13815384 A G 0.061456 -5.8995e-06
4:13815655 T C 0.074871 -2.5324e-05
4:13816146 T C 0.033620 1.2497e-05
4:13818831 A C 1.133468 3.1456e-05
4:13820801 G A 0.832486 -8.7361e-06
4:13821560 A T 0.396913 -1.0853e-05
4:13822302 T G 0.305416 -4.6205e-05
4:13824049 C G 0.196778 4.2640e-06
4:13825475 G T 0.732275 -4.3449e-05
4:13833459 C A 0.021017 1.7632e-05
4:13847259 T C 0.055747 -1.8405e-05
4:13852649 T C 0.552378 1.4091e-05
4:13860235 T C 0.072388 2.6172e-06
4:13862496 C A 0.099316 2.4171e-06
4:13865184 A G 0.321710 2.6747e-06
4:13872720 C T 0.142372 1.9276e-05
4:13872917 G A 0.106113 -4.2595e-05
4:13876217 A G 0.060759 -2.8780e-05
4:13878739 G A 0.069795 1.2701e-05
4:13880872 G A 0.257112 2.6945e-05
4:13886794 A G 0.101062 3.4105e-05
4:13897341 T C 1.541329 -3.8738e-05
4:13897937 G A 0.213400 -4.9408e-05
4:13900886 A G 1.790907 6.8203e-08
4:13901523 A C 0.055335 -6.1235e-06
4:13904464 T C 0.196298 -4.0357e-05
4:13914373 A C 0.306270 2.8835e-05
4:13917624 A G 0.304822 3.3873e-05
4:13919577 C T 1.187985 -2.7082e-05
4:13925186 A G 1.788077 -8.9319e-05
4:13929950 T C 0.022692 1.8866e-05
4:13932819 T C 0.123601 4.1539e-05
4:13935710 C T 0.081243 -1.1072e-05
4:13937106 T C 0.040891 -5.2724e-06
4:13954615 C T 0.330373 -4.9095e-05
4:13957847 C A 0.038885 1.1889e-05
4:13965723 C T 0.027878 1.4675e-06
4:13966858 C T 1.134270 -6.4703e-05
4:13972053 C T 0.230411 4.7176e-05
4:13974135 T C 0.402914 -1.8060e-05
4:13983057 C T 0.640885 -3.3404e-05
4:14002204 C A 0.160220 -1.4245e-05
4:14010108 A C 0.042209 4.1560e-07
4:14010417 G A 0.095891 2.9055e-05
4:14020225 A G 0.108566 -4.7979e-05
4:14020385 T C 0.068299 5.3176e-05
4:14020540 A G 0.262091 1.7370e-05
4:14021217 T G 1.151460 -3.4132e-05
4:14026753 T C 0.105639 9.4461e-05
4:14029370 T C 0.053998 2.5705e-05
4:14029556 T C 1.408727 -1.2839e-05
4:14032765 A G 0.040242 -1.0473e-05
4:14049070 T C 0.028862 3.9321e-06
4:14049544 T C 0.157546 -3.8916e-05
4:14051548 C G 0.029995 -2.6492e-05
4:14053635 G A 0.049921 -1.5959e-05
4:14054282 G A 0.070337 1.9120e-05
4:14064059 G A 0.527940 5.7460e-05
4:14069221 C T 0.118103 -1.9998e-05
4:14073731 T C 1.165505 -3.8461e-05
4:14079176 G T 0.154440 -6.5288e-06
4:14082599 T C 0.141972 -1.1844e-05
4:14092552 A G 0.066965 1.6548e-05
4:14102069 T C 1.527697 -8.6112e-06
4:14107918 T C 0.045331 -2.2752e-06
4:14118634 A C 0.052813 1.2794e-05
4:14119015 T C 0.035474 -4.2241e-06
4:14120393 C T 0.233388 -1.2794e-05
4:14122514 C A 0.047311 -7.9758e-06
4:14124931 T C 0.992126 -1.3347e-05
4:14128112 T C 0.058204 -7.4433e-06
4:14136548 A G 0.076387 1.3739e-05
4:14137964 A C 1.427339 1.0304e-05
4:14139416 C T 0.828218 9.0435e-06
4:14141756 G A 0.084551 1.5862e-05
4:14148622 G C 0.055403 1.2712e-05
4:14153233 T C 0.026174 -1.9526e-05
4:14164136 A C 0.689154 2.2055e-05
4:14168332 G A 0.383498 -1.3436e-06
4:14168998 T C 0.065377 1.1213e-05
4:14169706 C T 0.030339 6.4693e-06
4:14170147 C T 0.022597 2.1039e-05
4:14188591 T G 1.415891 2.6449e-05
4:14201509 C T 0.708947 1.6686e-05
4:14207316 T C 0.030822 -9.8108e-06
4:14216574 T C 0.293877 3.1013e-05
4:14217009 G A 0.500467 -1.8999e-06
4:14221252 A C 0.168702 4.3657e-06
4:14226629 G A 0.256375 -3.0275e-05
4:14228004 A G 0.078270 1.2193e-05
4:14235085 A C 1.281764 -1.3832e-05
4:14236012 G T 0.223647 -3.2038e-05
4:14245329 C T 0.332480 8.8124e-06
4:14250778 G A 0.474657 -1.4250e-05
4:14264835 A G 0.026600 -3.7418e-06
4:14267563 G C 0.117233 1.6032e-05
4:14270011 T A 1.332785 -1.3260e-05
4:14271701 A G 0.339812 2.2949e-06
4:14271762 A G 0.075358 1.2849e-05
4:14272435 T G 0.109806 1.4503e-06
4:14274076 C A 0.313242 -1.8749e-05
4:14276086 C T 1.588433 -7.6533e-06
4:14276387 C T 0.066134 -2.8537e-05
4:14277113 C G 0.776087 -4.4716e-06
4:14279127 T C 0.459492 4.9643e-06
4:14283426 G T 0.030436 -1.6218e-05
4:14284343 A G 0.108407 -2.2765e-05
4:14285948 T G 0.212634 4.2304e-05
4:14287372 G A 0.035996 1.2381e-05
4:14288306 C A 0.792128 -5.6585e-06
4:14288619 C G 0.092373 3.1003e-05
4:14293892 C A 1.043802 -1.8719e-05
4:14294745 C T 0.240555 -7.2856e-06
4:14296300 T C 0.160743 2.5192e-05
4:14300279 C G 0.083648 6.1224e-06
4:14306031 T C 0.470255 7.3156e-06
4:14312437 T C 0.232950 -1.0336e-05
4:14314414 A G 1.086297 9.3034e-07
4:14315124 T C 0.059736 3.7666e-06
4:14315547 G A 0.034672 -7.6583e-06
4:14323235 A G 0.034899 -1.0228e-05
4:14323748 A G 0.030832 -4.3507e-05
4:14330291 C T 0.026671 2.3971e-05
4:14331041 G C 0.027317 -1.1316e-05
4:14337091 C T 0.065718 -3.7701e-05
4:14339617 G A 1.381930 -1.9233e-05
4:14342075 C T 0.046753 1.0650e-05
4:14342217 T C 0.188326 9.6205e-06
4:14346550 T C 0.333979 -3.3293e-05
4:14348305 T C 0.168961 3.3518e-06
4:14349728 G C 0.085482 1.2516e-05
4:14352279 A G 0.776798 4.8694e-06
4:14362812 G T 0.136231 -4.5555e-05
4:14365200 G A 0.530209 9.4718e-06
4:14367587 G A 0.212926 8.2327e-06
4:14367685 G A 0.430721 -6.9337e-07
4:14367719 T C 0.131803 -8.8304e-06
4:14369108 G A 0.217931 -1.7022e-05
4:14375630 A G 0.027469 -1.7346e-06
4:14375792 T C 0.083612 3.9450e-06
4:14383666 G C 0.332769 -3.4837e-05
4:14384488 T G 0.119278 4.4890e-06
4:14385214 C T 1.363588 -2.1991e-05
4:14385522 G A 0.194464 -3.4243e-05
4:14385809 C T 0.524639 5.2465e-07
4:14390228 A G 0.195003 -2.9714e-05
4:14390603 G A 0.194714 -3.2877e-05
4:14392473 T C 0.059697 3.0337e-06
4:14394495 T C 0.075878 1.0688e-05
4:14397659 A G 1.844687 -1.5849e-05
4:14400376 A G 0.514324 1.4002e-04
4:14410197 G T 1.089088 -4.7504e-05
4:14414984 G A 1.963491 -9.0387e-06
4:14418694 C A 1.752593 1.6737e-05
4:14419174 A T 0.417209 3.1150e-05
4:14431387 G A 0.094707 7.5399e-06
4:14435120 A G 0.677498 1.9076e-05
4:14441442 A G 0.980311 5.4299e-06
4:14449508 C T 0.113214 -1.5432e-04
4:14450751 A C 0.073862 -8.8366e-06
4:14452836 C T 0.088043 3.2645e-05
4:14455102 G A 0.023428 2.0730e-06
4:14455437 C A 0.044646 -5.4243e-06
4:14460935 A G 0.075852 -1.0958e-05
4:14467695 C T 0.262954 -3.7889e-05
4:14468276 C T 0.105613 -1.4297e-05
4:14471255 A G 0.957515 -5.6574e-06
4:14490138 T G 0.921100 -8.8646e-06
4:14495604 T G 0.113250 -1.2900e-04
4:14502839 C G 0.020747 1.9815e-06
4:14503184 C T 0.926336 -5.0362e-06
4:14526081 A G 0.049801 -8.4821e-06
4:14539944 A C 0.037424 3.2437e-06
4:14552385 C T 1.946298 6.6162e-05
4:14555287 G A 0.075407 -1.4197e-05
4:14555587 A C 0.111118 -2.9045e-05
4:14558853 A C 0.630839 -2.0764e-05
4:14558941 C T 0.171367 1.0161e-05
4:14560275 T C 0.044672 -7.9198e-06
4:14564502 G A 1.668789 3.0130e-05
4:14566254 C T 0.082369 -1.9358e-05
4:14568212 T G 0.059762 -2.0984e-05
4:14573215 T C 1.873906 1.0027e-05
4:14574840 T C 0.106794 4.8153e-05
4:14576373 A G 0.049447 -1.2632e-05
4:14592876 C T 1.759049 -5.8821e-06
4:14595113 C G 0.036577 2.0171e-05
4:14611210 A G 0.042063 1.3288e-05
4:14615047 A G 1.448382 2.6986e-05
4:14624436 T C 0.030397 2.3316e-05
4:14637594 G A 0.126412 6.2007e-05
4:14641444 T C 0.103892 -1.1374e-05
4:14643667 C A 1.323680 -2.0441e-05
4:14648325 A G 1.790482 -4.8110e-06
4:14650040 A G 0.048435 1.7177e-05
4:14655701 A G 0.195629 1.7118e-05
4:14657147 C A 1.160607 -1.6319e-05
4:14668645 C A 0.089364 2.3115e-05
4:14669786 T C 0.411162 -1.8616e-06
4:14673512 G C 1.575063 -5.4771e-07
4:14674246 C T 0.561453 -3.1846e-05
4:14675684 G A 0.686726 -2.9960e-05
4:14678186 A C 1.112698 2.0694e-05
4:14679827 G C 0.182763 1.1946e-05
4:14682103 T C 0.049414 1.1400e-05
4:14683651 T A 0.048668 -1.3708e-05
4:14684783 T C 0.110537 -1.6628e-05
4:14686946 C T 0.026337 -1.9408e-05
4:14687515 A C 0.055591 1.1342e-05
4:14691708 T C 0.228834 -6.6006e-05
4:14704766 G A 0.057818 9.4173e-06
4:14705416 C A 0.187800 -6.6059e-06
4:14709301 C T 0.355009 -7.3558e-05
4:14713847 C T 0.089552 1.7598e-05
4:14713975 T G 0.069461 -1.6067e-05
4:14714234 A G 0.091484 2.1895e-07
4:14716428 T C 1.629960 -1.3592e-05
4:14716555 C T 0.045607 1.7000e-05
4:14717301 T C 0.125295 -1.3146e-05
4:14727807 T C 1.937012 -6.4497e-06
4:14740977 A G 0.260620 -6.3284e-05
4:14744878 A G 0.114347 1.5728e-05
4:14745825 T C 1.265849 3.6996e-05
4:14749750 C T 1.205649 3.8399e-05
4:14756736 C G 0.024363 6.2699e-06
4:14764763 C T 1.927164 -1.0148e-05
4:14771349 T G 1.480119 3.0616e-07
4:14774726 C G 0.071674 1.6481e-05
4:14777979 C T 0.022033 2.4854e-05
4:14783956 C T 0.214643 -5.9758e-06
4:14784441 C T 0.293212 1.4282e-05
4:14786271 C T 1.924573 -1.7136e-05
4:14786477 A G 0.041183 -1.7847e-07
4:14805560 T C 1.585803 -1.6284e-05
4:14806174 G A 0.877934 -3.6233e-05
4:14811981 A G 0.047308 3.4060e-05
4:14812190 G A 0.154281 5.0961e-07
4:14814258 A G 0.041618 -1.7342e-06
4:14814612 T C 0.503788 3.1536e-05
4:14814766 C T 0.042890 -1.4004e-05
4:14819796 C T 1.008053 -1.7201e-05
4:14823946 G A 0.455665 -4.9749e-05
4:14830699 A G 0.090685 7.0485e-06
4:14830762 C A 0.403291 -6.4577e-05
4:14831131 G A 0.480561 3.2213e-05
4:14831800 C T 0.055883 6.3088e-06
4:14832006 G A 1.572586 4.1565e-05
4:14832866 C G 1.177157 1.1439e-06
4:14836495 C T 0.168436 6.4765e-06
4:14839792 A G 0.146507 2.2782e-05
4:14843286 G A 0.197421 3.1424e-05
4:14843481 G A 0.025048 -5.6067e-06
4:14847751 C T 0.316049 6.1266e-05
4:14854347 C T 0.250217 -2.2493e-06
4:14855260 A G 0.081555 3.7329e-05
4:14856767 A G 0.076128 1.4625e-06
4:14856837 A C 0.049152 -2.8809e-06
4:14857649 T C 0.330019 -4.7140e-06
4:14859816 C T 0.139772 -8.4473e-06
4:14860842 C T 0.390934 6.8084e-05
4:14861478 C T 0.629752 4.0206e-05
4:14862961 G A 0.507267 1.4652e-05
4:14863850 C T 0.036636 -7.7595e-06
4:14865643 A G 1.563466 6.2447e-05
4:14865904 T A 0.547214 8.4599e-05
4:14868420 A G 0.039479 -2.1942e-06
4:14868943 T C 0.336414 -1.2881e-06
4:14870383 T C 1.180965 1.0424e-04
4:14873849 T C 0.479399 3.9065e-05
4:14876512 C T 0.364204 1.5964e-05
4:14893478 C T 0.969045 1.2574e-05
4:14893707 C T 0.265187 -1.8245e-05
4:14896043 A G 0.100744 3.2152e-06
4:14905322 A C 0.668867 -3.4953e-06
4:14910313 T C 0.054553 -2.8864e-05
4:14919063 T C 1.128551 3.0255e-05
4:14919332 T C 0.260241 7.9040e-05
4:14921183 C T 0.159114 -8.3440e-06
4:14921855 G A 0.025126 -1.5955e-05
4:14922060 A C 0.031855 -4.2873e-05
4:14926218 A G 1.185882 -2.7829e-05
4:14929712 G A 0.553501 2.7858e-05
4:14931459 C T 0.702163 -4.2096e-05
4:14933433 C T 0.063216 -7.2951e-06
4:14936518 T C 0.114818 -9.2683e-06
4:14938262 C T 0.041121 -2.1214e-05
4:14951478 A G 0.120352 2.6332e-06
4:14956689 C T 1.301846 -6.9289e-05
4:14957444 A C 0.168380 5.3667e-06
4:14964429 A G 0.060330 4.0211e-05
4:14983060 C T 0.062138 -8.8416e-06
4:14983302 C T 0.043987 -6.8514e-09
4:14985293 C G 0.211962 6.9042e-06
4:14990124 A G 0.058009 -1.4663e-05
4:15001311 T G 0.046922 1.8802e-05
4:15046608 A G 0.032468 3.3908e-05
4:15051734 A C 0.055851 4.2610e-05
4:15052947 G T 1.054374 -1.0455e-04
4:15056775 C T 0.081334 3.5956e-05
4:15061168 A C 0.047808 3.1130e-05
4:15061864 A G 0.176401 1.6838e-05
4:15075423 T G 0.120832 2.8119e-05
4:15079533 T C 0.087968 6.2103e-05
4:15081374 C T 0.093382 1.5396e-05
4:15084981 A G 0.028826 -4.1314e-05
4:15090352 G A 0.022010 8.9328e-07
4:15090360 C T 0.066137 -1.4334e-05
4:15101916 G A 1.059006 -3.0075e-05
4:15104421 T C 0.111296 -2.5114e-05
4:15112798 T C 0.052479 3.2394e-05
4:15118979 T C 0.193815 8.3639e-06
4:15124377 C A 0.106216 -1.7988e-06
4:15127630 A G 1.093097 -8.6826e-07
4:15130577 C T 0.046321 2.5471e-05
4:15133544 T C 0.169448 -3.5431e-05
4:15133870 A G 0.026505 -5.6536e-06
4:15141990 T C 1.749101 8.9301e-06
4:15144890 A G 0.209885 -4.0420e-05
4:15145929 G T 0.940670 1.4920e-05
4:15147403 T C 0.683967 -1.0292e-05
4:15148248 G A 0.075024 -3.5408e-05
4:15148377 G A 1.798431 2.1458e-06
4:15148901 A C 0.052754 9.7850e-06
4:15149569 A G 0.491032 -6.9387e-05
4:15149829 A G 0.020494 -2.0476e-06
4:15151134 T C 0.066079 -3.2902e-06
4:15153353 T C 0.144378 -3.8108e-05
4:15153951 A G 0.265525 9.7380e-06
4:15172285 C T 0.336764 3.4300e-05
4:15184130 C A 0.044049 1.5940e-05
4:15185173 A G 0.172681 9.0008e-05
4:15191532 A G 0.029040 1.1902e-06
4:15197087 T C 0.021942 -5.5884e-06
4:15200699 G A 0.276311 1.3259e-05
4:15204463 A G 0.137061 7.8495e-06
4:15204641 A G 0.952936 -6.4383e-06
4:15207714 C T 0.187907 -1.6662e-05
4:15210828 G A 0.069889 -4.9558e-05
4:15211702 A G 0.326001 -1.1418e-05
4:15212201 C T 0.335489 -4.0064e-06
4:15213954 A G 0.957016 -1.6951e-05
4:15213956 G A 0.032828 1.2543e-05
4:15219264 A G 0.094703 2.2632e-05
4:15219655 A G 0.056153 2.3034e-05
4:15227612 A G 1.051067 1.7237e-05
4:15231157 A T 0.199144 -3.1654e-06
4:15235845 T C 0.023162 4.9949e-07
4:15237535 T G 0.753097 4.6494e-05
4:15238169 C T 0.343632 -3.3570e-05
4:15239767 T C 0.179319 2.5006e-05
4:15240401 C T 0.828108 5.9640e-05
4:15242941 A C 0.089104 -3.7889e-05
4:15258165 A C 0.052579 6.1088e-05
4:15260952 T C 1.036402 -2.1555e-05
4:15263437 G A 0.040063 6.3409e-06
4:15278954 C A 0.673006 -5.1299e-06
4:15293326 T C 0.086407 -1.1266e-05
4:15298554 A C 0.140710 -9.7421e-06
4:15302839 A G 0.051196 1.2881e-05
4:15308367 A G 0.035860 -2.8211e-05
4:15308562 C A 1.203955 -1.5968e-05
4:15308694 C T 0.023513 5.2561e-06
4:15324456 T G 0.079081 -4.7135e-05
4:15324748 T C 0.050041 1.2760e-05
4:15329786 C T 0.054017 -1.9957e-06
4:15332007 G A 0.043380 2.2171e-05
4:15334159 A G 0.059272 2.4725e-06
4:15334857 C T 0.043991 -7.6917e-07
4:15339609 T C 0.061434 -4.9374e-06
4:15342400 G A 0.046172 3.0249e-05
4:15352357 C T 0.079390 1.0277e-05
4:15354235 A G 0.109277 1.3583e-06
4:15354385 C T 0.060785 4.5688e-07
4:15364283 G T 0.691462 -1.8981e-05
4:15369132 G T 0.047249 3.5847e-05
4:15370557 A G 0.046211 -2.0743e-05
4:15377360 C T 0.302482 3.3137e-06
4:15380747 G A 0.057071 1.8459e-06
4:15383534 C T 0.696405 -1.3732e-05
4:15387226 C A 0.175164 -6.1248e-06
4:15388248 C T 0.050437 1.6281e-05
4:15388478 A G 0.036470 -1.1219e-05
4:15394463 T C 0.538807 7.2495e-06
4:15397906 A G 0.073138 -1.1854e-05
4:15400473 T C 0.636130 2.5852e-06
4:15415746 T C 0.034269 -6.6132e-06
4:15421023 T C 1.843421 2.6833e-05
4:15425160 T C 0.041102 -7.0276e-06
4:15429102 T C 0.039677 -1.6190e-05
4:15444544 A C 0.728977 1.1841e-05
4:15472428 C T 1.925411 2.7413e-06
4:15474996 T C 0.783935 4.2409e-05
4:15481585 C G 0.033010 -1.4719e-06
4:15481976 G A 0.926073 2.4677e-05
4:15482360 T C 0.071103 -8.8250e-06
4:15485184 C T 0.104772 -1.1253e-05
4:15506708 A G 0.207733 3.2858e-06
4:15509291 A G 0.290209 -3.6900e-05
4:15512850 G T 0.021692 4.0525e-05
4:15516389 T C 0.045721 4.5775e-06
4:15525110 A C 0.021786 -2.4297e-05
4:15534868 G A 0.022640 1.0620e-05
4:15535737 A G 0.059623 2.2505e-06
4:15541609 A G 1.483881 4.9833e-06
4:15542197 G A 0.445658 -1.6101e-05
4:15567883 T C 0.037671 -1.6695e-05
4:15569018 A G 0.517560 1.6828e-05
4:15573120 T C 0.025798 1.0867e-05
4:15582723 G A 0.032085 -1.4775e-05
4:15593169 G C 0.065345 -6.2853e-06
4:15608677 G A 0.082674 -9.7088e-06
4:15615074 A G 0.090377 5.3983e-06
4:15627927 A G 0.301080 4.7828e-05
4:15631169 T C 0.050547 3.9221e-06
4:15655721 G A 1.325391 3.8690e-05
4:15668798 A G 0.092428 1.0745e-05
4:15671421 C A 0.086024 -1.3437e-05
4:15677834 T C 0.066260 -4.7124e-06
4:15678038 G C 0.021870 -2.9081e-06
4:15681414 C A 0.497361 3.1736e-05
4:15688604 C G 0.266229 5.2588e-06
4:15689928 A G 0.591584 2.2768e-05
4:15690233 A C 1.971333 1.9438e-05
4:15697466 T C 0.541543 1.2612e-05
4:15709192 A G 0.261253 -4.1049e-06
4:15709252 A G 0.051420 5.0290e-06
4:15713608 G A 0.033799 1.7969e-05
4:15722573 T C 0.188683 -5.9583e-06
4:15724816 C T 0.040245 -1.2847e-05
4:15726564 A G 0.206895 3.2395e-05
4:15728221 A C 0.279420 -1.5321e-05
4:15733030 A G 1.834382 -9.8255e-06
4:15737348 A G 1.093447 1.9231e-06
4:15737863 A G 0.337060 -2.0822e-05
4:15739416 C G 0.284182 -2.5296e-05
4:15740745 C G 0.134660 3.2597e-06
4:15742716 G A 0.526340 5.9955e-06
4:15743573 T C 0.407238 1.0318e-05
4:15749000 T C 0.033432 1.0428e-05
4:15749703 T C 0.370829 4.1495e-05
4:15749881 T G 0.171883 1.1253e-05
4:15751051 A G 0.081081 -2.0562e-05
4:15766844 A G 0.050946 -2.2651e-06
4:15767752 T C 0.652992 -2.1449e-05
4:15781086 A G 0.021601 7.5215e-07
4:15785321 A G 0.128837 -3.3679e-05
4:15785659 T C 0.339724 2.2952e-05
4:15798022 G A 0.049924 1.5154e-05
4:15800724 C T 0.052157 9.6504e-06
4:15806969 T C 0.059451 1.4169e-06
4:15811373 C T 0.685635 -6.8777e-06
4:15814814 C T 0.203020 -2.0199e-05
4:15822033 C T 0.059678 9.2883e-07
4:15824742 T C 0.113442 8.6065e-06
4:15836237 A G 0.072242 2.1813e-06
4:15840839 G A 1.373715 1.3497e-05
4:15850685 T C 1.020105 -3.6373e-06
4:15852104 C T 0.623302 4.9640e-06
4:15856654 C T 0.890268 7.3934e-06
4:15862041 A G 0.389863 7.4519e-06
4:15865522 T G 1.602435 9.0641e-06
4:15872808 G T 0.044757 -4.5234e-06
4:15879297 G C 0.021539 2.4308e-05
4:15884011 G A 1.088679 1.9869e-07
4:15886206 A G 0.102467 4.3719e-06
4:15886610 G A 0.099488 2.6541e-05
4:15891538 G A 0.038184 5.8927e-06
4:15891903 T C 0.020501 -8.6031e-06
4:15895250 A G 0.066776 -7.0283e-06
4:15896341 T C 1.690549 3.0718e-06
4:15900365 G A 0.063978 -1.1726e-05
4:15901980 C T 0.834099 -9.3230e-06
4:15903068 A G 0.102477 3.2502e-07
4:15903972 C T 0.498997 -3.7194e-05
4:15910047 T C 0.258397 -1.4238e-05
4:15910385 G A 1.167442 7.6071e-06
4:15914034 A G 0.275210 3.0257e-06
4:15914276 A G 0.383624 -1.1954e-05
4:15915036 C A 0.985920 4.6081e-06
4:15916695 G A 0.236452 -1.3143e-05
4:15919105 T C 0.489695 2.3056e-05
4:15922722 A T 0.682867 4.3464e-06
4:15927292 C T 1.586969 -1.1219e-05
4:15935267 A G 0.024912 1.2636e-05
4:15935881 A C 0.157520 -2.1027e-05
4:15936267 A C 1.933850 2.2466e-05
4:15937085 T C 0.903615 8.6229e-06
4:15937526 A G 0.688469 -7.6556e-06
4:15938392 T C 0.181088 4.4985e-05
4:15939915 G C 1.752032 -2.1563e-05
4:15942964 T C 0.052407 -8.9877e-06
4:15943278 C T 0.022500 6.7847e-06
4:15943547 C T 0.047564 2.0668e-05
4:15949551 A G 0.401330 5.2085e-05
4:15955502 G A 0.191789 -1.0971e-05
4:15958096 T C 1.707885 1.8302e-05
4:15958890 A G 0.083759 1.1095e-05
4:15960257 C A 0.066663 -8.5974e-06
4:15963294 A G 0.079555 -7.6671e-06
4:15963882 A G 0.030855 -2.2730e-05
4:15964485 A G 0.936353 9.0538e-05
4:15964763 T C 0.758030 -6.6212e-05
4:15965966 C T 0.414141 2.2893e-06
4:15967933 A G 0.051041 -8.8278e-06
4:15969938 C T 1.046045 -5.7363e-08
4:15970349 G T 0.487448 1.5084e-05
4:15974222 A C 1.789881 7.0003e-05
4:15975243 C G 0.298782 -4.9312e-05
4:15977980 A C 0.605743 5.3608e-05
4:15983944 T C 0.191832 -4.9422e-05
4:15984033 G A 1.324148 -7.3662e-06
4:15991275 A G 1.429037 1.9868e-05
4:15994019 A G 0.100848 3.6505e-05
4:16001207 T C 0.350789 1.8364e-05
4:16002288 C T 0.605067 3.5451e-05
4:16002317 T C 0.248293 1.3399e-06
4:16004220 C T 0.026246 4.0697e-05
4:16005061 C T 0.386328 -3.7228e-05
4:16012648 G C 0.884673 -1.3530e-05
4:16012786 T C 0.053245 -3.9946e-06
4:16014154 A C 0.061755 2.8555e-05
4:16018244 T C 0.213906 1.6544e-05
4:16018292 T C 0.025106 3.6736e-05
4:16018324 T C 1.868865 1.3254e-05
4:16020162 T C 0.202780 1.2345e-05
4:16026458 G A 1.574839 3.6547e-05
4:16026696 T C 0.087501 1.4546e-05
4:16026983 C T 0.098955 4.3558e-06
4:16027774 C G 0.161798 -4.3176e-06
4:16030628 T C 0.048928 2.0653e-05
4:16031448 T C 1.488497 8.1242e-06
4:16032193 T C 1.117794 1.2562e-05
4:16037352 T C 1.112065 1.6725e-05
4:16042866 T C 0.402590 -2.8240e-05
4:16044489 A G 0.132141 9.2149e-06
4:16045635 C G 1.689904 -2.7111e-05
4:16051033 C T 0.119368 8.9658e-06
4:16053713 C T 0.033270 3.1062e-06
4:16056076 C A 0.424522 -3.1511e-05
4:16063351 T C 0.026833 -2.5772e-05
4:16068100 G A 1.548694 -1.8878e-05
4:16068822 T C 0.110689 -5.2802e-05
4:16075033 C T 0.061323 -1.7859e-05
4:16077401 A G 0.040774 -1.4006e-05
4:16077475 C A 0.020332 2.8416e-06
4:16077515 A G 0.039541 -3.2688e-06
4:16084259 G A 0.501120 -9.3543e-06
4:16085824 A C 1.597151 5.7471e-06
4:16087856 T G 1.027336 1.9649e-05
4:16105234 T C 0.093262 1.0802e-05
4:16109602 A G 1.154699 8.3445e-07
4:16110329 G T 0.086066 -1.5965e-05
4:16119506 A G 1.308379 1.1749e-05
4:16119672 C T 0.389278 4.4613e-06
4:16121830 G A 0.900324 1.4279e-05
4:16123663 C T 0.098426 9.0768e-06
4:16124566 A G 0.033062 1.6713e-05
4:16125136 T C 0.340520 4.3576e-06
4:16127289 G T 0.072794 2.3933e-05
4:16138797 G A 1.536058 1.7618e-06
4:16158688 C T 0.030858 -4.1383e-06
4:16163209 C T 1.523328 4.2436e-06
4:16165036 A G 0.030150 -1.6913e-05
4:16166404 T C 0.712546 -1.0740e-05
4:16168246 T C 0.053676 -1.5316e-05
4:16178386 C T 0.812868 1.5654e-05
4:16204674 C A 0.468473 2.0704e-05
4:16205098 G A 0.194246 1.0314e-06
4:16211184 C G 0.031270 2.4855e-05
4:16215919 G A 0.120748 9.1970e-06
4:16218496 A G 0.648428 -1.1038e-05
4:16219016 A G 0.030709 2.4540e-07
4:16225211 T G 0.766537 -6.5906e-06
4:16241116 A G 0.041599 2.8750e-06
4:16247445 T C 0.132511 1.5207e-05
4:16255237 G A 0.058993 -2.0161e-05
4:16271939 A G 0.060765 2.4311e-07
4:16277252 T C 0.183026 -3.2104e-06
4:16280808 C T 0.063748 -1.2229e-06
4:16306902 G A 0.042569 -3.7074e-05
4:16322811 A G 0.036382 -1.0313e-05
4:16323041 T C 0.494966 -3.9680e-05
4:16331917 A G 1.691595 6.4744e-06
4:16335000 C T 0.300495 -3.1820e-05
4:16335198 C T 0.823713 -1.5749e-05
4:16342480 T C 0.329325 1.6630e-05
4:16344030 G A 0.029988 -1.0933e-05
4:16353313 A G 0.331960 -7.2958e-06
4:16378585 A G 0.159032 1.5940e-05
4:16386742 A G 0.073797 2.0120e-05
4:16386973 A G 0.044835 -8.3720e-06
4:16388469 G A 0.045708 1.1208e-05
4:16390974 T C 0.176771 -6.5728e-06
4:16397256 T G 0.023497 -1.3422e-05
4:16399023 T C 0.337371 -9.7663e-06
4:16416908 G A 0.181137 2.9064e-06
4:16420368 C T 0.826949 -5.7333e-06
4:16425935 G A 0.196230 -9.1053e-06
4:16430200 A C 0.480145 -7.2813e-06
4:16432460 T C 0.147662 -1.4464e-05
4:16433449 G A 0.274081 -1.0802e-05
4:16434761 C G 0.980314 1.2993e-05
4:16443207 T C 0.116752 -2.7900e-06
4:16447313 A G 1.204795 3.9829e-05
4:16447873 T G 0.046535 1.6943e-05
4:16448976 C T 0.189063 5.8011e-06
4:16451818 C T 0.052469 1.6141e-05
4:16452196 G A 0.110157 1.1201e-06
4:16462250 G A 0.063449 3.5547e-05
4:16465933 T C 1.660039 2.7006e-05
4:16468136 G T 0.544747 4.0298e-06
4:16469668 A G 0.483745 -1.1125e-06
4:16478955 A G 0.044526 2.7164e-05
4:16486711 G A 0.073534 7.0115e-05
4:16486726 C T 0.481330 -2.1577e-05
4:16487781 C A 1.652612 3.0578e-06
4:16499833 G A 0.451280 2.1067e-05
4:16500823 C T 0.088783 2.1081e-05
4:16502767 T C 0.027034 2.2813e-06
4:16505869 A G 0.088786 7.2451e-06
4:16508781 A C 0.856349 2.8476e-05
4:16513748 C T 0.499675 -4.5244e-05
4:16520010 C T 0.180160 1.8956e-05
4:16521723 G T 0.688677 -4.5175e-05
4:16521801 A G 0.143644 6.0145e-06
4:16522293 C A 0.168471 2.4875e-05
4:16524239 A G 0.054773 -7.7556e-06
4:16526794 T G 0.993304 -2.9094e-05
4:16527549 G A 0.069506 2.6021e-05
4:16530791 T C 0.048064 3.4542e-05
4:16531505 G A 0.667835 -9.9759e-06
4:16533376 C A 0.253986 -1.5007e-05
4:16534153 T C 0.178102 -7.3850e-06
4:16537256 A G 0.140476 -2.0568e-05
4:16541420 G A 0.042618 2.6400e-05
4:16546675 G T 0.438703 -1.9566e-05
4:16546887 C G 0.225173 -2.6960e-05
4:16548146 C T 0.189430 -1.4095e-05
4:16551411 C T 1.739162 2.4261e-05
4:16556638 C T 0.062128 2.0668e-05
4:16567680 T C 0.048723 -1.9774e-05
4:16571110 C T 0.132387 -4.5972e-05
4:16572298 A G 0.058412 -1.9179e-05
4:16572637 T G 0.037359 1.6908e-05
4:16572822 G T 0.997085 -5.5414e-05
4:16577143 G A 0.054682 2.0193e-06
4:16580650 C T 0.090309 -1.5817e-05
4:16581303 C T 0.918750 6.5842e-05
4:16585199 G A 0.872997 1.2497e-04
4:16586393 G A 0.208609 2.3622e-05
4:16587885 C T 0.683538 -4.8153e-05
4:16589837 A C 0.070305 -3.2697e-05
4:16591562 A G 0.229645 1.4839e-06
4:16592363 C A 0.058506 -3.5635e-05
4:16606940 T C 0.838816 -2.9783e-04
4:16614389 T C 0.063401 -3.9387e-05
4:16617712 G A 0.102153 -3.7200e-06
4:16621644 A G 0.148935 -1.8063e-04
4:16621729 C T 0.781546 -4.5452e-04
4:16638056 G A 0.126156 2.8922e-05
4:16642700 G A 0.045669 7.5811e-07
4:16646025 A G 0.161714 5.0933e-06
4:16648682 C T 1.020650 3.0167e-05
4:16652331 C G 0.422480 -2.8858e-05
4:16652449 C T 0.034227 1.0001e-06
4:16653326 C T 0.585028 -1.8082e-05
4:16653659 A G 1.911318 -2.8682e-05
4:16654276 A G 0.047035 9.5416e-06
4:16654722 C T 0.136039 -8.8869e-06
4:16656074 A G 0.069230 1.2672e-06
4:16660365 A C 0.952906 -1.4321e-05
4:16662423 C T 0.064293 -2.8335e-05
4:16665262 T C 0.054816 3.5824e-05
4:16668627 A G 0.053537 2.9149e-05
4:16672919 C T 0.259351 -1.0329e-05
4:16673412 T C 0.436612 -4.7529e-06
4:16674884 A G 0.070765 1.8266e-05
4:16676676 A G 0.108635 1.2123e-04
4:16676839 G C 0.103402 -2.1177e-06
4:16678084 C T 1.147114 3.4760e-05
4:16680651 C T 0.349825 1.6832e-04
4:16681217 C T 1.515703 4.6886e-06
4:16682344 T C 0.057808 -2.4617e-05
4:16684347 T C 0.073356 -3.4296e-05
4:16689015 A G 0.030365 1.9326e-05
4:16693715 A G 0.688501 -3.4927e-05
4:16695520 T C 0.060898 6.9277e-05
4:16700469 G A 0.043046 1.2365e-05
4:16701448 T G 0.870167 -2.4112e-05
4:16702713 A G 0.032033 -4.4578e-06
4:16704333 G A 0.501967 4.1845e-05
4:16706542 C T 0.115668 -4.3301e-05
4:16710593 A G 0.043195 3.5067e-05
4:16711689 T G 0.973702 -4.6922e-05
4:16712887 G A 0.085680 -1.2776e-05
4:16715527 A C 0.033013 1.3973e-05
4:16719357 T C 0.147961 1.8500e-05
4:16725959 G A 0.137185 -5.4196e-05
4:16729622 T C 0.020864 -6.8232e-06
4:16732455 G C 0.075475 3.9082e-05
4:16734665 T C 0.103399 -1.3860e-05
4:16735814 A C 0.048629 -2.3214e-05
4:16736755 T C 0.984965 -5.6090e-05
4:16738114 A G 0.123942 -3.1500e-06
4:16743262 T C 0.668494 -3.0577e-05
4:16744084 G T 0.403618 3.0521e-06
4:16744305 A G 0.025347 7.8399e-07
4:16746701 G A 0.041514 -2.4065e-05
4:16747687 A G 0.198956 4.6519e-05
4:16747970 T C 0.127532 -6.0567e-06
4:16748482 A G 0.076916 7.8823e-05
4:16751729 T C 0.059905 3.4840e-05
4:16767411 T C 0.100332 1.5578e-05
4:16770405 A C 1.813251 -4.0432e-05
4:16772709 T G 0.028294 -3.1482e-06
4:16774650 C G 0.131570 2.2422e-05
4:16783628 A G 0.293030 -1.1942e-05
4:16785988 A G 1.860955 -2.5088e-05
4:16786351 C A 1.821989 -3.4145e-05
4:16787619 G A 0.021653 1.3310e-05
4:16790379 A G 0.034120 -6.2911e-06
4:16791197 G T 1.942718 -2.4257e-05
4:16802900 C T 0.047873 -1.3608e-05
4:16804771 T C 0.234180 -2.3385e-05
4:16808526 A G 0.052586 3.3541e-05
4:16812198 G A 1.841474 -2.6838e-05
4:16816301 T C 1.799509 2.6945e-05
4:16816630 G A 0.689287 2.0542e-05
4:16816760 C T 0.064251 1.4612e-05
4:16816914 C T 0.511412 1.1308e-05
4:16818833 C T 0.038638 -8.9264e-06
4:16822571 G C 0.047386 -2.2813e-05
4:16824441 A G 0.780874 -1.0651e-05
4:16824676 T C 0.057071 -1.7165e-05
4:16834473 G A 1.273513 -4.9460e-05
4:16836059 C T 0.355609 2.3975e-06
4:16838998 C T 0.038775 -3.5597e-06
4:16846935 A G 0.053939 -5.5810e-05
4:16857133 A T 0.061882 1.0285e-05
4:16858339 C T 0.486335 1.4176e-06
4:16862515 A C 0.347544 -1.6962e-05
4:16869810 A G 0.995466 7.0219e-06
4:16871315 G T 0.528041 1.6367e-05
4:16874032 C T 0.497020 2.8419e-05
4:16886127 C T 0.023815 1.4316e-05
4:16886183 T G 1.157225 -1.3181e-05
4:16886185 C T 0.661240 -3.1887e-05
4:16886605 C T 0.057574 -1.7808e-05
4:16887327 A G 0.076877 3.1518e-05
4:16888312 G A 0.053021 -1.6836e-05
4:16898536 C T 0.111150 -3.4246e-05
4:16907953 C G 0.041998 1.2449e-05
4:16916345 T G 0.825005 -2.7737e-05
4:16920838 C T 0.572830 -1.4543e-05
4:16920855 T G 0.621157 -3.1412e-05
4:16926754 T C 0.070960 -3.5563e-06
4:16928681 C T 0.087936 5.2712e-05
4:16939034 A C 0.024522 -1.7148e-05
4:16955978 G A 0.145799 -1.8896e-05
4:16966334 T C 0.351633 -1.5090e-05
4:16973824 C A 1.936421 -3.2942e-05
4:16983146 A G 0.064238 -2.1324e-05
4:16996503 C A 0.735157 -3.5971e-05
4:17019679 C A 0.072161 2.4826e-05
4:17026797 C T 1.891154 -2.6104e-05
4:17028159 G A 0.790326 -7.8308e-06
4:17028448 A G 0.025074 1.0078e-05
4:17032022 G C 0.076092 1.5527e-05
4:17037043 C T 0.762409 1.7603e-06
4:17041514 C G 0.026463 -1.4277e-05
4:17042528 C T 0.616311 -6.1326e-05
4:17043092 G A 0.238270 2.5631e-05
4:17045997 G A 1.043968 -2.0125e-05
4:17047470 A G 0.561765 -4.5068e-06
4:17048777 C T 0.062855 3.0028e-05
4:17054934 G C 0.379898 1.7226e-05
4:17056376 C T 0.059376 -2.5150e-05
4:17061108 G C 0.138603 5.9400e-05
4:17062834 T C 0.254869 1.8659e-05
4:17063852 T C 0.088121 -7.9739e-06
4:17072550 C G 0.578656 1.9034e-05
4:17078668 C T 0.122134 2.4708e-06
4:17083800 T C 0.020595 -5.7952e-06
4:17091721 C T 0.120595 -2.2038e-06
4:17092010 T C 0.183908 -2.4765e-06
4:17098109 G A 0.049401 -3.4033e-06
4:17099921 C T 0.159328 4.6515e-06
4:17102166 G A 1.905095 -1.8954e-05
4:17103744 C T 0.063901 8.0808e-06
4:17106331 T C 0.864795 4.4043e-06
4:17108353 C T 0.204912 -5.8570e-05
4:17123612 G A 0.145533 -2.2537e-06
4:17129294 G C 0.230772 1.6291e-05
4:17134058 G A 0.284750 -4.6822e-06
4:17134960 G A 0.452059 6.7187e-06
4:17135343 T C 0.153005 9.7828e-06
4:17148320 T C 1.823323 3.5367e-05
4:17154568 T C 1.676894 3.5612e-05
4:17174754 T C 0.726497 2.4111e-05
4:17179172 A C 0.147925 8.6145e-06
4:17181751 A C 0.035019 1.0219e-05
4:17186933 G A 0.431575 8.5729e-06
4:17198263 A G 0.228847 -7.0760e-06
4:17205620 C T 0.629940 -8.9105e-06
4:17209481 C T 0.967850 1.7285e-05
4:17233112 A G 0.054196 2.3429e-05
4:17235770 C T 0.101082 -8.1676e-06
4:17236812 T C 0.184188 -1.0394e-05
4:17237387 A C 0.941053 2.1056e-05
4:17241284 A G 0.080688 -3.4275e-05
4:17241961 C T 0.111478 -1.7217e-05
4:17248004 C T 0.107641 -1.9462e-05
4:17248161 C T 0.163018 -2.1091e-05
4:17256620 T C 0.066504 5.4275e-05
4:17257300 T C 0.645069 2.0625e-05
4:17261407 C G 0.038168 6.8650e-05
4:17264077 T C 0.794004 4.9888e-05
4:17271509 T C 0.072703 3.3428e-06
4:17271720 G A 0.874964 -2.8274e-06
4:17273603 C A 0.802910 3.4621e-05
4:17273978 G C 0.066442 3.9383e-07
4:17275696 C T 1.577978 4.9650e-06
4:17276324 T C 1.150064 1.2506e-07
4:17276947 C T 0.068003 2.0815e-05
4:17279997 A G 1.522166 1.5644e-05
4:17282108 C T 0.089627 -2.7703e-05
4:17282313 T G 0.056068 1.2958e-06
4:17285032 G T 0.027411 1.0706e-05
4:17286644 T C 0.066487 3.5436e-05
4:17287997 A G 0.045873 3.8324e-06
4:17288384 G C 0.885578 3.7990e-05
4:17289928 G A 0.068269 2.8945e-05
4:17291007 C T 0.470048 -1.3757e-05
4:17291077 A G 0.055559 -1.2290e-06
4:17292932 C G 1.385883 -4.0816e-05
4:17293408 A C 1.268108 -8.5261e-05
4:17296363 A C 0.052154 9.7021e-06
4:17301175 G A 0.045123 -3.4042e-06
4:17302576 A G 0.318708 -2.3806e-05
4:17303466 G A 0.190212 4.8754e-05
4:17303816 T C 0.104707 -3.4752e-05
4:17304946 A C 0.042455 -2.6349e-05
4:17315910 C T 1.277645 1.8435e-05
4:17317318 A C 0.049440 1.0721e-05
4:17321989 A G 0.043994 7.8366e-06
4:17322823 T C 0.390583 -2.2617e-05
4:17333100 T C 1.064017 2.6628e-05
4:17334654 A G 0.082123 -3.5673e-06
4:17337406 C G 1.928118 -1.6863e-05
4:17342510 C A 0.036100 2.8856e-06
4:17356713 T C 0.071778 -1.9505e-05
4:17358133 T C 0.046016 -2.0742e-05
4:17360132 G T 0.441786 -2.5538e-05
4:17373377 T C 0.103886 -4.1605e-05
4:17373562 C T 0.045912 7.5743e-06
4:17374779 C T 0.191007 3.3115e-05
4:17374951 C T 1.531777 1.3652e-05
4:17379583 C T 1.177797 7.4188e-05
4:17387183 G C 0.099124 -6.9773e-05
4:17388159 T C 0.083135 -1.8750e-05
4:17389207 T C 0.467048 -3.4139e-05
4:17393371 C T 1.498971 -2.5915e-06
4:17398854 A G 0.048064 1.1575e-05
4:17401698 A G 0.112948 -3.4701e-05
4:17407016 T C 0.406527 -2.9293e-05
4:17409273 A C 0.052878 -2.9071e-05
4:17410789 C T 0.033130 -3.0726e-05
4:17414773 C T 0.712923 -1.3686e-05
4:17414927 C G 0.105941 -1.3456e-05
4:17417415 G A 0.072986 2.8517e-05
4:17419953 A C 0.443156 -7.5700e-05
4:17421241 G T 0.065377 2.6796e-06
4:17438951 T C 0.029806 -3.8478e-05
4:17458467 G A 0.973566 1.6112e-05
4:17459013 A G 0.115194 1.7627e-05
4:17459388 G T 0.102601 -7.9960e-06
4:17465704 A G 0.470515 -4.7369e-05
4:17467715 C T 0.423204 2.5118e-05
4:17469817 C T 1.293221 -1.5660e-05
4:17470561 C T 0.103707 -6.0986e-06
4:17479359 C A 0.099614 -8.3439e-07
4:17483682 G A 0.412869 -1.6492e-05
4:17483729 C T 0.064579 -3.3431e-05
4:17486575 G A 1.318691 8.0367e-05
4:17488072 C T 1.364474 4.6808e-05
4:17498167 G T 0.671860 -2.4656e-06
4:17504425 C T 0.066231 1.0726e-05
4:17508837 T C 0.030826 6.1612e-05
4:17514277 T G 0.178670 -1.4453e-05
4:17520066 T C 0.492846 1.9135e-05
4:17520776 A G 0.657361 -1.6667e-05
4:17524570 G C 0.266093 -2.8801e-05
4:17526682 C A 0.493044 2.0096e-05
4:17528463 A G 0.072090 3.1638e-06
4:17536447 A C 0.943990 5.0400e-06
4:17540639 T C 0.054183 2.5634e-05
4:17542279 G A 0.047077 -1.8141e-05
4:17545732 C T 0.901135 -3.1392e-05
4:17548441 A G 0.052579 8.1976e-06
4:17551474 G C 0.706863 5.6832e-05
4:17553843 G A 0.892998 4.0708e-05
4:17557321 C T 0.407361 -5.3881e-05
4:17563370 A G 0.050778 -1.0048e-05
4:17565617 G T 0.671318 -1.0904e-05
4:17570658 C T 1.248049 1.6723e-05
4:17571307 G A 0.041222 -7.4751e-05
4:17587018 G A 0.094512 1.4367e-05
4:17590671 A G 1.145290 3.8765e-05
4:17595536 G A 0.084096 -1.5822e-05
4:17600884 G A 1.242775 -2.1538e-05
4:17615983 A C 0.169185 -1.4269e-05
4:17619176 G A 0.058370 7.1285e-09
4:17627332 C T 1.186716 -2.2136e-05
4:17631253 C T 1.223251 -2.4070e-05
4:17631508 G T 0.051342 1.1454e-05
4:17632603 A G 0.036061 -6.1835e-05
4:17635336 A G 0.073752 -2.9532e-05
4:17636638 C G 0.034185 -2.4324e-06
4:17636977 G A 0.033435 -9.9937e-06
4:17637210 G C 0.180189 -3.0573e-05
4:17640880 G C 0.061197 -1.5204e-05
4:17643050 A G 1.178679 -1.7494e-05
4:17657256 T C 0.022309 -1.9905e-05
4:17660082 T C 1.174515 -1.8458e-05
4:17662624 A G 0.026746 -1.1743e-05
4:17663715 T C 0.037204 3.1308e-06
4:17664359 C T 0.039268 -8.2941e-08
4:17676306 T G 0.081545 1.7410e-05
4:17686090 A G 0.392196 2.9801e-06
4:17690072 C T 0.037486 4.4675e-06
4:17694943 G A 1.163642 -7.4058e-06
4:17703949 C T 1.162499 -4.9749e-06
4:17707449 T C 0.118680 -5.2606e-05
4:17718837 G C 0.050917 -2.9843e-06
4:17720818 A G 0.266226 2.4993e-05
4:17754714 T G 0.634062 3.8754e-06
4:17756273 A G 1.587167 -9.2149e-06
4:17767269 C A 0.968886 -8.3301e-06
4:17775076 T C 0.062943 -3.3823e-06
4:17780716 G T 0.428598 -7.2940e-06
4:17797966 A G 0.311271 -7.8762e-07
4:17805379 A G 0.058311 7.0992e-06
4:17818885 C T 1.140181 2.6564e-05
4:17822919 A T 0.036035 -5.7020e-06
4:17823462 T C 0.025756 -9.6001e-06
4:17829990 C G 0.253084 1.8541e-05
4:17841465 G A 0.388597 -1.0111e-05
4:17841948 A T 1.450323 5.0081e-05
4:17848100 T C 0.127593 1.5369e-05
4:17854031 C T 1.456246 4.4810e-05
4:17855182 C T 0.020043 -4.2002e-05
4:17871203 C T 0.100504 2.0302e-05
4:17875149 A G 0.049132 -3.8480e-06
4:17875766 C T 0.022967 1.6329e-05
4:17876551 A G 0.063823 -4.0242e-05
4:17883683 C G 0.246988 -7.2509e-06
4:17884986 C T 0.272520 4.6028e-05
4:17886146 G A 0.129638 3.7696e-06
4:17891922 C T 0.041459 8.8836e-05
4:17904598 C T 0.031212 1.8221e-06
4:17908243 A G 0.048976 -3.3794e-06
4:17910840 C T 0.033526 -5.6082e-06
4:17936680 G A 0.044370 -3.0484e-06
4:17951032 C T 0.043530 -1.1529e-05
4:17952209 A G 0.132134 -7.7268e-05
4:17972372 A G 1.467392 3.3291e-05
4:17996046 G A 1.153810 3.4269e-06
4:18011736 A C 0.125906 5.4770e-06
4:18012789 A G 0.054975 -1.1713e-05
4:18025484 A G 1.475004 4.4343e-05
4:18026539 G A 0.067604 -4.0266e-05
4:18026748 T C 0.043497 -1.0229e-05
4:18033488 C T 0.315822 3.9930e-05
4:18035807 T C 0.076488 -1.0259e-05
4:18036793 A G 0.040041 -1.8062e-05
4:18040190 T C 0.065228 1.6932e-05
4:18046952 G A 1.316020 5.6542e-06
4:18065553 A C 0.071590 -3.4910e-05
4:18072820 T C 0.034256 -3.1029e-05
4:18079517 A G 0.437959 -2.9034e-06
4:18086245 C A 0.035370 -3.4838e-05
4:18091806 T C 0.102614 2.6024e-07
4:18131245 T G 0.691062 -4.1673e-05
4:18147151 C T 0.145605 1.1769e-05
4:18150570 A G 0.038590 3.8620e-06
4:18152521 T C 0.051547 2.2948e-05
4:18162104 C A 0.392563 6.8695e-06
4:18167956 T G 0.122514 4.8037e-05
4:18169827 G T 1.478918 -8.7258e-06
4:18171582 T C 0.306750 -1.4372e-05
4:18190669 G C 0.041553 3.8514e-06
4:18193446 G A 0.568279 -1.9750e-05
4:18201922 G A 0.558438 -1.4907e-05
4:18208368 A G 0.093123 8.0882e-06
4:18220698 G A 0.023987 -4.4608e-07
4:18227132 C T 1.474864 -2.2017e-05
4:18229532 T G 0.232333 -4.7776e-06
4:18236118 A G 0.712160 -2.0038e-05
4:18236766 T C 1.457330 -2.3305e-05
4:18239803 A G 0.405826 -8.5566e-06
4:18241903 G A 0.789843 -2.1529e-05
4:18256070 G A 0.080643 -4.7139e-06
4:18258108 A G 0.027823 2.0155e-05
4:18262204 T C 0.021049 3.1968e-05
4:18265469 A G 0.076965 4.3132e-06
4:18278257 G A 0.358716 -1.4446e-05
4:18279302 T C 1.732606 -3.9353e-05
4:18289756 C T 0.225169 -8.2883e-06
4:18295819 T C 0.064900 2.0651e-05
4:18297592 T C 0.636175 -1.6719e-05
4:18298662 G A 0.261211 -1.1678e-05
4:18302621 C T 0.805205 3.6218e-06
4:18303861 T C 0.042806 4.7190e-05
4:18308795 G A 0.043656 6.7185e-06
4:18315750 C T 0.340354 5.3783e-05
4:18319695 G A 0.419325 4.2216e-06
4:18327511 C T 0.070305 -3.1495e-05
4:18329877 G A 0.223164 -9.0895e-05
4:18342377 T C 0.130404 -6.0021e-05
4:18345114 A G 0.055773 1.0463e-05
4:18347397 T C 0.036025 2.0697e-06
4:18367051 C T 0.040222 3.4848e-05
4:18377606 G A 0.034984 -2.4273e-05
4:18378898 A G 0.087540 -5.1303e-06
4:18378914 T C 0.057331 -1.8851e-05
4:18381312 G A 0.928494 3.0908e-05
4:18382212 G T 1.039200 1.5338e-05
4:18406637 T C 0.038982 -1.1668e-05
4:18407421 A G 0.088822 2.5576e-05
4:18408903 T C 0.132040 1.1695e-05
4:18417178 G A 0.450475 1.3593e-05
4:18422330 C G 0.078620 -4.1451e-05
4:18434623 T C 0.344272 4.1193e-05
4:18451179 A G 0.149474 -1.2024e-04
4:18457008 G A 0.753200 -3.1853e-05
4:18458182 C T 0.029160 4.7644e-06
4:18459846 G T 1.099475 -1.5945e-06
4:18460153 A G 0.027343 9.1306e-06
4:18461716 G A 0.059308 -2.9793e-05
4:18511288 A G 1.713092 -2.5086e-05
4:18517112 C T 0.047613 4.5660e-05
4:18517496 C T 0.047454 -1.2177e-05
4:18530132 G A 0.053796 -3.3047e-05
4:18532056 G A 1.942114 -3.0914e-06
4:18533013 A G 0.116778 -5.0458e-06
4:18533609 A G 0.116736 -4.7555e-05
4:18536677 A G 0.029505 -1.3907e-05
4:18537268 C T 0.671711 -1.3209e-05
4:18540138 T C 1.121316 -6.4618e-06
4:18541314 G A 0.189248 -8.5604e-06
4:18544248 G A 0.087595 1.0031e-06
4:18548235 C T 0.027005 -9.1329e-06
4:18578473 T C 0.066796 -2.8298e-05
4:18596438 A G 0.432370 -2.1169e-05
4:18596481 T C 0.030073 1.1011e-05
4:18607906 G A 1.534909 2.8058e-05
4:18609283 G A 0.056698 1.8816e-05
4:18609876 C A 0.077244 -1.6337e-05
4:18609899 A G 0.068834 -1.6066e-05
4:18619167 A T 0.057704 -1.7894e-05
4:18622227 G A 0.188518 4.5524e-06
4:18626125 T C 1.934535 1.2472e-05
4:18627612 A C 0.184856 -2.8991e-05
4:18629525 A C 0.352419 3.0166e-06
4:18632783 G T 0.140629 -2.7969e-05
4:18649360 C G 0.520449 -8.0859e-06
4:18652941 A G 0.066851 -2.2456e-05
4:18654444 C T 0.555041 -1.5490e-05
4:18664200 T C 0.245128 -8.6565e-06
4:18664417 G A 1.891800 1.7683e-05
4:18667162 G C 0.028755 -2.5333e-05
4:18668094 G A 0.403284 3.5448e-05
4:18671327 A G 0.436194 1.1743e-05
4:18676192 A G 1.913106 -3.4225e-06
4:18682378 A G 0.063634 -2.5383e-05
4:18687013 C A 0.033721 2.5016e-05
4:18696356 G A 1.398185 4.3128e-06
4:18698956 G A 0.034068 -5.7951e-06
4:18700399 G A 0.108216 -2.3164e-06
4:18700782 T C 1.240801 5.8105e-06
4:18712397 G A 0.248062 1.3996e-05
4:18712717 A G 0.145312 1.9955e-06
4:18716492 A G 0.094561 -1.3502e-05
4:18716786 A G 0.028008 1.5709e-05
4:18724365 A G 1.350637 4.2165e-06
4:18747206 G A 0.346115 -3.7600e-06
4:18751530 A G 1.024129 -1.0594e-05
4:18752174 G A 1.215163 9.8950e-06
4:18752731 C A 1.642284 5.9508e-06
4:18752760 T G 0.366168 -2.5232e-05
4:18752956 T C 1.288947 -3.4287e-06
4:18755096 G A 0.066445 -2.8179e-05
4:18764078 T C 0.036506 -1.1876e-05
4:18767235 A C 0.082132 -5.4835e-06
4:18767535 A G 0.674505 6.3770e-05
4:18770841 A G 1.484556 -5.7193e-06
4:18779829 A G 0.247744 -2.7002e-05
4:18779862 C A 0.529949 1.1373e-06
4:18780681 A G 0.225046 5.7951e-06
4:18786977 C T 1.481924 2.1463e-05
4:18787189 A G 0.605194 1.1863e-05
4:18789275 C A 0.213446 -2.3227e-05
4:18789372 G A 0.397221 -2.0204e-05
4:18795170 C T 0.252223 2.7635e-05
4:18798665 A G 0.107093 1.0237e-06
4:18799353 A C 0.202095 1.5300e-05
4:18800893 A G 0.088433 2.3235e-05
4:18811564 G A 0.179062 -6.4450e-05
4:18812666 G A 0.046052 -2.4944e-07
4:18813590 G A 0.135552 -2.5781e-05
4:18813683 G A 1.607703 1.5895e-05
4:18830257 C G 0.254719 -4.7234e-05
4:18832194 G A 0.022425 2.0652e-05
4:18833625 C T 0.031640 7.2489e-06
4:18834102 G A 0.312739 4.6585e-05
4:18834324 C T 0.114110 5.5980e-06
4:18834541 G A 1.956285 2.7277e-06
4:18834819 A G 0.163421 -9.7264e-06
4:18836582 C T 0.116428 2.1296e-06
4:18838556 T C 0.104292 2.7555e-05
4:18840158 A G 0.728912 1.9325e-05
4:18841427 C A 1.251954 -8.4117e-06
4:18842836 G A 0.040972 5.1570e-05
4:18843526 G A 0.054556 1.9418e-05
4:18843625 G C 0.033909 -1.9383e-05
4:18850450 A C 0.023149 -2.6988e-05
4:18852672 A G 0.153190 -5.1068e-05
4:18853213 A C 0.114665 -2.6635e-05
4:18863838 C T 0.094593 2.3282e-06
4:18865249 T G 0.773828 9.3064e-05
4:18865455 G T 0.048665 3.1269e-05
4:18880180 G A 0.138337 -1.0677e-06
4:18893122 C T 0.038038 3.3846e-06
4:18893675 A G 1.443915 2.0586e-05
4:18894117 G A 0.388866 -1.6014e-05
4:18900428 A G 0.651327 -7.4406e-05
4:18903096 G C 0.028862 -1.4186e-05
4:18906202 T C 1.205899 -1.6708e-04
4:18917280 T C 0.205393 -3.0326e-05
4:18937351 T G 0.789531 1.3575e-04
4:18941726 C G 0.090185 8.0192e-06
4:18942382 T C 0.100650 -8.6412e-06
4:18944656 T C 0.390758 1.5532e-05
4:18945365 G A 0.091779 -1.5030e-05
4:18956615 T C 0.065102 -3.5921e-06
4:18957245 C G 0.600176 -1.8796e-06
4:18968564 A G 0.028132 8.7721e-05
4:18973826 G A 0.102166 8.2506e-06
4:18974967 A C 0.042163 1.7250e-05
4:18975268 G A 0.125818 5.5552e-05
4:18985469 C T 1.453409 3.3234e-05
4:18994565 C T 0.130349 7.9692e-05
4:18998307 G A 0.054864 -5.0821e-07
4:19004860 T C 0.139928 3.3570e-06
4:19005715 G A 0.070438 1.7646e-06
4:19008029 C G 0.076494 1.7038e-05
4:19015803 G T 0.219898 1.8734e-06
4:19029195 A G 0.043822 -1.0133e-06
4:19037953 C T 0.197577 -1.8519e-05
4:19038083 T G 0.191533 8.9876e-06
4:19041829 C G 0.080049 -4.6047e-05
4:19048100 T A 0.078523 3.6497e-05
4:19048146 T C 0.040725 2.2894e-05
4:19055363 T C 0.070980 -2.6880e-05
4:19055446 G T 0.516583 6.6792e-06
4:19056340 T C 0.073791 7.7380e-06
4:19056854 G A 0.179319 -1.8595e-05
4:19057061 G A 1.224189 3.5642e-05
4:19075878 T C 1.352646 -9.0064e-07
4:19088386 G T 1.045880 2.5904e-05
4:19092933 C G 1.410026 -3.1837e-06
4:19093088 C T 0.116084 -9.6660e-06
4:19096163 T C 1.452751 6.4149e-06
4:19097568 G T 0.054082 3.0056e-06
4:19097601 T C 0.076465 -1.8628e-05
4:19105048 T C 0.037902 -6.0973e-07
4:19106749 A C 0.389009 5.2337e-05
4:19110910 G A 0.031377 -1.1205e-05
4:19114742 C T 0.086469 -2.1533e-05
4:19120064 G A 0.500760 3.6283e-05
4:19127752 C T 0.071051 2.9313e-07
4:19131940 C T 0.042825 -8.0550e-06
4:19143130 T C 0.143540 -1.5521e-05
4:19143641 C T 0.064585 2.2089e-05
4:19145110 C A 0.366723 3.6956e-05
4:19162459 A G 0.134741 -1.1269e-05
4:19171165 C A 0.087923 -2.0747e-05
4:19193248 A C 0.111595 -7.2916e-06
4:19195867 C A 0.029235 -1.1481e-05
4:19202343 C T 0.477516 -7.7605e-06
4:19203742 T C 0.059334 2.9700e-05
4:19216532 T C 0.029005 2.7904e-05
4:19224867 T C 0.135874 -2.3910e-05
4:19225971 A G 0.208804 -2.9452e-05
4:19236173 T C 0.127623 -1.7790e-05
4:19253659 C T 1.572596 9.8418e-06
4:19256465 T G 0.049265 3.5212e-06
4:19269407 A C 0.069149 -1.9460e-05
4:19270505 G A 0.527505 3.8438e-05
4:19277771 C T 0.033825 1.7229e-05
4:19287497 A G 0.078114 -1.7328e-05
4:19296293 G T 0.046234 1.4566e-05
4:19300573 T G 0.034188 8.2663e-06
4:19300647 G A 0.446340 -1.9292e-05
4:19302670 G T 0.117882 -8.2806e-05
4:19307060 T G 0.257738 -1.4166e-05
4:19331621 A G 0.042816 1.2899e-05
4:19334303 C T 0.090266 -1.7887e-06
4:19342885 G A 0.113240 -3.8789e-06
4:19348785 C T 0.188462 -2.4080e-05
4:19357139 C T 0.141219 -1.2272e-05
4:19375573 T G 0.048619 -1.8225e-05
4:19378787 C A 0.115201 4.3208e-05
4:19380575 G T 0.038992 -1.8779e-05
4:19381041 T C 0.049979 8.8868e-06
4:19382446 A C 0.128327 1.5481e-06
4:19394471 G A 0.606694 -1.8495e-05
4:19395064 T C 0.423817 8.7088e-05
4:19405887 A C 0.044250 -1.6791e-05
4:19417956 G A 0.047084 8.7458e-06
4:19418789 G A 0.201108 1.4117e-05
4:19425514 G C 0.020887 5.6550e-06
4:19433619 C A 0.034675 1.0111e-05
4:19441500 C T 1.621404 2.4494e-05
4:19443957 A G 0.083139 -1.8206e-05
4:19474646 T C 0.606064 -7.8612e-06
4:19477412 G A 0.244067 3.2796e-07
4:19486781 T C 0.058302 -3.4524e-05
4:19497694 C T 0.039047 4.8319e-05
4:19505610 T C 0.110627 1.3270e-05
4:19508722 G T 0.607164 -1.1838e-05
4:19510607 A G 0.049304 2.8857e-05
4:19524644 G A 0.114565 -1.4947e-05
4:19543776 A G 0.033562 1.5918e-05
4:19566078 T C 0.093827 -2.2401e-05
4:19569606 T C 0.048629 -3.2287e-06
4:19587611 C T 1.486595 2.4417e-05
4:19587685 A G 0.050158 2.0158e-05
4:19595129 C T 0.048775 6.1080e-05
4:19600209 A G 0.430465 1.6007e-04
4:19602663 G A 0.302839 4.6817e-05
4:19609576 C T 0.182870 -3.5610e-05
4:19625289 C T 0.070395 -1.2680e-05
4:19664931 G A 0.109933 -9.4219e-06
4:19669377 C T 0.316192 2.6529e-05
4:19688923 T C 0.140573 7.2324e-06
4:19691771 G A 0.215286 -1.6881e-05
4:19716618 C T 0.338796 3.4673e-05
4:19724641 G A 1.818185 3.6703e-06
4:19727949 A G 0.902518 6.5760e-05
4:19732175 T C 0.063125 8.2461e-06
4:19738832 T C 0.344616 2.7120e-05
4:19743751 A G 0.037908 -8.8443e-06
4:19745946 C G 0.145676 -2.7810e-05
4:19752087 G A 0.210982 -1.5744e-05
4:19805731 G A 1.891401 -4.7386e-05
4:19808336 G T 0.036736 1.9635e-05
4:19811821 T C 0.068016 -1.2521e-05
4:19814683 T G 0.864857 1.1893e-05
4:19823407 G T 0.195496 -6.8808e-07
4:19828770 G A 0.568331 2.1561e-06
4:19839725 A G 0.039781 4.1893e-05
4:19847106 G A 1.185668 1.8515e-06
4:19849441 C T 0.627051 -4.0273e-06
4:19850887 A G 0.063183 1.2905e-05
4:19857997 G A 0.595745 1.0021e-05
4:19875240 G A 0.046519 4.2466e-06
4:19884209 T C 1.587660 -4.3609e-06
4:19902437 C A 0.098777 3.9656e-06
4:19909836 T C 0.045013 -5.6220e-06
4:19909903 G C 0.163213 2.3693e-05
4:19913781 T C 0.063527 -1.5553e-05
4:19930248 T C 0.105953 -2.6110e-05
4:19933115 G A 0.078508 -2.1148e-05
4:19934939 T C 0.145627 -1.2745e-05
4:19935516 T C 0.091325 1.2493e-05
4:19965353 A C 0.036665 1.1482e-05
4:19975070 G A 1.358177 -1.6467e-05
4:19977706 T C 0.105272 -1.3591e-05
4:19994163 C T 0.083788 -1.9184e-05
4:19996488 T C 0.098400 1.6863e-05
4:19997481 T C 1.030663 -2.3972e-05
4:20000432 G T 0.101822 -1.4901e-05
4:20005327 G A 1.888980 -1.1334e-05
4:20013212 T C 0.078997 -1.5707e-07
4:20025939 G A 0.041994 2.0901e-05
4:20031486 C T 0.035694 -2.5574e-05
4:20034703 C G 0.295448 9.8730e-06
4:20047097 C T 0.089864 1.4799e-07
4:20048228 A G 0.068974 3.5226e-05
4:20048988 G A 0.058487 -3.5425e-05
4:20050733 A G 0.686921 -9.0494e-06
4:20053816 C T 0.321574 1.7992e-05
4:20055540 C T 0.068925 -1.9719e-05
4:20063484 A G 0.398302 -2.6871e-05
4:20065364 T C 0.026379 1.0642e-05
4:20067226 T C 1.290501 -6.9830e-06
4:20075488 A G 0.027745 -5.9851e-06
4:20080783 T G 0.228406 3.7791e-05
4:20081653 A G 0.147520 4.6617e-05
4:20088134 T G 0.027603 2.1171e-05
4:20092791 G T 1.389158 -8.6086e-06
4:20096275 G A 1.631031 1.2694e-05
4:20100026 A G 0.148795 -3.6629e-05
4:20100650 C A 0.126315 -3.8625e-06
4:20101037 T G 0.340205 6.7007e-06
4:20102603 T C 0.025840 -3.1008e-05
4:20102782 A G 1.722170 -8.7664e-06
4:20119402 G C 0.078114 -8.3619e-06
4:20124487 G A 0.248595 -1.2814e-05
4:20125240 T C 0.098566 2.3548e-05
4:20129263 C G 0.041215 1.4012e-05
4:20131389 T G 0.032510 6.8866e-06
4:20132983 A G 0.057967 -1.3184e-05
4:20138324 T G 0.061869 5.5253e-06
4:20138510 G A 0.409805 -3.2371e-05
4:20139963 G A 0.158030 1.5381e-05
4:20140372 T C 0.100981 1.8921e-05
4:20140426 C T 0.037798 -5.2000e-06
4:20151904 C A 0.720917 4.2813e-06
4:20154192 C A 0.032585 1.6496e-05
4:20171691 T C 0.063654 -6.6100e-06
4:20173329 C T 0.248471 -1.1152e-05
4:20173834 T C 0.047668 1.5706e-05
4:20174515 G A 0.210268 -1.6549e-05
4:20194649 G A 0.071788 -3.2619e-05
4:20201089 C T 1.401025 1.0222e-05
4:20217453 C T 0.081960 2.4051e-05
4:20217877 T C 1.355480 5.5311e-06
4:20218127 C T 0.108018 -3.7636e-06
4:20218366 A G 0.068588 -3.7112e-05
4:20218766 C A 1.104165 1.2621e-05
4:20219250 A G 0.058483 -1.5510e-07
4:20228742 C T 0.040527 2.2228e-05
4:20242529 A G 1.191900 -1.5898e-05
4:20244991 T C 0.025967 -2.0242e-05
4:20248023 G A 1.412564 -5.5731e-06
4:20261629 T C 0.044705 1.0207e-05
4:20264405 T C 0.629521 -1.0578e-05
4:20264871 C T 0.042546 -1.0328e-05
4:20266177 C T 0.609362 -7.1799e-06
4:20267509 C A 0.032630 -1.6122e-05
4:20274232 A G 0.238841 -2.9362e-05
4:20280330 G A 0.092798 -7.4651e-05
4:20284532 A G 1.410084 -1.0171e-05
4:20288549 C T 0.037639 1.1284e-05
4:20292239 T C 1.699378 -3.4307e-06
4:20294494 C A 0.044867 1.0802e-05
4:20295112 C A 0.458720 -1.3307e-05
4:20300280 A G 0.034857 5.1593e-05
4:20306314 G A 0.145867 6.1117e-06
4:20309742 G A 1.286188 -1.2018e-05
4:20322789 C A 0.353821 -3.4747e-05
4:20322913 C A 1.234047 -1.8751e-05
4:20328938 T C 0.046500 -4.5344e-05
4:20336142 A G 1.718113 2.9358e-06
4:20337509 G A 0.042485 -4.4061e-05
4:20362716 T C 0.393735 6.0776e-06
4:20370937 C T 0.080032 -5.5288e-05
4:20378137 T C 0.033802 4.5274e-05
4:20386044 C A 1.754041 -2.1758e-05
4:20393601 T C 0.026067 -2.8230e-05
4:20395574 A G 0.042322 1.5535e-05
4:20396428 C T 0.148808 -1.4002e-05
4:20400802 A G 0.210982 1.6778e-05
4:20409138 T C 0.127434 -2.1131e-05
4:20413259 G A 0.191958 -4.4046e-05
4:20413365 T C 0.057532 -9.4796e-06
4:20413731 A G 0.058198 2.6039e-05
4:20430602 T C 0.915041 6.7983e-06
4:20432533 A G 0.530284 4.1945e-07
4:20435188 A G 0.213747 -1.2100e-05
4:20440804 C G 0.139028 1.5479e-05
4:20442599 T C 0.023763 -3.6029e-05
4:20444868 G A 0.040161 -2.8014e-06
4:20446190 G C 0.213332 2.1457e-05
4:20453005 G A 0.079721 7.7329e-06
4:20466552 A G 0.023487 2.0933e-06
4:20466684 T C 0.055478 -7.8766e-07
4:20467022 G T 1.503707 3.6236e-05
4:20468170 C T 0.037833 -1.1653e-05
4:20468224 A C 0.048444 -1.0006e-07
4:20469565 T C 0.033886 -1.5425e-05
4:20472944 T C 0.102750 2.2007e-05
4:20473278 T G 0.468538 -5.7082e-06
4:20476626 C T 0.045338 3.1054e-05
4:20476800 A G 1.498361 -3.5857e-05
4:20479498 C T 0.094408 1.2885e-05
4:20480356 A G 0.053809 2.6371e-06
4:20482461 G C 0.482667 -6.9862e-06
4:20483828 G A 0.027297 -3.6403e-05
4:20483893 C T 0.344168 7.5793e-06
4:20486230 A G 0.185366 -3.5727e-05
4:20486294 C T 0.043277 -1.0678e-05
4:20486651 T C 0.067695 1.3567e-05
4:20492114 C T 0.334353 -3.2767e-05
4:20494994 A G 0.073447 -6.8885e-06
4:20495050 T C 0.108550 -1.7230e-05
4:20495135 T C 1.423661 3.4850e-06
4:20499956 A G 0.038814 -1.6796e-05
4:20509658 A G 0.304569 4.6010e-05
4:20513398 C A 0.024590 3.9528e-06
4:20513882 T C 0.265408 -2.7926e-05
4:20514242 T C 0.043280 -3.5339e-05
4:20515850 C T 1.733518 -1.6281e-05
4:20518618 A G 0.116846 -2.1843e-05
4:20530374 C T 0.473482 -1.2588e-05
4:20534686 A G 1.646247 -2.0255e-05
4:20535923 T C 0.646598 -1.0359e-05
4:20537533 A G 0.107716 -1.2899e-05
4:20537784 T G 0.126909 8.4431e-06
4:20543709 G A 0.201108 1.1456e-05
4:20544416 G T 0.441335 2.0469e-04
4:20544690 T C 0.050495 -3.4371e-06
4:20544756 C A 0.176667 9.2191e-06
4:20547838 T C 0.921704 7.6667e-05
4:20549002 A G 0.213942 -5.0722e-05
4:20551207 T C 0.036827 1.4175e-05
4:20552624 C T 0.065978 9.7581e-06
4:20555062 C T 0.064241 -1.8346e-05
4:20558526 G A 0.072892 2.6869e-05
4:20565744 C T 0.578591 3.4819e-06
4:20567660 T C 0.037064 -1.0661e-05
4:20568689 G A 0.043624 -1.3717e-07
4:20569944 G A 0.050706 2.4661e-05
4:20571049 G A 0.693951 -3.6607e-05
4:20578704 G A 0.352620 2.2282e-05
4:20589112 G T 0.043364 -1.6433e-06
4:20593674 C G 0.087105 -8.3640e-06
4:20596047 A G 0.042368 -2.3521e-06
4:20596661 A C 0.058908 -3.1299e-06
4:20596679 T C 0.032361 1.1178e-05
4:20600314 G A 0.614117 -8.5206e-06
4:20613630 C T 0.191114 -6.6333e-05
4:20616486 T C 1.114967 -4.5750e-05
4:20620683 A G 1.596800 -1.5547e-06
4:20621690 A G 0.320376 2.8927e-06
4:20627938 A G 0.778485 -6.6276e-05
4:20644611 G A 0.322719 -3.8461e-05
4:20645772 T C 0.124643 3.0928e-05
4:20646888 C T 0.122631 8.9174e-07
4:20652241 C T 0.138279 -6.1088e-06
4:20664321 C T 0.396552 -9.3043e-06
4:20667343 T C 0.284243 -3.5457e-05
4:20680353 A G 0.030482 -1.7009e-05
4:20681823 C T 0.076322 -2.2606e-06
4:20684353 G A 0.384724 5.2580e-05
4:20685378 A C 0.183279 -3.7456e-05
4:20693413 T C 0.027424 -1.8457e-05
4:20702246 T C 0.107596 5.3704e-06
4:20727093 A G 0.075465 -2.3268e-05
4:20732334 C A 0.148318 -1.7419e-05
4:20733891 C A 0.358930 7.3576e-05
4:20736090 T C 0.615256 -1.7676e-05
4:20749360 T C 0.150304 -1.6913e-05
4:20749748 G A 0.030641 -3.5471e-05
4:20749885 C T 0.024753 2.3224e-05
4:20752334 T C 0.058525 -1.0596e-05
4:20755240 A G 0.977500 -2.2745e-05
4:20758931 A G 0.053861 2.8891e-05
4:20762342 A G 0.047262 -1.6504e-05
4:20779797 C G 0.058610 -9.1517e-06
4:20780035 C T 0.438014 4.0030e-05
4:20781086 G A 0.813440 3.3060e-05
4:20781920 G T 0.056510 4.4659e-05
4:20787077 T C 0.254693 -2.2287e-05
4:20796348 G C 0.039547 -1.9700e-05
4:20796706 T C 0.878282 7.5077e-05
4:20799699 A G 0.129155 -5.6483e-06
4:20806697 T G 0.109897 4.7045e-06
4:20809664 C T 0.079468 6.5046e-05
4:20811100 G A 0.930656 1.5050e-04
4:20820808 G A 1.206753 -1.4052e-05
4:20821396 A C 0.036243 -4.1399e-06
4:20824274 C A 0.144848 -2.0407e-05
4:20825006 T C 0.051807 -1.4433e-05
4:20826419 G T 0.024736 2.7294e-05
4:20830808 A G 0.054400 -6.5563e-06
4:20832402 C T 0.569642 -6.3677e-06
4:20833134 G A 1.534834 -5.5962e-06
4:20839816 C T 0.921513 -5.2928e-06
4:20842804 C T 0.338757 -1.0803e-05
4:20849620 C T 0.041222 2.8225e-06
4:20851050 G A 0.487507 -7.3938e-06
4:20856831 T C 0.823930 -3.5315e-05
4:20861260 G A 0.367934 -1.1848e-05
4:20866918 T C 0.337141 -3.4634e-05
4:20878885 G A 0.401836 -1.6111e-05
4:20882591 A G 0.635844 3.5609e-06
4:20887721 A G 0.199849 2.7738e-05
4:20889181 C G 0.173697 2.7985e-05
4:20893517 T C 0.050177 -2.3346e-05
4:20896323 T C 0.086235 2.6279e-06
4:20897889 G T 0.855363 2.2174e-05
4:20902112 C T 0.344918 -6.8545e-05
4:20910771 A G 0.044727 -1.2810e-05
4:20918446 G A 0.046389 -1.8045e-05
4:20925343 T C 0.031631 -3.5085e-06
4:20935235 T G 0.081282 -1.4027e-05
4:20935488 C T 0.294900 2.8932e-05
4:20938500 T A 1.577355 1.1895e-05
4:20938619 T C 1.539976 1.2330e-05
4:20940428 T G 0.123046 9.8504e-06
4:20943218 G A 1.101098 -7.0619e-06
4:20948340 C T 0.035616 5.9841e-06
4:20959274 T C 1.165589 2.6417e-05
4:20959946 G A 0.043010 3.8652e-06
4:20961238 G A 0.072982 -1.5724e-05
4:20970732 C T 0.079932 -3.1235e-06
4:20972919 A G 0.137610 -5.8985e-07
4:20980907 A G 0.176625 -1.9486e-05
4:20992543 T C 0.261799 -3.3483e-05
4:20997560 T C 0.052803 7.3158e-06
4:20998684 G A 0.483988 -1.9269e-05
4:20999218 G A 0.781871 -5.0706e-05
4:21005251 T C 1.034198 -1.4817e-05
4:21011081 T C 0.103217 -8.1056e-06
4:21012648 T C 0.052469 -7.3910e-06
4:21013378 C T 0.083599 -1.7177e-05
4:21014496 T C 0.023052 -2.2955e-05
4:21015412 G A 0.106551 -4.1364e-05
4:21015523 C T 0.657432 -1.8936e-05
4:21016367 T C 0.152054 -5.9288e-06
4:21029260 T C 0.079896 3.5804e-06
4:21041092 C T 0.052316 -1.6753e-05
4:21047696 T G 0.071311 1.5459e-05
4:21051091 C A 0.200079 1.7560e-05
4:21054488 T G 0.036580 -2.2018e-06
4:21059497 G A 0.057996 -8.5717e-06
4:21060780 A G 0.101997 1.1089e-06
4:21079671 T C 0.477214 -2.3360e-05
4:21091360 C T 0.323726 -2.2434e-05
4:21092657 T G 0.106833 3.8272e-06
4:21098882 A G 1.899198 1.0384e-05
4:21101406 A G 0.319061 -2.4562e-05
4:21102564 A G 0.162905 -1.0975e-05
4:21113779 C A 0.812382 -9.0761e-06
4:21115173 C A 0.494138 6.3156e-06
4:21120773 G A 0.080204 1.1338e-05
4:21131328 T C 0.944143 -9.5498e-06
4:21136459 G A 1.009669 4.1844e-06
4:21140847 G A 0.112267 4.9312e-07
4:21144444 T G 1.274366 1.5381e-05
4:21146358 A C 0.680620 2.5934e-05
4:21159280 G A 0.023776 4.2624e-05
4:21174825 G C 0.042514 1.8369e-05
4:21180124 C T 0.033968 6.4720e-07
4:21180383 C T 0.089737 9.5184e-06
4:21185708 T C 0.100546 -4.1464e-07
4:21187162 T C 0.035668 -1.5940e-06
4:21188755 T C 0.059668 -1.2251e-05
4:21191777 C T 0.060379 6.8227e-06
4:21192041 G C 0.400087 7.1536e-05
4:21211605 C T 0.656183 1.3361e-05
4:21215236 A T 0.083145 1.0691e-05
4:21216943 A G 0.036967 -7.2775e-06
4:21219399 A G 0.049093 -2.7511e-05
4:21222669 T G 0.078682 -1.9189e-05
4:21222866 G A 0.777930 -5.8877e-06
4:21223801 C A 0.033406 5.1945e-06
4:21238957 A G 0.130193 -2.9948e-05
4:21243381 C G 0.118551 1.2962e-05
4:21243462 C G 0.201105 2.5561e-06
4:21250302 A G 0.068461 -2.9899e-05
4:21251022 T C 0.029832 -6.2148e-06
4:21260188 T G 0.027924 -5.4531e-06
4:21263091 T C 0.657754 2.4428e-05
4:21263503 T C 0.057448 -1.3852e-05
4:21265036 C T 1.443049 1.6052e-05
4:21268809 C T 0.850247 -3.8185e-06
4:21268928 T C 0.204432 -3.1111e-05
4:21272816 T C 0.064699 1.7269e-05
4:21273375 T C 0.544938 1.6698e-05
4:21273931 T G 0.040625 -1.9048e-05
4:21279392 A G 0.021689 -1.4517e-05
4:21288182 G A 0.116162 6.1666e-06
4:21294220 A G 0.079740 -1.3857e-05
4:21294642 A C 0.151976 -3.4636e-05
4:21295638 C T 0.098670 -3.9486e-05
4:21297227 A G 0.076423 -8.3936e-06
4:21300290 T C 1.125880 -2.4835e-05
4:21305906 G T 0.071288 3.8696e-05
4:21306003 T C 0.143754 -8.2049e-06
4:21310210 A G 0.175567 5.0067e-05
4:21316245 A G 0.087030 2.5814e-05
4:21317827 A G 0.022562 -5.4878e-05
4:21320012 C T 0.173087 3.8081e-05
4:21321264 G A 0.170906 3.8152e-05
4:21333139 G T 0.097391 -5.7783e-05
4:21334285 G A 0.607778 -4.7376e-05
4:21334552 G A 0.511951 -1.7031e-05
4:21334909 C T 1.309535 -3.9420e-06
4:21338885 T C 0.023071 -7.7139e-05
4:21343772 T G 0.093931 -1.2992e-05
4:21348980 C T 0.164154 -2.4253e-06
4:21351260 C T 1.284230 -4.2794e-05
4:21351470 G A 0.269738 6.5342e-06
4:21365779 A G 0.138899 -4.5952e-05
4:21366366 G A 0.104658 1.1691e-05
4:21381364 T C 1.777797 5.2477e-06
4:21383163 G A 0.090708 -6.6067e-05
4:21396053 A G 1.776236 6.1952e-06
4:21401744 C A 0.088900 -3.6839e-05
4:21403673 A G 0.035957 6.0823e-06
4:21406005 C T 0.625419 -3.7615e-05
4:21406467 G A 0.115779 -3.9999e-05
4:21406900 A C 0.143621 -4.2523e-07
4:21406923 T G 0.508040 2.8930e-05
4:21415503 C T 0.977565 8.9924e-06
4:21418767 T C 0.049885 2.3292e-07
4:21424434 T C 0.767722 -2.0770e-05
4:21437545 A G 0.070795 8.4042e-06
4:21438786 C T 0.196915 1.7592e-05
4:21441736 G C 0.151444 -2.5854e-05
4:21450018 A G 0.055689 7.2834e-06
4:21451030 C T 0.197492 2.7456e-06
4:21451312 T C 0.148464 -5.6013e-05
4:21453377 C G 1.567617 -4.7498e-06
4:21453446 G A 0.918244 -1.7937e-05
4:21453916 T G 0.038593 4.6211e-05
4:21456067 G A 0.106745 -2.1211e-05
4:21460884 C G 0.779592 3.4219e-05
4:21461421 C T 0.083470 -5.0004e-06
4:21466648 G A 0.297133 -9.2887e-06
4:21466872 C T 0.421441 -1.0902e-05
4:21476990 T C 1.362088 1.2967e-06
4:21477236 T C 0.037077 -1.0192e-05
4:21482941 T C 0.074738 3.5993e-05
4:21489702 G A 0.458414 -2.4348e-05
4:21493391 T G 0.562995 1.3353e-05
4:21504613 A G 0.222079 -1.4864e-05
4:21511850 T C 0.387717 6.0447e-05
4:21526047 G C 0.108644 8.1026e-06
4:21527335 T C 1.654271 8.4310e-06
4:21535380 T G 0.364334 -5.2365e-06
4:21539014 G A 0.439686 5.2089e-05
4:21542129 T C 0.067263 3.5631e-05
4:21550297 C T 0.753343 5.9054e-05
4:21553758 T C 0.813956 3.6598e-05
4:21561030 C T 0.865967 2.0129e-05
4:21564766 C T 0.086823 -7.3680e-06
4:21567120 G T 0.084677 3.7092e-05
4:21569747 G C 0.097242 -1.0012e-05
4:21573040 G A 0.086699 -5.0516e-06
4:21575623 A G 0.385682 3.5855e-05
4:21579327 C T 0.192805 -3.6762e-06
4:21584373 C T 0.020702 2.0725e-05
4:21601372 A G 0.360209 -5.5437e-06
4:21602587 G T 1.643303 5.0326e-06
4:21607058 T C 1.277430 9.1607e-06
4:21622164 C T 0.273237 -2.7562e-05
4:21639071 C T 0.118615 -4.0273e-06
4:21642693 A G 0.070889 -1.3275e-05
4:21644188 G A 0.099306 1.6057e-05
4:21647862 T C 0.407900 1.9633e-05
4:21662729 A G 0.581360 -1.4218e-05
4:21667050 T C 0.091292 -3.9115e-05
4:21668554 A G 0.117155 -1.7773e-06
4:21669436 A C 1.382271 -1.1309e-05
4:21671728 A C 0.072281 -2.0608e-05
4:21678252 G A 0.092055 3.9427e-06
4:21678262 C T 0.079941 -3.5020e-05
4:21689431 C T 0.294835 -1.8767e-05
4:21690492 C T 0.043734 -1.2263e-05
4:21690997 A C 0.062398 -2.9340e-06
4:21700138 C T 0.021987 -2.5986e-05
4:21701989 T C 1.224059 -1.1079e-05
4:21704839 C T 0.097852 -1.3838e-05
4:21706691 A G 0.175083 -2.2019e-05
4:21707160 T C 1.223793 -8.8903e-06
4:21712050 A G 0.842785 -4.5873e-05
4:21715692 T C 0.047201 1.1548e-05
4:21718241 T G 0.046837 -8.6037e-06
4:21727549 A C 0.088829 1.6326e-05
4:21740250 C T 0.025726 -3.2139e-06
4:21743383 T C 0.047921 2.1276e-05
4:21744029 T C 0.045052 -1.6184e-05
4:21746254 A G 0.081882 -1.2116e-05
4:21749029 T C 0.196035 7.2765e-07
4:21749840 G A 0.036853 -4.9814e-06
4:21752180 G A 0.059353 -2.3397e-05
4:21754742 C T 0.268780 -1.2301e-05
4:21755380 C T 0.023918 -1.0411e-06
4:21759229 T C 1.274204 5.3007e-05
4:21760591 C T 0.200608 1.2568e-06
4:21769720 A G 0.076861 3.1435e-05
4:21779286 A G 1.463267 5.3221e-05
4:21788903 A C 0.040862 -4.8942e-05
4:21793693 G T 0.025080 -2.0703e-06
4:21794660 A C 1.736082 -9.0309e-06
4:21796594 T C 0.323307 2.8111e-05
4:21797118 T G 0.950832 4.0025e-05
4:21804857 A C 1.019404 5.9589e-05
4:21816507 T C 0.089961 -3.8818e-05
4:21825466 T C 0.027031 -3.5984e-06
4:21827374 C T 0.192990 -2.8401e-06
4:21841902 T C 0.753087 -6.5170e-05
4:21861342 A G 0.222401 -1.7035e-06
4:21861687 A G 0.050602 3.8640e-05
4:21866369 T G 0.070389 2.2868e-05
4:21870551 C A 0.022510 3.5370e-06
4:21871510 A G 0.926232 5.2749e-05
4:21872437 T C 0.108349 -1.6245e-05
4:21890302 G A 0.573018 -1.5416e-05
4:21891877 G A 0.094346 1.2791e-04
4:21897296 C A 0.080766 -1.2686e-05
4:21907483 C T 0.028930 2.4543e-06
4:21921234 C A 0.082136 1.1871e-05
4:21921708 T C 0.487659 2.2329e-05
4:21928206 A C 0.027109 -9.7115e-06
4:21928357 G A 0.029881 2.2417e-05
4:21934152 C T 0.020491 2.4222e-05
4:21937226 C T 0.029099 1.6443e-05
4:21938440 G A 0.076205 2.0645e-05
4:21945600 G A 0.633004 1.0856e-05
4:21951723 A G 0.196486 -2.3811e-05
4:21959862 C T 1.070253 3.5261e-06
4:21962518 A G 0.078393 -2.2318e-05
4:21972367 T C 0.684217 1.1062e-05
4:21978470 A G 0.074583 -4.7488e-05
4:21982832 T C 0.071762 1.8869e-05
4:21990125 G T 0.468840 5.6981e-06
4:21993682 A G 0.038846 -3.0650e-05
4:22006628 C A 0.221784 -2.6984e-05
4:22011602 G A 0.112026 7.4330e-05
4:22016628 T C 1.972914 -1.8512e-06
4:22023205 A G 0.026671 3.8656e-06
4:22030668 G A 1.587475 1.2598e-05
4:22079709 G A 0.040050 9.7907e-06
4:22084564 G T 0.081347 4.5375e-06
4:22094076 G A 1.531368 -1.4092e-05
4:22110752 C T 0.181692 1.9949e-05
4:22111275 C T 0.390713 -1.7007e-05
4:22118239 C T 0.023240 -3.0051e-05
4:22132613 T C 0.033870 -6.1149e-05
4:22174771 C T 0.974296 2.8145e-05
4:22175280 A G 0.026791 3.8171e-06
4:22181663 A G 0.336797 1.6790e-05
4:22200659 G A 0.076053 1.8054e-05
4:22204325 G C 0.043923 -1.7832e-05
4:22205496 G A 0.128239 1.0889e-05
4:22212976 T C 0.771244 2.7124e-05
4:22215450 C T 0.130716 -6.6368e-06
4:22224153 G A 0.463962 7.8902e-06
4:22225772 T G 1.113172 -1.6937e-05
4:22230223 T C 0.022870 8.0709e-07
4:22237056 G A 0.240474 -5.5055e-05
4:22237340 G T 0.941767 -1.4763e-05
4:22240695 C A 0.513217 2.9731e-05
4:22246444 T C 0.073959 1.9139e-05
4:22246675 C T 0.482041 1.3347e-05
4:22251633 A G 0.473462 2.1350e-05
4:22257688 A G 0.350267 8.4617e-06
4:22260067 T C 0.039330 -5.3955e-06
4:22266174 C T 0.089091 -2.1799e-05
4:22281284 T C 0.740964 4.0345e-05
4:22304303 G A 0.600273 -1.0504e-06
4:22312376 C T 0.308951 1.9885e-05
4:22312982 G A 0.075290 -4.3757e-05
4:22313959 T C 0.085304 -9.2790e-06
4:22314439 G A 0.633816 -6.4669e-06
4:22318165 T C 0.099621 6.9615e-05
4:22321784 A C 0.244278 -5.8445e-06
4:22321891 G C 0.214465 -1.7778e-05
4:22322963 A C 0.080256 4.3105e-05
4:22329671 G T 0.092480 -2.3550e-06
4:22339893 T C 0.131015 -1.8687e-05
4:22344738 C T 0.164985 -1.3785e-05
4:22347533 T C 0.406212 1.4050e-05
4:22348262 C T 0.074953 7.5976e-06
4:22348934 C G 0.393199 -4.2355e-06
4:22357532 T C 0.038343 8.6517e-06
4:22391596 C T 0.030345 -1.5233e-05
4:22393777 C T 0.131352 -3.0972e-05
4:22393873 G A 0.403625 3.8659e-05
4:22395570 G A 0.951173 1.5207e-05
4:22396927 A G 0.032095 2.7461e-06
4:22400915 T C 0.081730 -2.8912e-05
4:22401279 A G 0.044133 1.5321e-06
4:22406043 A G 0.095379 -1.5937e-06
4:22410613 G A 1.560158 2.8434e-05
4:22414416 T C 0.133884 1.7110e-05
4:22417552 T C 0.060538 -2.1463e-06
4:22418804 A G 0.055439 1.1932e-05
4:22423223 T C 0.024788 2.8035e-05
4:22430209 C T 1.517729 1.5435e-07
4:22447097 T C 0.022529 -3.0287e-06
4:22450059 C T 0.029057 3.5181e-06
4:22450308 C T 0.110008 -3.9783e-05
4:22457299 T C 0.040586 2.1907e-05
4:22457692 C T 0.060590 -3.7491e-06
4:22461886 A C 0.043744 -1.1986e-05
4:22462657 T C 1.685307 1.1388e-05
4:22466161 T C 0.381576 6.6164e-06
4:22466495 A C 0.085021 -3.7417e-06
4:22468512 G A 0.089361 -2.2417e-05
4:22469846 C T 0.091029 -3.5057e-06
4:22470618 C T 0.198203 2.0018e-05
4:22471029 T C 0.046704 -1.2322e-06
4:22484813 C T 1.431052 -3.0571e-06
4:22490538 T C 0.239633 -1.6662e-05
4:22492533 A G 1.115204 1.4464e-05
4:22493273 A C 1.406329 1.0434e-05
4:22494524 G T 0.033205 -1.0633e-05
4:22496213 C T 0.200943 -1.2347e-05
4:22498319 T C 0.234936 -1.3578e-05
4:22498522 G A 0.281163 1.0547e-06
4:22499019 T G 0.235770 -2.4378e-06
4:22500871 T C 1.545646 -9.1011e-06
4:22501347 A G 0.072830 -6.6974e-06
4:22504316 T C 0.042864 2.7841e-05
4:22505372 A C 0.059623 8.5866e-07
4:22507898 A G 0.954127 -1.4480e-05
4:22508257 G A 0.375834 3.9809e-05
4:22509597 T C 0.996176 -2.1741e-06
4:22513952 T C 0.040949 -2.8507e-05
4:22519072 G T 1.321363 -1.1320e-05
4:22519340 A G 0.065364 9.4778e-06
4:22520088 G A 0.070512 1.0164e-05
4:22523225 T C 0.228957 3.7169e-06
4:22529809 T C 0.029797 -3.7613e-05
4:22532889 A G 0.082876 -2.6295e-05
4:22533762 T C 0.582116 -4.2047e-05
4:22535138 A C 1.862065 1.3355e-05
4:22554923 C A 0.899233 -2.9241e-05
4:22574476 T C 0.108196 1.5776e-05
4:22584931 A G 0.963095 4.1924e-05
4:22585110 T G 0.051420 -1.0376e-05
4:22594019 T C 0.240058 -1.5894e-05
4:22596620 C A 0.982554 -5.3984e-06
4:22602144 G A 0.047753 -5.6479e-06
4:22604700 C T 0.625529 4.6720e-05
4:22612082 C T 1.098436 7.7193e-05
4:22613370 C T 0.281387 -5.3956e-05
4:22614302 G T 0.293738 -3.1276e-07
4:22645401 C T 0.054903 -5.2782e-06
4:22657329 A G 0.177803 6.9111e-07
4:22661278 T G 0.746845 3.2732e-05
4:22668888 T C 0.085076 5.4579e-05
4:22672803 A G 0.039489 9.6907e-06
4:22672887 A G 0.052128 -1.7506e-05
4:22681330 A G 0.973297 -4.6136e-05
4:22693867 A G 0.071600 -5.0596e-05
4:22698761 C G 0.027265 -3.6411e-05
4:22706860 T G 0.307944 1.6062e-05
4:22715227 T C 0.753278 4.8803e-05
4:22732522 A G 0.162009 2.4451e-05
4:22737081 G A 0.034519 -1.9409e-05
4:22748287 T C 0.023535 -1.3622e-05
4:22749270 C G 0.057347 1.0908e-05
4:22751216 T C 1.794945 -1.0028e-05
4:22753101 C A 0.030731 -2.7695e-05
4:22754043 A G 0.086375 1.2487e-05
4:22757756 G A 0.616275 1.6675e-05
4:22762828 A G 0.264032 1.4225e-05
4:22792357 A G 0.155968 -6.0797e-06
4:22793514 G A 1.645027 -3.4844e-05
4:22795586 C G 0.344791 -5.9820e-06
4:22798238 C A 0.318403 -5.1029e-06
4:22800070 G A 0.082223 2.5617e-06
4:22800709 T C 0.043098 -4.5350e-05
4:22812834 T C 0.037301 -1.5385e-05
4:22815465 A G 0.091383 -8.7638e-05
4:22819370 G A 1.960975 3.4830e-06
4:22819747 G A 1.095969 1.5618e-05
4:22823580 T C 1.686408 -3.0539e-05
4:22823736 G A 0.125844 -2.4697e-05
4:22832447 T C 1.663846 -4.9534e-05
4:22833423 C T 1.511964 2.5191e-05
4:22835159 G A 0.080798 1.8065e-05
4:22843320 A G 0.153028 -2.1062e-06
4:22849545 C T 1.438381 1.6929e-05
4:22854539 G A 0.049674 3.2230e-05
4:22859661 G T 0.171756 -3.2566e-05
4:22878129 C A 0.397925 -1.3671e-05
4:22879222 T C 0.092175 2.1830e-05
4:22887252 T C 0.083590 9.8825e-06
4:22912357 T C 0.032020 3.5327e-06
4:22914724 C T 0.031663 -2.5360e-05
4:22916317 C T 0.051443 -1.3126e-05
4:22918094 A C 0.343937 -1.2650e-05
4:22931698 G A 0.286649 -1.0924e-05
4:22931982 T C 0.155861 -1.3522e-05
4:22932946 T C 0.034691 -2.3946e-06
4:22937281 G A 0.187274 -2.9860e-05
4:22943834 A G 0.074375 -9.3611e-07
4:22955142 T G 0.350390 -1.3248e-05
4:22957199 C T 0.033146 -2.1023e-05
4:22963858 T C 0.061930 -6.9838e-06
4:22969672 G C 0.021877 -5.3982e-05
4:22978445 G A 0.156695 -6.5462e-05
4:22979781 A G 0.028300 4.3828e-06
4:22989315 G A 0.044357 -1.2729e-05
4:23007005 A G 0.122731 6.9379e-06
4:23014660 A G 0.116957 -3.7211e-05
4:23031679 G A 0.414752 -7.5743e-06
4:23038516 C A 0.467006 4.5061e-05
4:23040557 T C 0.038710 -4.2266e-05
4:23053691 A G 0.123098 -2.9337e-05
4:23057538 G T 1.234462 5.0201e-05
4:23072302 A G 0.030241 -1.6614e-06
4:23080419 G A 0.172629 -3.4567e-05
4:23088051 C T 0.590357 -2.7190e-05
4:23091517 A G 0.417845 3.8831e-05
4:23091565 G T 0.026859 2.4452e-05
4:23092039 A T 0.096813 3.1260e-05
4:23113956 A G 0.073680 1.4911e-05
4:23118935 C A 1.975361 -6.8315e-06
4:23128417 T G 0.195850 4.4190e-06
4:23132272 T C 0.049392 1.8631e-05
4:23135905 C T 0.087225 1.0945e-05
4:23143096 A C 0.497218 3.5310e-06
4:23150841 T C 0.179228 2.6833e-05
4:23151986 T C 0.029109 7.3879e-06
4:23157442 G A 0.080873 3.7156e-06
4:23160597 A G 0.031215 1.6721e-05
4:23162122 C A 0.403651 4.7771e-05
4:23163284 T C 0.143345 -2.3332e-05
4:23171027 G A 0.558870 -1.7042e-05
4:23171613 G A 0.029754 -1.5354e-05
4:23174241 T C 1.789713 8.0922e-05
4:23189686 A G 0.870891 2.4183e-05
4:23190978 A G 0.031608 -1.5995e-05
4:23200040 T C 0.028365 -1.3672e-07
4:23214983 A C 0.056458 9.8786e-05
4:23217505 A G 0.081568 -1.1098e-05
4:23218249 A G 0.028287 -2.2363e-05
4:23218777 A G 0.030082 2.4624e-05
4:23219632 A G 0.443097 8.0540e-05
4:23222406 G A 0.104110 1.8274e-05
4:23225480 G A 1.250678 3.2981e-05
4:23233883 T C 0.167861 1.4193e-05
4:23237373 G A 1.857119 4.1072e-05
4:23249435 C T 0.040362 1.3955e-05
4:23272197 C G 0.201903 2.6606e-05
4:23272760 T G 0.421834 -2.4885e-06
4:23274066 A G 0.047399 1.5279e-05
4:23289721 G A 1.211459 -1.8738e-05
4:23292458 T C 1.633595 -1.9095e-05
4:23307246 C T 0.412674 -3.1063e-06
4:23315062 G A 0.061190 2.0254e-06
4:23317689 A G 0.067620 1.4433e-05
4:23319850 A G 1.892333 -3.1002e-05
4:23325040 A G 0.190799 -2.6832e-05
4:23326660 A C 1.169293 -4.0273e-05
4:23332100 G C 1.111348 -1.1964e-05
4:23332578 G C 1.374111 -5.8781e-06
4:23334338 T C 0.042520 -3.7099e-06
4:23334610 A G 1.927248 -2.9089e-05
4:23339035 A C 0.156958 4.4839e-06
4:23345268 A G 0.110358 2.2661e-05
4:23355747 T C 0.061099 4.3206e-05
4:23358032 T C 0.058928 1.8225e-05
4:23367244 T C 0.034915 -3.4809e-06
4:23368639 T C 0.186129 -2.1194e-05
4:23369168 A G 0.045597 6.7473e-05
4:23387069 A G 1.536139 2.7207e-05
4:23387315 T C 0.477331 -1.0592e-05
4:23388347 A G 0.049966 2.3226e-05
4:23408210 G A 0.031332 2.1674e-05
4:23413809 C A 0.868564 4.9020e-05
4:23429665 G A 0.054494 7.6192e-06
4:23443139 T C 0.041073 -3.2987e-05
4:23447666 C T 0.768277 7.0454e-06
4:23449712 T C 0.076608 -2.3980e-05
4:23454910 C T 0.270715 -3.7626e-05
4:23456099 G A 0.049392 -5.9370e-05
4:23457752 G A 0.020157 -8.5580e-06
4:23460707 T G 0.021354 5.5165e-05
4:23473797 A G 1.522344 -3.2893e-06
4:23477592 G A 0.205730 -5.7703e-05
4:23477661 C T 0.059882 -2.6648e-05
4:23483330 C T 1.254817 -8.3478e-05
4:23484608 A G 0.074021 3.4521e-05
4:23485264 G T 0.509260 1.4533e-05
4:23500674 G A 0.069026 2.6498e-05
4:23504482 C T 0.997686 -1.4947e-05
4:23506362 A G 0.531777 -2.6611e-05
4:23507920 C G 0.107697 4.7920e-06
4:23509513 C A 0.290028 1.6422e-05
4:23521796 T C 0.159133 -1.7400e-05
4:23524663 T C 0.628661 -5.6635e-06
4:23536608 G A 0.022231 -2.6265e-05
4:23551739 G A 0.168228 1.1946e-05
4:23551870 G A 0.032737 -1.0298e-05
4:23553744 T C 0.034380 -1.9211e-05
4:23560631 G T 0.134556 4.5933e-06
4:23561141 C T 0.034886 -5.3312e-05
4:23561662 T C 0.907728 -3.3406e-05
4:23563931 G A 0.500136 9.6892e-06
4:23573553 G A 0.069467 -2.9652e-05
4:23573601 A G 0.345197 8.1551e-06
4:23580077 A G 0.025626 2.2625e-05
4:23580943 C T 0.101111 2.7711e-06
4:23580970 T C 0.098206 2.5083e-05
4:23583439 C G 0.214601 -3.3895e-05
4:23583719 T C 0.761717 -3.4630e-06
4:23594189 C T 0.136734 5.2474e-07
4:23596325 T C 0.807944 -1.2508e-05
4:23606980 T G 0.057980 1.8462e-06
4:23614998 A G 0.753999 -8.2838e-06
4:23628776 A C 0.032588 -2.0970e-05
4:23629890 T C 0.680802 -1.6406e-05
4:23639667 T C 1.715955 -2.1502e-05
4:23663235 A G 1.326173 -5.5108e-06
4:23663714 C G 0.526590 -1.0618e-05
4:23666681 T C 0.036159 5.1063e-06
4:23667866 G A 0.032036 1.3266e-05
4:23669223 A C 0.116931 -1.3454e-05
4:23674534 A G 0.052862 -1.3929e-05
4:23678241 A G 0.177875 1.6192e-05
4:23683165 A G 0.564076 -2.9685e-06
4:23686078 C T 0.057380 8.4153e-06
4:23696671 A G 0.038580 4.1807e-09
4:23713513 T C 0.043423 6.7154e-06
4:23714304 C T 0.086193 4.4885e-06
4:23718253 C T 1.745758 -1.8771e-06
4:23718521 A G 0.040622 -5.4822e-07
4:23718672 G A 0.068990 -1.2411e-09
4:23721126 C T 1.114695 -1.3262e-05
4:23724014 A C 0.189962 -1.8751e-05
4:23730660 C T 0.279605 1.9410e-05
4:23730852 T C 0.117096 1.0541e-05
4:23731951 T C 0.178673 1.0139e-06
4:23735280 G A 0.183357 4.3083e-06
4:23736523 G A 0.094369 2.3781e-05
4:23738068 T C 0.031189 -2.9713e-05
4:23739796 G A 0.217873 -1.6912e-05
4:23747580 C A 0.383835 2.4169e-05
4:23750569 A G 0.042751 -1.5559e-05
4:23753399 T G 0.687034 4.1730e-06
4:23754316 A T 0.163116 6.0759e-06
4:23756751 G A 0.086605 -2.3527e-05
4:23759262 A G 1.245349 -1.9666e-05
4:23761108 G T 0.635357 3.0495e-05
4:23762081 C A 0.910516 7.3521e-06
4:23764073 T C 0.111903 -1.5622e-05
4:23771190 A G 0.052683 3.3861e-06
4:23771349 G A 0.780381 -7.1280e-06
4:23771648 G C 0.067091 -1.9069e-05
4:23772962 A G 0.088400 5.2883e-06
4:23775138 G T 0.193834 -3.0184e-05
4:23776124 T C 0.021601 -1.7103e-05
4:23777085 G A 0.255937 -1.6291e-05
4:23777148 G A 0.081123 3.2242e-05
4:23778865 C T 0.103156 -1.5298e-05
4:23781805 G A 0.086842 -1.6049e-05
4:23784560 A G 0.699015 -3.8153e-05
4:23787181 G A 0.124422 7.4236e-06
4:23788341 C T 0.653719 1.2157e-04
4:23789051 C T 0.064559 -1.8001e-05
4:23793430 G A 0.082941 7.4975e-06
4:23794036 T A 0.117856 -5.8699e-06
4:23801187 T C 0.920468 -4.8139e-05
4:23808125 A G 0.021043 6.4685e-06
4:23814707 A G 0.097459 -2.9934e-05
4:23815294 C G 0.041456 2.8755e-05
4:23815662 T C 0.690020 -1.9926e-05
4:23818439 C T 0.111757 -1.7182e-05
4:23818884 T C 0.494687 1.3081e-04
4:23823467 A G 0.076085 5.8828e-06
4:23825546 C T 0.087978 1.3398e-06
4:23827841 T C 0.060846 -4.3918e-05
4:23831452 C G 0.057990 -2.1769e-05
4:23835511 A G 0.158244 -3.7521e-05
4:23845240 A G 0.029203 1.9931e-06
4:23845423 G T 0.112452 -4.6750e-06
4:23851222 A G 0.092633 2.1554e-06
4:23851538 T C 0.538976 9.8610e-05
4:23853011 C T 0.255184 -2.4268e-05
4:23854149 C G 1.182782 5.3011e-05
4:23857287 T C 1.421701 4.0428e-05
4:23858343 T C 0.451959 1.1131e-05
4:23858827 G A 0.072317 -1.3325e-05
4:23861677 C T 0.061531 -2.4117e-05
4:23862329 C T 0.374438 4.6549e-06
4:23863873 G T 0.277327 2.1275e-05
4:23868979 G A 0.364659 4.1447e-05
4:23869454 T C 0.318860 1.0787e-05
4:23870325 A G 0.064034 -1.3063e-05
4:23873828 C T 0.381901 1.8024e-05
4:23874981 T C 1.395936 -5.4745e-05
4:23875186 G A 1.966380 -8.2571e-06
4:23877918 G T 0.109530 -3.6478e-05
4:23880985 C T 0.589335 -2.1293e-05
4:23881348 T C 0.286321 -6.2745e-05
4:23885595 C T 0.053826 -1.6758e-05
4:23889124 A G 0.084713 1.8311e-05
4:23889813 G A 1.078484 1.8065e-06
4:23898043 T G 1.547639 -1.4893e-04
4:23898430 T C 0.629609 -3.5745e-05
4:23899075 A G 0.030108 -1.9997e-05
4:23908890 A C 0.226792 -6.1671e-05
4:23911002 C T 1.230476 -2.7229e-05
4:23918514 A G 0.341665 -3.5255e-05
4:23922880 A G 1.349017 -1.0423e-05
4:23924070 G A 0.067231 -7.6233e-06
4:23924897 C T 0.035977 4.4957e-05
4:23925044 T C 0.037054 -4.6291e-06
4:23927512 C A 0.065063 -4.0312e-05
4:23936125 T C 0.038005 -8.1851e-06
4:23940852 A C 1.672272 -1.1082e-05
4:23943593 C T 0.084492 1.2799e-05
4:23951581 T G 0.749955 -3.8269e-05
4:23952659 T C 0.036580 6.6461e-06
4:23953865 G A 0.748069 -8.9824e-06
4:23957254 G A 0.281945 -1.0928e-05
4:23959725 A G 0.030225 1.6364e-05
4:23974502 A G 0.031176 -2.8153e-05
4:23988064 A C 1.197982 -3.7539e-05
4:23997969 C T 1.596625 -2.9581e-05
4:24000757 C T 0.036821 4.8310e-05
4:24002558 A G 0.301375 -5.1924e-06
4:24032897 C T 1.163168 -1.4624e-05
4:24035222 A G 0.035272 -6.4351e-06
4:24035473 C T 0.331743 2.1705e-05
4:24038657 A G 0.035194 4.1296e-05
4:24041241 C T 0.252662 2.6879e-05
4:24042349 T C 0.210794 -3.0775e-05
4:24043290 A C 1.178689 -3.5663e-05
4:24045663 A G 0.065595 -8.0154e-07
4:24047686 G A 1.194831 -3.7229e-05
4:24062425 T C 0.077079 1.1059e-05
4:24064277 A G 0.093713 1.6795e-06
4:24064621 T C 0.473047 3.4351e-05
4:24080831 T C 0.479912 1.3099e-05
4:24082468 T C 0.141252 -1.8636e-05
4:24083112 T C 0.084541 -2.5234e-05
4:24085544 A G 0.038674 -2.8710e-05
4:24107726 T C 0.035613 -2.4251e-05
4:24117465 A G 0.020046 -2.1532e-06
4:24126143 T G 0.062547 2.7872e-05
4:24127677 C G 1.106749 2.5996e-05
4:24128428 C T 1.432837 1.4391e-05
4:24132262 T C 0.241655 -2.7128e-05
4:24133007 G A 0.337553 7.1558e-06
4:24134520 T C 0.247267 2.5073e-05
4:24135578 G A 0.557873 4.0631e-05
4:24137170 A G 0.217759 -1.1411e-05
4:24139983 A G 0.047954 -4.4125e-06
4:24147238 C T 0.030972 2.7279e-06
4:24151522 A G 0.046506 2.6579e-06
4:24151604 C T 0.448609 7.2435e-06
4:24154002 A C 1.607375 4.9163e-06
4:24163358 A G 0.061625 -1.6155e-05
4:24166077 A G 0.028041 1.0034e-05
4:24176267 T C 0.064387 4.6524e-05
4:24177735 T C 0.155881 -9.7573e-06
4:24190135 A G 0.171604 9.9180e-06
4:24195161 T C 0.128940 -1.7517e-05
4:24197397 C T 0.156695 2.2257e-05
4:24199678 C T 0.528865 3.3330e-05
4:24202779 G A 0.094794 -1.2116e-05
4:24210179 T C 1.603970 2.0306e-05
4:24214699 T G 1.781436 3.3512e-05
4:24218545 A G 0.045412 1.3187e-05
4:24221356 C T 0.285331 -6.1899e-06
4:24225918 G A 1.146348 -3.0779e-06
4:24227603 T C 0.263214 8.5058e-06
4:24234074 T C 0.953153 8.2074e-06
4:24238021 A G 0.055838 8.3105e-07
4:24238470 A G 0.998468 1.9116e-05
4:24241295 A G 0.035104 8.2825e-06
4:24242353 C T 0.354090 1.1188e-05
4:24251189 A G 0.148107 -1.5376e-05
4:24255951 G A 0.051157 -5.5817e-06
4:24257914 G A 0.393508 2.5206e-05
4:24258113 A G 0.048632 -7.3780e-06
4:24263681 A G 0.055153 9.7924e-06
4:24268594 C T 0.642385 6.6269e-07
4:24268623 A G 0.747939 -6.7573e-06
4:24271383 G A 0.028794 1.9488e-07
4:24273936 A G 0.080954 -7.8824e-06
4:24275114 C T 1.715604 4.6462e-06
4:24277679 C T 0.085868 -1.1323e-05
4:24284585 C T 0.039820 2.3136e-05
4:24285426 G C 0.573064 -8.4635e-06
4:24287792 A G 0.145257 -2.3431e-05
4:24287979 A G 0.074651 -7.8551e-06
4:24289034 T C 0.960813 1.0494e-05
4:24291220 A C 0.634202 2.9453e-05
4:24292487 T C 0.095086 -6.5334e-05
4:24292663 A C 0.634945 -2.9261e-05
4:24296519 T C 0.111884 -1.3792e-05
4:24299235 C T 0.038353 -1.6846e-05
4:24301451 G C 0.503548 6.3898e-05
4:24303147 A G 1.254385 1.3203e-05
4:24311597 T C 0.069074 -7.7371e-06
4:24315113 A G 0.078526 1.7283e-05
4:24332547 T C 1.136380 -1.1136e-05
4:24337003 G T 0.030060 3.6809e-05
4:24337878 G T 0.039044 -1.5220e-05
4:24339109 A G 0.090932 1.4713e-05
4:24341935 C T 0.086407 3.0129e-06
4:24342102 G C 0.391807 -2.9437e-05
4:24351324 A G 0.033166 1.8881e-05
4:24355449 T C 0.036392 -1.8668e-05
4:24357393 A G 0.043189 -1.9166e-05
4:24360771 A G 0.058094 -9.7116e-06
4:24360987 A G 0.699284 -6.7847e-06
4:24375720 T C 0.379567 2.6818e-05
4:24375833 T C 0.142787 -2.2768e-05
4:24377614 T C 0.919617 -2.7556e-05
4:24379666 C A 0.388126 -1.0483e-05
4:24382884 T C 0.021500 -2.5886e-05
4:24393041 A C 0.401846 2.1846e-05
4:24395863 A G 0.061028 4.7211e-05
4:24397147 T G 0.084193 2.9379e-05
4:24397676 A G 0.354626 1.7550e-05
4:24400510 C A 0.023970 2.2177e-05
4:24406860 G A 0.051388 3.4591e-05
4:24406965 G A 0.945292 5.4599e-05
4:24407005 C G 0.023006 -5.1013e-06
4:24407081 A G 0.039810 -1.0558e-05
4:24407717 A G 0.029209 -5.9484e-06
4:24410024 A G 1.473362 -5.6140e-06
4:24410367 T C 0.137831 1.5117e-05
4:24410662 A G 0.723202 -3.1231e-05
4:24415312 C T 1.565163 -3.8839e-05
4:24422187 C A 0.654479 -2.7708e-06
4:24424154 C T 0.832639 -4.4382e-07
4:24433341 C T 0.143293 7.5763e-06
4:24434045 T C 0.072700 -8.9694e-06
4:24434411 C T 0.025921 -2.8998e-05
4:24436905 G T 0.058276 2.3979e-05
4:24438635 A C 0.114811 -9.6994e-06
4:24439865 A G 0.636377 -3.0943e-05
4:24442147 A G 0.050697 -1.8581e-05
4:24443965 A C 0.336086 7.1138e-06
4:24448620 C T 0.585972 2.7780e-05
4:24451810 A G 0.107875 -2.4698e-05
4:24452167 A G 0.052446 -1.4398e-06
4:24454338 A C 0.398240 -4.8757e-05
4:24458563 T C 0.022201 -3.1611e-05
4:24464265 A G 0.108690 4.7752e-06
4:24465132 A G 0.037986 -7.7146e-07
4:24467785 C T 0.034334 -1.8250e-06
4:24470847 T C 1.124529 -4.0214e-05
4:24473139 C A 0.049405 -2.6367e-06
4:24473203 T C 0.137675 9.1268e-07
4:24474956 A G 0.862319 2.3019e-05
4:24477369 C T 0.080438 -6.3209e-05
4:24478454 A G 0.067614 -3.3415e-05
4:24484082 C T 0.020085 -2.8879e-05
4:24489338 T C 0.591243 6.5779e-05
4:24490057 G A 1.170016 4.3505e-05
4:24490728 A G 0.041362 -3.3162e-06
4:24490928 A C 0.029492 2.8368e-05
4:24492147 A G 0.025859 -8.6356e-06
4:24493051 G A 0.081162 1.7744e-05
4:24496834 A C 0.112796 -5.3328e-06
4:24497545 G A 0.199764 7.5129e-06
4:24500195 T C 0.052735 -1.2291e-04
4:24508788 T G 0.337459 -4.1308e-06
4:24508911 A T 0.123900 1.6524e-05
4:24509177 A G 0.044650 -4.3034e-06
4:24512590 C T 0.380596 -4.9023e-05
4:24513322 C A 0.030676 -2.2209e-05
4:24517427 C T 0.041316 1.2047e-05
4:24522944 G A 0.039732 3.6490e-06
4:24526743 G A 0.032442 -3.1325e-05
4:24528048 A G 0.468739 8.3618e-06
4:24530196 G A 0.154453 2.4116e-05
4:24537272 G A 0.075125 8.3736e-06
4:24539202 T C 0.293897 -3.2446e-05
4:24540785 G A 0.053494 -1.0149e-05
4:24547120 G T 0.026028 1.0127e-05
4:24551809 C T 0.038359 1.1669e-05
4:24552966 C A 0.654712 1.3514e-05
4:24557471 C T 0.023889 -1.1993e-05
4:24559184 C T 0.032562 -5.8963e-06
4:24574915 T G 0.241074 -9.8009e-06
4:24575021 T C 0.168218 -4.0871e-06
4:24577380 A T 0.100598 -9.8035e-06
4:24578097 T C 0.041933 1.0868e-05
4:24587212 G A 0.181425 1.4090e-06
4:24591141 G C 0.098660 2.5358e-05
4:24596149 G A 1.389775 1.9905e-04
4:24602665 T C 0.054585 4.6673e-06
4:24602818 A G 0.145958 -2.9805e-05
4:24617305 A G 0.037084 2.1885e-05
4:24619445 A G 0.040264 -3.2005e-05
4:24624240 C T 0.553053 6.2063e-05
4:24625327 T C 0.113140 -5.1059e-05
4:24632244 G A 0.039034 -1.2235e-06
4:24637895 C T 0.065618 9.6779e-06
4:24641861 G A 0.797483 1.6964e-05
4:24641886 T G 0.061612 1.6257e-05
4:24644261 T C 0.029151 1.4018e-05
4:24647227 T C 0.690673 1.0663e-05
4:24652142 T C 1.842646 -5.3250e-05
4:24653548 A G 0.050294 4.2370e-05
4:24657033 T C 0.176320 5.9149e-05
4:24661074 A G 0.832872 -1.2228e-05
4:24664614 G T 0.744826 -1.6348e-05
4:24673532 C T 1.253820 -3.3820e-05
4:24675303 C T 0.193682 4.2632e-05
4:24679315 C T 0.067841 2.7704e-05
4:24686145 C T 1.051992 4.6908e-05
4:24695605 C T 0.885286 -5.3420e-05
4:24696408 A C 0.045295 -1.7058e-05
4:24706731 A G 0.047191 -5.5776e-05
4:24716834 T C 1.043822 -3.7793e-05
4:24720370 G A 0.120410 3.9082e-05
4:24725521 A G 1.615895 -3.4968e-05
4:24728480 A G 0.464818 -3.8786e-05
4:24728484 T G 0.127681 -7.6036e-06
4:24728943 A G 0.188057 5.4801e-06
4:24736258 G T 1.110709 -1.2940e-04
4:24743635 C T 0.103227 1.6365e-05
4:24754107 C A 1.624620 -4.1965e-06
4:24754220 A G 0.109336 3.1271e-06
4:24760988 C G 0.565832 -2.0547e-05
4:24761449 T C 0.398967 3.1847e-05
4:24769962 C A 0.654842 4.3272e-05
4:24770455 C T 1.802099 5.1750e-05
4:24773146 T C 0.085151 -1.9207e-05
4:24773476 A G 0.121793 -2.0173e-05
4:24776622 A C 0.437638 1.5715e-05
4:24776756 T C 0.045679 -1.1004e-05
4:24776982 T C 1.127094 9.1447e-06
4:24778280 G T 0.030498 5.1499e-06
4:24778427 G A 1.977377 -1.5292e-05
4:24786904 G A 0.165823 -4.3676e-05
4:24789070 C T 0.071450 5.1730e-05
4:24793605 A C 1.341961 -8.0792e-06
4:24799863 A G 1.920266 -8.2711e-06
4:24801976 C T 1.299450 8.0031e-06
4:24803271 T C 0.027232 1.0104e-05
4:24804386 T C 0.373241 3.4943e-07
4:24806609 A G 0.042803 -1.1500e-05
4:24807706 A T 1.751577 -6.2248e-06
4:24807904 T C 0.110426 5.3580e-05
4:24814120 C T 0.397734 3.9708e-05
4:24814238 C T 1.015758 1.4143e-05
4:24818509 T C 1.232930 1.3101e-05
4:24826076 T C 0.389476 9.3697e-06
4:24831203 T C 0.057256 1.3491e-05
4:24855540 C T 0.325394 -3.7831e-05
4:24858195 T C 1.556250 -2.2828e-05
4:24863367 C T 0.054037 -2.5590e-05
4:24865967 T G 0.104090 -7.2994e-07
4:24871245 T C 0.082960 3.7428e-05
4:24871246 A G 0.022302 -7.2065e-06
4:24872106 A G 0.175787 2.9673e-05
4:24876608 G A 0.125727 2.9636e-05
4:24882447 G A 0.041933 2.2428e-05
4:24882611 T G 1.040560 -1.8209e-06
4:24889149 T C 1.668017 4.4257e-06
4:24890972 C T 0.020611 9.3504e-06
4:24892761 A G 0.208953 1.0864e-04
4:24898963 G T 0.355421 -6.5361e-06
4:24902343 T C 0.292903 8.0111e-06
4:24906477 T C 1.077919 1.0824e-05
4:24918669 C T 1.951533 8.2221e-06
4:24925272 C T 0.422373 -3.2965e-05
4:24928819 T C 0.105512 -2.1012e-05
4:24936925 C T 0.604801 4.5278e-06
4:24937383 C A 0.030654 -1.8605e-05
4:24937470 C T 0.024211 -9.4701e-06
4:24939362 T C 0.041680 -3.0290e-05
4:24951588 A G 0.062102 -3.6495e-06
4:24951679 A G 0.079847 -3.4983e-05
4:24952711 A G 0.056471 1.4303e-05
4:24955319 C T 0.033426 3.9439e-05
4:24958116 T C 1.510439 3.3459e-05
4:24961422 T C 0.183133 3.9721e-05
4:24964671 C A 0.049440 -2.2835e-05
4:24971999 A G 0.067000 -6.7426e-06
4:24972102 A G 1.338984 -1.3267e-06
4:24976058 T C 1.414609 3.3774e-05
4:24979363 A C 0.279268 1.5334e-05
4:24981689 T A 0.511182 3.6460e-05
4:24985395 G A 0.517693 4.4823e-05
4:24990454 T C 0.065666 -3.4920e-05
4:24991618 C T 0.284354 -8.5447e-06
4:24995018 C T 0.298931 8.6599e-06
4:24996289 G C 0.179825 -2.7984e-06
4:24999299 G T 0.247364 -1.4215e-05
4:25001926 C A 0.840078 5.4859e-06
4:25004388 G A 0.068941 -8.2178e-08
4:25005356 C T 0.090159 -1.4121e-06
4:25006335 T G 0.540115 -3.7322e-07
4:25007964 C G 0.644167 9.1560e-06
4:25016070 C G 1.361997 2.6359e-05
4:25016964 T C 0.025249 8.4868e-06
4:25017166 G A 0.913612 1.5898e-05
4:25018269 G A 0.031160 -1.3288e-05
4:25020194 A G 0.167936 1.5550e-06
4:25022816 C T 0.455698 -5.6589e-06
4:25025389 T C 0.863967 4.5476e-05
4:25026195 A G 0.263444 5.6646e-05
4:25026411 C G 0.047042 2.1529e-05
4:25026940 C T 0.620307 4.9505e-06
4:25027371 T C 0.026051 -3.4656e-05
4:25028472 G A 0.174216 9.5408e-05
4:25028592 A G 0.079283 -1.2051e-05
4:25029741 A C 0.043832 -3.2285e-05
4:25030840 C G 0.024201 -2.1550e-05
4:25032135 T C 0.380823 2.6763e-05
4:25033551 A C 0.103840 1.4359e-04
4:25035244 G A 1.553176 -5.3888e-05
4:25037436 G A 1.179290 -6.8185e-05
4:25037883 G T 0.044302 1.4639e-05
4:25038957 A C 0.024045 1.6178e-06
4:25039000 T C 0.026554 -2.6091e-05
4:25041017 C T 0.353574 1.6258e-05
4:25041054 C T 1.838936 -2.2349e-04
4:25041513 G T 1.485832 -1.3855e-04
4:25045754 G T 0.436090 2.4353e-05
4:25045895 A G 1.370787 -2.1862e-04
4:25046431 G T 1.807510 -2.2724e-04
4:25053498 C A 0.329614 4.1719e-05
4:25055709 T C 0.030923 9.9218e-06
4:25056578 G A 0.427917 -1.6177e-05
4:25058145 T G 0.027849 3.6240e-05
4:25058232 G A 0.881138 -1.3478e-04
4:25063548 G T 0.860582 5.1076e-05
4:25066358 G A 0.567825 -2.2053e-05
4:25067377 T C 0.685466 -1.1055e-04
4:25067465 T C 1.666186 -4.4698e-05
4:25068062 C T 0.473891 3.2926e-05
4:25068536 C T 0.047801 3.8526e-05
4:25071291 C G 0.529995 -2.1619e-05
4:25078993 A C 0.744511 1.0276e-05
4:25084240 T C 0.049973 -4.9869e-05
4:25087279 A G 0.218717 2.1051e-05
4:25092115 C T 0.049087 2.8583e-06
4:25094730 G A 0.546863 -1.4338e-05
4:25095158 C T 0.077160 2.0983e-05
4:25098343 T C 0.040485 1.0911e-05
4:25101584 C G 0.401032 -1.4042e-05
4:25101740 C T 0.682341 -7.6187e-06
4:25108270 A G 1.961404 -2.6651e-05
4:25110663 A G 0.062356 -3.9711e-05
4:25114664 T C 0.912739 -4.1962e-05
4:25117995 C T 0.032020 5.5659e-06
4:25119614 C T 0.019871 1.4855e-05
4:25125703 G C 0.084278 -4.5273e-06
4:25132431 T C 0.342191 4.1143e-05
4:25133065 C T 1.976906 -8.5635e-06
4:25141346 T G 0.221976 2.0601e-05
4:25148136 T G 0.271643 -2.4835e-05
4:25155850 T C 0.028667 4.9326e-06
4:25159476 G T 0.052037 2.7465e-05
4:25171827 G T 0.073385 2.3822e-05
4:25175356 T C 0.077393 -5.9146e-05
4:25200499 G A 0.063154 -5.3923e-06
4:25200938 T C 0.038025 5.8902e-05
4:25207995 A C 0.201501 1.2451e-05
4:25214393 A G 0.049382 2.1494e-06
4:25219977 C T 0.024600 -1.1377e-05
4:25222050 A G 0.141307 -1.0388e-07
4:25222179 A G 0.029290 3.3610e-05
4:25228737 A G 0.048954 -4.0062e-05
4:25229160 G C 0.052001 -1.2943e-05
4:25229510 A G 0.066965 -1.7199e-06
4:25238909 A G 0.110936 -9.0956e-06
4:25242141 T G 1.429494 -6.0909e-05
4:25242259 A G 0.048408 2.6445e-05
4:25261015 C A 0.026963 1.2123e-05
4:25274572 C T 0.036210 -1.6532e-05
4:25278988 C T 1.183577 -2.7764e-05
4:25285913 G A 0.319711 5.0680e-05
4:25286485 G T 1.798249 -1.5952e-05
4:25293514 T C 0.087374 -3.0878e-05
4:25295847 T C 0.255076 -1.7545e-05
4:25297451 G A 0.134660 1.6250e-06
4:25301705 G C 0.037376 8.1127e-06
4:25311904 A G 1.689887 -1.1367e-05
4:25315754 C G 0.049616 2.5456e-05
4:25327771 G A 0.101617 -7.2449e-05
4:25327991 T C 0.131196 -5.8665e-06
4:25329006 T C 1.125662 -5.1818e-05
4:25363471 G A 0.121959 -9.8097e-06
4:25365572 T C 0.083590 -1.3876e-05
4:25370591 G A 0.266888 2.7232e-05
4:25374939 G A 1.798165 -1.0444e-05
4:25395673 T C 0.089887 1.1453e-05
4:25397459 G T 0.082532 -6.1926e-07
4:25400190 C T 1.964715 -2.8702e-05
4:25403070 G A 0.175830 3.1361e-08
4:25403266 T C 0.073784 2.1328e-05
4:25403315 T G 0.039044 -5.6000e-06
4:25403931 C A 0.058766 -9.5132e-06
4:25408838 A G 0.464153 -1.1689e-04
4:25412773 A G 0.042046 -6.9709e-07
4:25417244 T C 1.170568 -4.1662e-05
4:25419283 C T 1.173278 -4.4640e-05
4:25432828 G A 0.238257 1.5667e-05
4:25439834 G A 0.038291 -9.7430e-06
4:25441085 C A 0.051466 2.1175e-05
4:25443604 G C 0.114944 -2.0388e-05
4:25444762 A G 0.706331 3.0143e-05
4:25450180 C G 0.119696 2.5831e-05
4:25452783 A G 1.843068 -1.3077e-05
4:25454781 A G 1.177264 1.0783e-07
4:25455039 C T 1.866597 -2.4022e-05
4:25456590 C T 1.309444 -2.6438e-06
4:25456772 T C 0.173830 -1.9108e-05
4:25457006 T C 0.056299 -1.2614e-05
4:25457383 T C 0.033033 3.3028e-06
4:25457501 G A 0.966367 -1.4349e-05
4:25457661 A C 0.411201 -4.2290e-05
4:25459798 G A 0.046016 -1.4476e-05
4:25463839 A G 0.889463 6.8520e-06
4:25464527 C T 0.244771 1.3743e-05
4:25464950 G A 0.031683 3.8482e-05
4:25467569 C G 0.789297 -3.9726e-06
4:25469207 T C 0.042209 2.4391e-05
4:25471374 A G 0.181361 -2.0920e-06
4:25471830 A G 0.084956 -2.3716e-05
4:25471921 A C 0.058513 1.6656e-06
4:25475192 G A 1.716263 -5.5389e-06
4:25483995 A G 0.045049 -5.6949e-06
4:25485937 C T 1.940842 -2.4572e-06
4:25487869 G A 0.042819 -3.1106e-05
4:25502383 T C 1.385951 4.5662e-06
4:25505900 A G 0.179926 8.6599e-05
4:25507698 A G 1.836884 2.2186e-05
4:25514055 G A 0.192737 3.0716e-05
4:25515663 A C 0.216798 2.6502e-05
4:25519029 T C 0.045085 -1.9747e-05
4:25519920 C T 0.105671 -2.3633e-05
4:25523883 T G 0.101510 9.5706e-05
4:25524166 G A 0.378863 9.4509e-06
4:25532227 T C 0.062778 6.0666e-06
4:25535049 A G 0.058623 -6.1223e-06
4:25537043 T G 0.025454 -3.4980e-05
4:25538066 T C 1.464552 -2.0381e-06
4:25538270 G A 0.120936 2.8332e-05
4:25540184 C T 0.032481 -2.8612e-05
4:25541090 T C 0.067247 2.2545e-05
4:25541145 G A 0.050473 -6.4302e-06
4:25554332 T C 0.189163 1.9606e-05
4:25557593 G A 0.031452 -7.1741e-07
4:25561384 C T 1.920519 1.2334e-05
4:25561455 A G 0.065144 -1.6868e-05
4:25562620 A G 1.471125 -3.4659e-06
4:25565070 C A 1.765353 2.8150e-05
4:25567336 A G 0.165320 4.4961e-05
4:25571044 A G 0.052079 -1.8023e-05
4:25573056 T C 0.064517 1.3770e-05
4:25573119 C A 0.152716 -3.4849e-05
4:25576330 T C 0.159818 -1.5646e-05
4:25578289 T C 0.078533 -7.8366e-06
4:25578513 T C 0.059499 1.6329e-06
4:25582496 G A 1.782552 6.3647e-05
4:25585383 A C 0.122699 -7.3389e-06
4:25587556 T C 0.578182 4.5349e-05
4:25591517 C A 0.562177 -1.8847e-05
4:25595530 C T 1.642979 1.1931e-04
4:25603932 C T 1.365428 4.9274e-05
4:25609322 T C 0.433337 -1.1540e-05
4:25609902 T C 0.133920 -1.6627e-05
4:25612814 T C 0.276817 2.3337e-05
4:25614677 A G 0.075475 2.2315e-05
4:25619108 C T 0.798152 9.6191e-07
4:25620921 C A 0.174233 -1.3635e-05
4:25621099 A G 0.278109 1.3815e-05
4:25622640 G A 0.162567 -6.9479e-05
4:25626842 T G 0.037009 1.4872e-05
4:25627026 G T 0.838244 1.0604e-05
4:25627675 G C 0.143384 -1.4645e-05
4:25629255 C T 1.405222 -4.4762e-05
4:25635683 T C 0.200813 -5.6763e-07
4:25635977 A G 0.064537 2.6188e-05
4:25637970 T C 0.196223 -3.8782e-06
4:25639927 T C 0.055513 -8.3883e-06
4:25653056 T C 1.588718 -3.5546e-05
4:25655624 G A 0.218915 -3.4543e-06
4:25666099 G A 0.342045 -2.7310e-05
4:25669530 C T 0.062755 -4.0029e-05
4:25669764 A G 0.091162 -5.9917e-05
4:25673557 T C 0.067039 3.9163e-06
4:25674627 A G 0.025006 -1.3822e-05
4:25675125 A G 0.207574 1.1311e-05
4:25675350 T C 0.090812 -9.2697e-06
4:25676982 A C 0.229253 -7.9298e-05
4:25678199 G A 1.672795 -1.0071e-05
4:25678659 A G 1.671117 -1.2983e-05
4:25679209 A C 0.860877 3.5527e-05
4:25681989 G A 0.459057 5.5551e-06
4:25683953 G A 0.234709 -1.4378e-05
4:25685852 C A 0.378054 -1.8674e-05
4:25686546 T C 0.021779 -2.0112e-05
4:25687659 T C 0.089455 -2.0338e-05
4:25692936 A G 0.032078 -9.6212e-06
4:25702327 A G 0.019942 1.1294e-05
4:25706858 T C 0.044507 -7.8603e-06
4:25707992 G A 0.523970 1.1343e-05
4:25723212 C T 0.242363 3.6052e-05
4:25723535 G C 0.207340 7.8629e-05
4:25724936 C T 0.262003 1.8832e-05
4:25726496 C A 1.462962 -6.3200e-05
4:25729315 A G 0.067163 -4.8931e-05
4:25732105 T A 0.185577 -1.2061e-05
4:25732368 T C 0.302664 -3.0130e-06
4:25737818 T C 1.696532 -1.0527e-06
4:25740206 T C 1.027998 3.1292e-05
4:25744379 T C 1.469233 3.8637e-05
4:25744577 A C 1.031192 2.3596e-05
4:25744609 G T 0.026220 -5.3216e-05
4:25748571 A G 0.120209 2.9664e-06
4:25750489 C T 0.309610 -3.3379e-06
4:25751278 C T 1.676394 2.8975e-05
4:25757147 G T 0.418335 -3.0563e-05
4:25760181 T C 0.100017 -1.3432e-05
4:25765511 G C 0.038005 1.2821e-05
4:25765527 A G 1.506845 1.5399e-05
4:25769971 T C 0.762321 2.5872e-05
4:25770888 G A 0.052300 -1.7081e-05
4:25771973 T C 0.947197 -2.1726e-06
4:25773144 T C 0.034205 -9.0238e-06
4:25773978 A G 0.151119 4.6167e-05
4:25777277 A G 0.057870 -1.4351e-05
4:25780147 C T 1.216591 -1.9562e-05
4:25785161 A C 0.382579 -2.5589e-05
4:25793738 A C 0.223657 -2.7020e-05
4:25793801 A G 0.529527 6.2002e-07
4:25794869 A G 0.384978 2.5925e-06
4:25795431 T G 0.038557 -3.6426e-05
4:25797217 G C 0.284114 6.7538e-06
4:25798952 C T 0.722888 7.9445e-06
4:25799249 G A 0.302414 1.4416e-05
4:25801597 T C 0.039742 -1.4022e-05
4:25802652 T C 0.056880 -7.7043e-06
4:25804949 G A 1.354616 -1.2392e-06
4:25806035 C T 0.026944 -1.5882e-05
4:25807109 G C 0.036931 -7.6957e-06
4:25810096 A G 0.548145 -1.8487e-06
4:25811723 C T 0.029105 -1.8035e-06
4:25813070 A G 0.717947 -1.7959e-05
4:25820316 G A 0.666430 -1.7330e-05
4:25822281 A G 0.044390 2.5761e-05
4:25831678 A G 0.227568 -9.0455e-06
4:25834254 G C 1.363062 -3.1327e-06
4:25838526 C T 0.726945 -1.8700e-05
4:25839450 A G 0.043699 -1.8024e-05
4:25839487 A G 0.044234 1.9692e-05
4:25844037 A C 0.060236 -8.7976e-06
4:25844796 C G 0.080282 -4.2328e-06
4:25850322 T C 0.028226 -2.8239e-05
4:25851263 T C 0.494635 1.4788e-05
4:25857990 A G 0.228470 -7.1045e-06
4:25861359 C T 0.255456 9.4136e-06
4:25863375 T G 1.031374 2.5532e-05
4:25867118 C T 0.168721 -1.0221e-05
4:25869047 T C 0.072311 -7.6907e-06
4:25869535 A G 1.026385 4.3434e-05
4:25875000 G A 1.141002 2.1030e-06
4:25878496 A G 0.912038 4.1020e-06
4:25881848 A G 0.055030 -4.5416e-05
4:25883917 A G 0.453241 -1.4995e-05
4:25888079 G C 0.771140 -2.2319e-05
4:25889810 C A 0.077400 -5.3502e-06
4:25891804 G T 0.026106 -8.7587e-06
4:25893627 A G 0.228552 2.5779e-06
4:25895433 G A 0.182432 -8.2525e-06
4:25902102 G A 0.028615 -2.4345e-05
4:25915033 A G 1.886974 -2.3550e-05
4:25916382 T C 0.154764 -2.2847e-05
4:25917232 G A 0.526330 -1.7099e-05
4:25930928 G A 0.364922 -2.2432e-05
4:25933803 A G 0.043884 -1.0271e-05
4:25942798 T C 0.146695 8.1066e-06
4:25947627 G A 0.064809 -2.3133e-06
4:25950088 G A 0.380706 3.2544e-05
4:25950674 C T 1.741132 -8.4675e-06
4:25951653 A G 0.124081 -3.8899e-05
4:25955368 A G 0.029027 -7.3932e-06
4:25956989 A G 0.904897 -1.8857e-06
4:25958405 A G 0.874552 -5.0427e-07
4:25965796 A G 0.809022 6.9075e-06
4:25968191 A G 0.039797 2.0538e-05
4:25968624 A G 0.053478 1.2055e-05
4:25969256 A G 0.674797 -7.6265e-06
4:25969494 A G 0.816929 -2.2623e-05
4:25971477 T C 1.704016 -7.6351e-05
4:25972498 T C 0.483118 1.5489e-06
4:25973998 A G 0.123341 -8.2336e-06
4:25974148 A G 1.116674 -5.1134e-05
4:25977109 C G 1.254726 -3.4194e-05
4:25978960 T C 1.106333 -3.1175e-05
4:25983887 G A 1.311914 1.9442e-05
4:25984065 G T 1.590042 -1.4873e-05
4:25985764 C T 0.035467 6.1477e-06
4:25990084 G A 0.025051 3.3359e-05
4:25992180 T G 1.767125 1.7452e-05
4:25992399 C A 0.025392 2.2341e-05
4:25995856 A G 0.961803 -9.9053e-05
4:26003646 A G 0.103506 2.9495e-05
4:26005237 G A 0.066001 -1.2829e-05
4:26013731 C T 1.966133 -2.5023e-05
4:26016991 A C 0.077741 -1.1407e-04
4:26017326 T G 0.053290 -2.6180e-05
4:26017639 T C 0.661600 -1.9006e-05
4:26018690 G A 0.807724 9.1490e-06
4:26020813 A G 0.020011 5.9917e-05
4:26023340 T C 0.056571 -1.3758e-05
4:26023757 G C 0.052764 2.1612e-05
4:26025756 C T 1.189073 1.0625e-05
4:26027953 A G 0.058964 5.4919e-05
4:26028128 C T 1.232891 4.8888e-05
4:26033374 T C 0.079779 2.9207e-05
4:26035743 C T 0.042861 -2.4340e-05
4:26036384 A C 0.071285 1.1704e-05
4:26036485 G C 0.031501 2.2189e-05
4:26038452 T C 0.866574 6.0037e-05
4:26041016 C T 0.023393 -4.5097e-05
4:26041224 A G 0.054530 2.9502e-05
4:26046256 C A 0.060281 -1.2478e-05
4:26047616 G A 0.335609 -5.5879e-06
4:26048141 C T 1.857680 4.9520e-05
4:26052568 G A 0.061307 -2.7490e-05
4:26055272 T C 0.060259 5.8801e-06
4:26056211 T G 0.119872 1.4562e-05
4:26057251 A G 1.877684 3.4248e-05
4:26059648 A G 0.695580 9.5421e-05
4:26068188 C T 0.177164 -1.0658e-05
4:26073122 C T 0.051414 -1.5028e-05
4:26079865 G C 0.425343 -2.3003e-05
4:26079994 C T 0.349799 5.9270e-06
4:26082679 C T 1.527443 8.4697e-06
4:26085511 A G 0.608265 -9.2015e-06
4:26090097 A G 0.036155 -1.6717e-05
4:26100786 C T 1.824213 2.1224e-06
4:26101314 T C 0.085592 8.6234e-06
4:26104364 T C 0.041316 7.1482e-07
4:26105170 T C 0.053348 1.5725e-06
4:26111853 T C 0.045214 -5.7802e-06
4:26113175 G A 0.316442 -1.2162e-05
4:26113197 C T 0.040297 -2.7885e-05
4:26113435 G A 0.025382 9.7400e-06
4:26123616 G A 0.921636 -7.0490e-06
4:26132152 A G 0.028800 -1.5481e-05
4:26132361 C T 1.180536 -1.8805e-05
4:26133708 T C 1.493190 -1.5585e-05
4:26134258 A C 0.096047 -1.4458e-05
4:26136796 G A 0.956009 -2.1732e-05
4:26139677 G A 1.596109 -4.3980e-05
4:26140873 G T 0.130635 -4.2454e-06
4:26141339 G A 1.082243 -2.6098e-05
4:26142632 A G 0.058386 2.3208e-05
4:26142837 G A 1.033822 8.0340e-06
4:26143655 G C 0.026554 -7.5640e-06
4:26147381 T G 0.022744 -1.8668e-05
4:26152727 G A 0.031858 3.6956e-05
4:26154956 A G 0.021698 1.0649e-06
4:26156342 C T 0.162600 1.4908e-05
4:26163108 T C 0.728610 1.2013e-05
4:26163751 C T 1.075819 -1.0102e-05
4:26164048 A G 0.045656 1.3812e-05
4:26164313 A C 0.993239 1.0596e-05
4:26167275 A G 1.058905 3.5481e-07
4:26172450 A G 0.096206 -2.1784e-05
4:26175952 T C 0.023000 5.6399e-06
4:26179635 C A 0.022805 -8.5497e-07
4:26180575 T C 0.061547 1.1592e-05
4:26185994 A G 0.497196 2.3394e-06
4:26189284 G A 0.261334 1.2036e-05
4:26190536 A G 1.056760 -1.2932e-04
4:26191366 A G 1.316059 -1.4211e-04
4:26200782 T C 0.035321 -3.0238e-05
4:26201527 T C 0.179673 -3.8439e-07
4:26207699 T C 0.322398 3.1210e-05
4:26212093 A C 1.007696 -8.2340e-04
4:26218025 G A 1.228983 -1.7547e-05
4:26220554 C G 0.121400 -4.5226e-06
4:26225708 C T 0.112552 -6.3821e-06
4:26227138 A G 0.218214 -1.6113e-05
4:26232029 T C 0.057036 -1.0800e-05
4:26232310 T C 0.084145 4.6720e-05
4:26234442 T G 0.409198 3.6325e-05
4:26237234 G A 0.024568 2.7771e-06
4:26237718 A G 0.100997 -4.7462e-06
4:26238446 G A 0.063826 -9.6492e-06
4:26240856 A C 0.129693 -1.7139e-05
4:26247617 T G 0.548911 4.1946e-05
4:26253529 C T 0.066809 2.5629e-08
4:26258476 A G 1.847203 -1.2910e-05
4:26263354 A G 0.042858 -1.4667e-05
4:26275447 C T 0.130875 -2.8482e-05
4:26275738 C A 0.080227 -2.3567e-05
4:26279597 A G 0.073106 1.0294e-05
4:26287821 A C 0.846826 -2.1097e-05
4:26289512 G A 0.256544 5.8218e-06
4:26300494 A G 1.204763 -2.9895e-05
4:26301755 C T 0.047386 -3.4813e-06
4:26302555 A G 1.072836 -8.3418e-07
4:26306658 T C 0.099141 -2.5093e-05
4:26311758 A G 0.023026 -1.5424e-05
4:26322042 A G 0.184632 -3.2692e-05
4:26330596 G A 0.140194 -1.7361e-05
4:26336243 T C 1.068390 -1.4194e-05
4:26342538 G T 1.668468 -2.0773e-05
4:26360766 T C 0.040625 5.1434e-06
4:26361568 A G 0.068331 1.9535e-05
4:26363196 G T 0.053358 -1.2075e-05
4:26370183 G A 0.052615 1.4059e-05
4:26373202 C T 0.032634 -1.1347e-05
4:26402076 C A 0.033461 4.9693e-05
4:26407512 A G 1.136072 -8.8195e-06
4:26417668 A G 0.170435 -3.3793e-06
4:26419052 G A 0.058954 3.3394e-05
4:26422768 A C 0.061366 -5.4777e-06
4:26423738 G A 1.164232 -1.5774e-05
4:26427074 T C 0.034289 1.4858e-05
4:26431246 G A 0.160065 -6.0824e-06
4:26439995 T C 0.083807 1.4232e-05
4:26451697 A G 1.243982 -1.4258e-05
4:26453048 T C 0.092058 2.5341e-05
4:26456267 G T 1.635503 -1.3804e-06
4:26461138 G A 0.110767 -1.2612e-05
4:26467624 T C 0.203465 -1.6327e-05
4:26468858 A G 0.047009 -5.5033e-05
4:26468947 C T 1.134478 -2.9460e-05
4:26473220 G A 0.561323 -1.0974e-05
4:26477630 C T 0.909078 -1.7410e-05
4:26489057 C A 0.443503 -5.4051e-05
4:26491111 G A 0.262876 -4.5845e-05
4:26492222 A C 0.041874 -1.2760e-05
4:26492377 C A 0.033796 4.7691e-07
4:26495768 T C 0.057756 -2.5568e-05
4:26500586 A C 0.171480 -4.2364e-06
4:26500772 T C 0.536188 -8.6751e-06
4:26504157 T G 0.708054 -1.1714e-05
4:26504782 T C 0.097771 -2.5350e-05
4:26504912 C A 0.162541 4.1085e-06
4:26512260 A G 0.162794 -1.4960e-06
4:26515954 A C 0.589056 6.5032e-06
4:26517426 G A 0.150700 -1.7522e-05
4:26524652 T C 0.028323 -4.1240e-06
4:26530798 T G 1.658458 -7.2312e-06
4:26531928 T C 0.034299 1.7767e-05
4:26560197 A G 0.042485 -2.5130e-05
4:26567584 G C 0.059304 6.4954e-05
4:26576860 T C 0.097135 -1.1071e-05
4:26601141 T C 0.040050 -1.4260e-05
4:26609319 C T 0.057500 2.4643e-05
4:26611450 T C 0.026976 4.8070e-07
4:26617184 G A 0.141473 1.5615e-06
4:26617762 T G 0.027963 -1.3922e-06
4:26623088 T G 0.027340 1.7979e-05
4:26627528 C T 0.020394 2.1702e-05
4:26651129 G A 0.117395 -5.1804e-05
4:26670957 G A 0.334138 1.2490e-07
4:26709638 G A 0.074962 -3.0767e-05
4:26711167 T G 0.057036 1.7982e-05
4:26717677 T C 0.057331 -7.3713e-06
4:26723175 G T 0.034237 5.7099e-05
4:26732822 G A 1.051859 -1.9449e-05
4:26733725 A G 0.077841 2.5510e-06
4:26740531 G A 0.034837 -5.4481e-05
4:26747818 G A 0.084216 6.0362e-05
4:26750939 A G 0.027437 4.2929e-06
4:26775738 T G 0.022458 2.6757e-05
4:26782645 G A 1.102357 -6.0361e-06
4:26791788 T C 0.161999 -4.6784e-06
4:26791889 A G 0.040566 -1.8569e-05
4:26791914 A G 0.268816 -7.4690e-06
4:26792025 A G 0.021211 1.4920e-05
4:26792520 A G 1.770147 1.2116e-05
4:26795603 C T 0.702566 -5.5965e-05
4:26806736 T C 0.804348 2.9098e-05
4:26808855 T C 0.025019 6.8421e-06
4:26809177 A G 1.600225 5.6558e-06
4:26812228 T C 0.082746 6.4973e-05
4:26817157 A G 0.026590 2.2216e-05
4:26817309 T C 0.069639 -2.1363e-07
4:26817610 G A 0.881511 -3.0482e-05
4:26821681 C A 0.035545 1.1103e-05
4:26821836 A G 0.780618 3.6520e-05
4:26823443 C T 0.027171 1.0046e-06
4:26824501 A G 0.498585 -1.6572e-05
4:26825370 G T 0.024418 2.4058e-05
4:26831827 T C 1.032358 -1.1122e-05
4:26835205 G A 0.038580 -1.1468e-05
4:26835952 T C 1.520030 -6.5688e-06
4:26836652 C T 0.648646 4.9736e-06
4:26836674 C A 0.043942 4.8848e-06
4:26839398 A G 0.090270 -7.6763e-06
4:26839460 C T 1.023062 1.6009e-05
4:26840585 A G 0.037441 2.5127e-05
4:26845199 G A 0.364383 -1.0514e-05
4:26850169 G A 0.028424 7.1187e-06
4:26852284 A G 0.047941 -2.1913e-05
4:26857230 C A 0.617155 -3.7593e-05
4:26860116 A G 0.045412 3.0645e-05
4:26866711 C T 1.674194 7.2749e-08
4:26872460 A G 0.459122 -1.3772e-06
4:26874436 C T 0.451468 -8.9758e-07
4:26876376 A G 0.109147 -2.6387e-05
4:26879371 A G 0.165927 1.6573e-05
4:26880639 C T 0.453770 -1.9212e-05
4:26880755 G A 0.075427 -3.4606e-05
4:26884947 G A 0.058555 -6.8147e-06
4:26887643 T C 0.116055 3.7429e-06
4:26892972 C T 0.112273 -2.1059e-05
4:26897691 C T 0.034815 -2.0802e-05
4:26899773 G A 0.080464 3.2887e-05
4:26903449 G C 0.361351 9.1668e-06
4:26906436 A C 1.007965 -3.3763e-05
4:26907955 G A 0.037230 2.1592e-05
4:26922141 G T 0.211589 -1.2870e-05
4:26943880 G A 0.044951 -1.6453e-05
4:26944314 T C 0.333483 -2.9879e-06
4:26978796 A G 0.080107 -1.5069e-05
4:26999739 A C 0.048512 -1.2051e-05
4:27004937 T C 0.240538 -5.0153e-06
4:27006111 A C 1.284120 2.6093e-05
4:27006651 G T 0.635727 -1.6820e-05
4:27011542 A T 0.595242 -1.7963e-05
4:27015805 G T 0.037655 1.8586e-06
4:27022455 A G 0.039716 1.3077e-06
4:27032290 T G 0.030858 3.5960e-05
4:27033109 G A 0.059285 -1.7853e-05
4:27033427 T C 1.389460 3.2049e-05
4:27056357 G A 0.030001 -1.6323e-05
4:27056744 A G 0.273678 3.3520e-05
4:27057669 C T 0.155959 1.7127e-05
4:27058499 T C 0.061437 3.3144e-05
4:27060748 T C 0.125143 1.7972e-05
4:27060882 A G 0.828383 8.1514e-06
4:27066038 A G 0.659039 -7.4912e-06
4:27066265 C T 0.083538 -2.2972e-05
4:27067814 G A 0.031312 -3.6923e-05
4:27069739 C T 0.086352 -5.0591e-05
4:27080439 T C 0.162032 5.4085e-06
4:27081097 A G 1.810178 5.3159e-06
4:27083204 A G 0.096223 1.8208e-05
4:27092389 A C 0.669013 1.0558e-05
4:27093041 G C 0.076884 7.5534e-06
4:27094828 T C 0.100906 -2.7884e-05
4:27101037 T C 0.037499 1.6224e-05
4:27101137 T C 0.051482 2.4333e-05
4:27103700 T C 0.183438 -8.4299e-06
4:27112215 A C 0.031231 1.7631e-05
4:27116534 A G 0.076614 1.4877e-05
4:27116645 C T 0.926946 -9.8095e-06
4:27117876 A C 0.137399 -1.0696e-05
4:27124660 A C 0.673915 7.4475e-06
4:27131642 C T 0.076316 -2.1524e-05
4:27131695 T C 0.033146 -6.1024e-06
4:27134478 A G 0.035266 -5.7139e-06
4:27141125 A G 0.364688 -9.6276e-06
4:27157015 C T 0.093522 1.5434e-06
4:27160310 T G 0.046623 8.0252e-06
4:27162478 G T 0.185957 2.6905e-06
4:27167150 A G 0.035204 -4.4437e-06
4:27169831 T C 0.038434 4.7594e-06
4:27170474 T C 0.083947 -7.1627e-06
4:27171745 C T 0.073907 1.1727e-05
4:27172128 G A 0.656897 -7.4214e-06
4:27175814 T C 0.893147 -4.3018e-05
4:27180036 G C 0.169971 2.0168e-05
4:27181415 T C 0.021630 9.6820e-06
4:27186432 T C 1.834697 -6.0740e-06
4:27186464 T C 1.275561 1.6544e-06
4:27187462 T C 0.026223 1.1622e-05
4:27194071 A C 0.812333 -1.1180e-05
4:27197786 C T 0.990775 1.1783e-05
4:27197989 T C 0.274837 4.1307e-05
4:27202901 G A 1.472099 7.5433e-06
4:27204036 T C 0.068088 -1.7242e-06
4:27204329 T C 0.145634 1.8211e-06
4:27204785 A G 0.057376 6.1311e-06
4:27209511 G A 0.113932 4.2032e-05
4:27209562 T C 0.528356 -7.7689e-06
4:27209596 T C 0.835664 -1.5880e-05
4:27211040 C A 0.464358 1.9067e-05
4:27218939 G A 0.775889 -2.9366e-05
4:27222036 C A 0.204458 -9.4309e-06
4:27234926 G A 1.903735 -2.9000e-05
4:27239274 C T 1.110566 5.1976e-06
4:27245817 T C 0.039365 1.7519e-05
4:27245906 G A 0.051125 -2.9517e-06
4:27252384 G A 0.422120 -2.2700e-05
4:27261443 C T 1.074086 -1.3334e-05
4:27261481 T C 0.258845 -8.4564e-06
4:27261875 T C 0.370855 3.0473e-06
4:27263435 G A 0.065647 2.8147e-05
4:27276611 C T 1.536983 5.2446e-05
4:27278507 C G 0.533458 2.4366e-05
4:27281103 G A 0.053251 1.4821e-05
4:27298305 C T 0.221382 -7.5324e-05
4:27299544 G T 0.246137 1.0944e-06
4:27305790 C T 0.033662 -1.0542e-05
4:27314440 T G 0.029420 -9.7309e-06
4:27318144 A G 1.484874 2.1880e-05
4:27320568 T G 0.041994 -2.3051e-05
4:27320578 T G 0.046435 1.1530e-05
4:27321268 C T 0.129086 -1.4080e-05
4:27323221 G T 0.815764 8.5008e-06
4:27325281 T A 0.075952 -6.9957e-06
4:27328447 A C 0.089789 -3.0648e-05
4:27333397 A G 1.664365 3.0180e-05
4:27334027 T G 0.062060 3.6620e-05
4:27334952 G A 1.797068 2.9090e-05
4:27335003 C A 0.244829 5.7678e-06
4:27335457 C G 0.104827 1.4249e-06
4:27337926 T A 0.028605 -7.8101e-06
4:27342170 G A 0.825151 2.5020e-05
4:27342582 C T 1.874422 3.6527e-06
4:27345837 C T 0.031556 4.7989e-05
4:27346129 A G 0.052459 4.2322e-06
4:27349805 T C 1.710609 1.6602e-05
4:27350108 A C 0.119966 -1.7966e-05
4:27350593 G C 0.162499 -2.2124e-05
4:27353929 A G 0.047542 3.7911e-06
4:27357001 C T 0.140440 2.3885e-05
4:27358898 A G 0.950550 8.6279e-06
4:27360650 T C 0.182727 -3.5104e-05
4:27364947 G C 0.092801 1.1068e-05
4:27367884 T G 0.492759 -3.2512e-06
4:27370445 A C 0.046269 -1.3784e-05
4:27371120 A C 0.034912 -1.5417e-05
4:27374368 G T 0.676102 2.2328e-05
4:27374922 C A 1.550787 1.4790e-05
4:27383785 G A 0.558149 -3.7218e-06
4:27383850 A G 0.984271 1.0414e-05
4:27385447 T C 1.959460 6.4414e-06
4:27386673 T C 0.039969 -8.0008e-06
4:27390449 G A 0.209576 4.2113e-06
4:27400591 G A 0.432396 1.7550e-05
4:27411594 T C 0.036240 -1.2544e-05
4:27412002 C T 0.226617 -2.0910e-05
4:27412195 A C 1.001500 8.2371e-07
4:27413878 G C 0.020407 1.4562e-05
4:27416463 C T 0.075858 1.8879e-05
4:27421986 T C 0.054932 -1.9509e-05
4:27427056 A G 0.033341 -8.4284e-06
4:27428475 C T 0.679975 -4.8572e-05
4:27431165 C T 0.052797 1.8685e-05
4:27438947 T C 1.330100 -2.8041e-05
4:27439047 T G 0.066858 1.2478e-05
4:27440312 A G 0.153505 -1.9043e-05
4:27448483 T C 1.000292 -9.4496e-06
4:27450750 C A 0.251626 -9.8866e-06
4:27457584 G A 0.057951 -2.5003e-05
4:27461929 G A 0.027924 1.6567e-05
4:27473082 C T 0.075514 -5.4576e-07
4:27474317 C A 0.035522 3.8357e-06
4:27490026 A C 0.039544 -1.1342e-05
4:27491504 C T 0.092357 -8.1799e-06
4:27493286 A C 0.102269 -5.3417e-06
4:27494432 C T 1.281147 -9.2403e-06
4:27516957 G A 1.950660 3.4453e-05
4:27526981 G A 0.056247 -6.3279e-06
4:27527865 C T 0.021452 -7.8623e-06
4:27530174 T C 0.333700 1.2952e-05
4:27530265 A C 0.053147 -6.8297e-06
4:27531517 A G 0.040018 -1.7050e-05
4:27531988 A G 0.043871 -1.4626e-05
4:27534148 C T 0.271614 1.2746e-05
4:27544929 G A 0.021666 2.1619e-07
4:27546902 C T 0.867752 -1.7396e-05
4:27548104 C A 0.049083 1.4969e-05
4:27550829 G A 0.051859 -5.2781e-05
4:27566688 A G 0.034279 -2.3155e-05
4:27575154 G A 0.053715 -8.9378e-06
4:27577579 C T 1.197917 -2.0435e-05
4:27591064 G A 0.074712 -2.6653e-05
4:27592042 C T 1.552248 -2.3811e-07
4:27592780 T C 0.074131 -1.0585e-05
4:27601722 G C 0.059483 2.9819e-05
4:27602249 T C 1.532968 4.0857e-07
4:27605246 C T 0.071730 -2.0229e-05
4:27605702 C G 0.053251 1.4566e-05
4:27609974 A G 0.048817 -1.8873e-05
4:27614463 A G 0.538476 3.2064e-05
4:27618901 G A 0.086845 1.7417e-05
4:27619412 C T 0.109138 -1.1677e-05
4:27619553 T G 0.703176 -1.9098e-05
4:27620080 A C 0.038018 1.9623e-05
4:27621215 C T 0.096255 3.5541e-05
4:27624867 C T 1.320408 1.7817e-05
4:27628880 G A 0.065868 3.1877e-05
4:27637428 A G 1.516920 2.3185e-05
4:27641239 C T 0.783195 9.7185e-06
4:27646984 G A 0.077835 -1.5913e-05
4:27647784 A G 0.053407 2.7325e-05
4:27655069 G A 0.048499 9.3865e-06
4:27656295 T C 0.092853 -2.8597e-05
4:27658046 T C 0.055325 -1.2835e-06
4:27658939 C T 1.198041 2.8549e-06
4:27659748 T C 0.594324 -7.8849e-06
4:27661893 G A 0.121647 6.7654e-05
4:27664539 C T 0.059171 -2.8032e-05
4:27669915 C T 0.088014 -8.6724e-06
4:27676576 T C 0.026087 -1.2795e-06
4:27679600 G T 1.363094 -1.2552e-05
4:27679947 T C 0.031017 3.0761e-06
4:27680100 G A 0.043332 -1.8012e-05
4:27685834 G A 1.328098 -4.4871e-05
4:27692931 T C 0.040612 8.1643e-06
4:27693055 T G 0.624919 3.0761e-05
4:27696416 C A 0.475952 -2.2577e-05
4:27698924 C T 1.300622 -3.7532e-05
4:27705536 A G 0.514593 -5.0830e-05
4:27713157 T C 0.044770 -2.3296e-05
4:27730646 G A 0.517394 -4.9211e-06
4:27734652 A G 0.143946 -6.5870e-08
4:27736088 A C 0.204519 2.3946e-05
4:27742480 A G 0.039654 5.9129e-06
4:27744718 T C 1.082921 7.7449e-06
4:27757391 C T 0.722680 1.4443e-05
4:27764041 A G 0.179342 -1.6142e-05
4:27766114 A G 0.084972 -3.8543e-05
4:27766839 G A 0.047428 4.3411e-06
4:27772185 A G 0.043565 -9.5780e-06
4:27774482 T C 0.173986 -4.6607e-05
4:27778474 C T 0.109339 1.8359e-05
4:27781037 A G 0.979142 -6.3659e-07
4:27783403 C A 0.977753 2.6543e-05
4:27792318 G A 0.046217 -4.3751e-05
4:27792510 G A 0.052024 3.7970e-05
4:27793071 C T 0.650162 1.1093e-05
4:27803058 A G 0.045948 -8.0676e-06
4:27806525 T C 0.768952 1.6925e-05
4:27810646 C T 0.633851 -7.0975e-06
4:27811729 T C 0.311843 2.3952e-05
4:27818879 A G 0.043549 1.4707e-05
4:27822890 A G 0.162187 1.2863e-05
4:27826209 G A 0.187541 3.4517e-05
4:27828999 A C 0.300908 -1.4342e-05
4:27829113 T G 0.141560 1.0862e-05
4:27840590 A G 0.052384 -2.3951e-05
4:27856740 A G 0.063573 -3.3001e-05
4:27862090 A G 0.020264 8.1961e-06
4:27866734 T C 0.296954 2.3140e-05
4:27868902 G A 0.021390 3.2381e-05
4:27871607 A C 0.096482 3.0379e-05
4:27873570 C G 0.033776 -2.3810e-05
4:27879210 G A 0.168913 -1.1324e-05
4:27885958 G A 0.210537 -3.3117e-05
4:27887980 A G 0.171662 9.1551e-06
4:27888866 G T 0.358122 1.7771e-05
4:27889837 A G 0.042663 4.8142e-06
4:27892914 C T 1.436450 -3.9315e-06
4:27896820 A C 0.401440 2.3391e-05
4:27897657 G T 1.705123 2.1096e-05
4:27902479 A G 0.906144 -1.1388e-05
4:27904508 T G 0.021779 1.2152e-05
4:27906228 A G 0.045364 -1.0357e-04
4:27909478 G A 0.062816 -7.3257e-07
4:27912271 C T 0.033649 -4.3925e-06
4:27914649 G T 0.049291 -4.0307e-05
4:27917029 G T 1.421078 -2.7557e-05
4:27923554 C T 0.050482 -1.8477e-07
4:27926197 G A 0.183386 8.0428e-05
4:27929603 G A 0.026632 1.0475e-05
4:27932513 C T 0.120959 -2.9413e-05
4:27939588 G A 0.148084 1.0038e-05
4:27940513 T C 1.629444 9.0006e-06
4:27944095 A G 0.045477 -2.6334e-05
4:27946143 C T 0.936210 -5.9805e-05
4:27946882 G A 0.546905 8.9533e-05
4:27949909 A C 0.423116 3.2005e-04
4:27955225 A G 0.053128 -2.8241e-05
4:27955726 C A 0.189514 -2.1981e-05
4:27957519 G C 1.473994 6.4726e-06
4:27966682 A G 1.055799 -9.2109e-05
4:27969172 T C 0.021078 -2.3685e-05
4:27969235 T C 0.061521 4.8986e-05
4:27971596 T G 0.306643 -7.9957e-06
4:27972653 G A 0.030718 -1.1353e-05
4:27983044 A G 0.256229 4.6927e-05
4:27990065 G A 1.031121 -7.8848e-05
4:27995311 A C 0.067701 -1.3135e-05
4:28012269 A G 0.160000 6.2401e-05
4:28013184 T G 0.094807 2.1862e-05
4:28017833 A G 1.124406 -8.2030e-05
4:28019541 A C 1.021841 -1.2367e-05
4:28019553 T C 0.134815 -8.9598e-06
4:28021367 C T 1.476539 -6.1773e-05
4:28025952 G A 1.795990 1.1522e-05
4:28037165 T C 0.637435 -1.1877e-04
4:28037238 A G 0.031040 -8.7173e-06
4:28039431 T C 1.265684 -4.7205e-05
4:28042822 G A 0.037152 -8.9438e-06
4:28052406 T C 0.029404 1.7915e-05
4:28052802 C A 0.211719 -8.7434e-06
4:28061478 C T 0.050680 -8.9404e-06
4:28092199 G A 1.429345 -7.5313e-05
4:28097668 T C 0.025253 -3.1772e-05
4:28098156 C T 1.543267 -3.0835e-05
4:28101706 T C 1.441348 -2.5748e-05
4:28133707 C T 0.056555 6.0481e-06
4:28140530 G A 0.093801 -1.3336e-05
4:28143857 A G 0.781741 -3.7899e-05
4:28153349 T G 0.033526 -1.2108e-05
4:28157297 A C 0.046743 -6.2737e-05
4:28161911 A G 0.148380 6.5951e-06
4:28168883 T C 0.072590 1.7075e-06
4:28170349 T C 0.041190 4.0276e-05
4:28197368 C T 0.453984 1.7797e-05
4:28197387 T C 0.147873 -8.0284e-07
4:28208478 C A 1.018485 -2.2060e-05
4:28210812 C T 0.531124 -8.1842e-05
4:28214965 C T 0.088040 2.6067e-05
4:28217807 T C 0.062816 2.4260e-05
4:28227122 G T 0.123280 -2.1402e-06
4:28230926 C T 0.029131 5.1872e-05
4:28231643 A C 0.075027 -7.1356e-05
4:28241600 A C 0.085076 -1.6287e-05
4:28241961 C A 0.042777 -1.3459e-05
4:28246049 T C 0.453354 2.1812e-05
4:28246487 A G 0.236708 1.0998e-05
4:28254167 G A 0.074041 2.6530e-06
4:28255384 T C 0.560642 -1.3499e-04
4:28263120 G T 0.280709 6.9167e-06
4:28270075 T C 0.149522 1.4513e-05
4:28271608 A C 0.059739 -4.8049e-05
4:28286711 A G 0.103886 1.2723e-05
4:28289150 G T 0.128142 -2.6076e-05
4:28289682 T C 0.033494 -5.7087e-06
4:28292048 G A 0.181302 1.3917e-06
4:28292825 G A 0.349598 1.7496e-05
4:28316658 G C 0.058568 -5.7499e-05
4:28323350 T C 0.036710 3.9546e-05
4:28343234 G A 0.672272 3.4557e-05
4:28344437 T C 0.043429 -2.2188e-05
4:28355053 T C 0.059197 -2.0741e-05
4:28362465 A G 0.427021 -2.7414e-05
4:28363889 T G 0.033568 9.0630e-06
4:28368355 A G 0.110050 -3.7352e-05
4:28372797 G A 0.070616 3.8504e-05
4:28372837 G T 0.041693 4.1532e-06
4:28387954 C T 0.035214 -1.7008e-05
4:28397303 A G 0.576793 5.1492e-06
4:28402689 T C 0.076790 1.0708e-05
4:28406268 T C 0.201235 2.4505e-05
4:28408483 A G 1.047662 -2.3773e-05
4:28417437 A G 0.400045 -3.4477e-05
4:28421382 C A 0.033789 -2.8763e-05
4:28437230 G A 0.680361 2.4701e-06
4:28449159 A G 0.045828 -2.4341e-05
4:28449360 G A 0.546581 2.0034e-05
4:28454474 T G 0.314274 1.1182e-06
4:28459229 G A 1.876454 4.3209e-05
4:28460198 G A 0.594830 1.9722e-05
4:28472836 T C 0.175255 6.9358e-06
4:28480415 G A 0.634228 -5.5746e-05
4:28492165 T C 0.771072 9.6347e-06
4:28518375 A C 0.041404 -5.9394e-06
4:28521038 G T 0.063777 8.3074e-05
4:28522701 G T 0.103500 8.2616e-06
4:28523533 T G 0.050440 -5.7060e-06
4:28524207 A G 0.063703 8.3896e-05
4:28524468 A T 0.217659 3.5507e-05
4:28541193 T C 0.271633 6.6586e-06
4:28543567 T C 0.042167 2.3166e-06
4:28543587 A G 0.060080 -9.7507e-06
4:28547633 G A 0.171493 2.1784e-05
4:28549513 A G 0.028894 -6.1331e-06
4:28555263 G A 0.082772 3.1372e-05
4:28556907 G A 0.043241 8.1055e-07
4:28562062 T G 0.075874 1.1051e-05
4:28562572 G A 0.092707 3.5359e-05
4:28563413 C T 0.528011 -2.7881e-06
4:28569217 A G 0.541660 -2.0846e-05
4:28591172 T C 0.034448 5.7044e-06
4:28593978 C T 0.326653 -1.5733e-05
4:28596152 T C 0.028761 -1.8310e-05
4:28597799 T C 0.049083 2.5283e-05
4:28619720 A G 0.181244 -3.5438e-05
4:28624698 C T 1.143378 -3.0869e-05
4:28625089 G A 0.325443 4.5615e-05
4:28626607 C T 0.049216 -1.7920e-05
4:28652564 G A 0.075897 -1.0302e-05
4:28656016 A C 1.672834 1.1085e-05
4:28661526 C T 0.171883 -3.5122e-05
4:28662010 A C 0.022679 6.3169e-06
4:28663224 A G 1.910636 1.5377e-05
4:28670819 A G 0.060674 -3.4778e-05
4:28672628 C T 0.025937 -1.9039e-05
4:28680435 C G 1.965711 7.1389e-06
4:28681774 T C 0.041527 6.1399e-06
4:28700881 A G 0.045623 2.0453e-05
4:28705487 C T 0.043465 3.2143e-06
4:28708301 G A 0.204442 -5.0730e-05
4:28713497 C A 0.089530 1.0156e-05
4:28713951 C A 0.544958 -1.0089e-05
4:28718619 C A 0.925924 7.4164e-05
4:28733326 T C 0.040807 -4.9793e-06
4:28738315 A C 0.506579 3.4238e-05
4:28743699 A G 1.018595 2.1613e-06
4:28746092 A C 0.974027 1.2892e-05
4:28748871 C T 0.231768 -4.6060e-06
4:28753241 C T 0.148461 -2.9195e-05
4:28760754 T C 0.106862 -7.6080e-05
4:28773896 T G 0.032257 -6.9264e-06
4:28776140 T C 0.460726 -9.4293e-06
4:28782592 G A 0.022461 3.4697e-06
4:28782951 A C 0.062177 -4.0062e-05
4:28793308 T G 0.077913 2.0562e-05
4:28794872 C T 1.461274 -8.4881e-05
4:28795857 T C 0.162346 -1.2627e-05
4:28799596 T C 0.046315 6.9910e-07
4:28800778 G A 0.145702 -2.8546e-05
4:28814005 G A 0.034201 8.9958e-05
4:28815619 G A 0.046662 -2.7498e-05
4:28816920 G A 0.052112 -1.5973e-05
4:28821467 A G 0.063359 -1.1478e-05
4:28833274 T C 0.535555 -2.9208e-05
4:28833600 G C 0.070558 1.4277e-05
4:28837885 A G 0.043056 -6.4846e-06
4:28840740 C G 0.043247 1.3847e-06
4:28843029 T C 0.425434 -2.3900e-05
4:28850884 A G 1.908127 1.2629e-05
4:28851443 G A 0.186878 -3.9907e-06
4:28859590 A C 0.027044 -2.3915e-05
4:28860003 A G 0.056942 -2.5308e-05
4:28862955 C A 0.211615 -3.7764e-06
4:28865703 T C 0.532961 3.9246e-05
4:28868305 T C 0.231580 -9.2773e-06
4:28868774 G A 0.409786 -1.9218e-05
4:28869356 T G 0.044887 6.5657e-05
4:28869988 A G 0.179721 -9.4166e-06
4:28875148 A G 0.540041 -2.3937e-05
4:28876252 A G 1.667663 -3.3487e-05
4:28877953 A G 0.066286 8.7059e-06
4:28879802 G T 0.038690 3.4089e-05
4:28881948 T C 0.022432 -4.0891e-05
4:28883173 A G 0.847014 5.2633e-07
4:28885121 G A 0.080088 -3.1689e-05
4:28887284 G A 1.682253 -4.1055e-05
4:28888344 C T 0.163693 -1.3460e-07
4:28895078 G A 0.585157 -3.0029e-05
4:28903947 C T 0.147747 -8.3875e-06
4:28904877 A G 0.478276 9.5339e-07
4:28919963 T C 1.706360 -1.3448e-06
4:28921986 C T 0.077530 -9.1576e-06
4:28922715 A G 0.128320 -4.0916e-05
4:28925759 T A 0.061340 4.6685e-06
4:28926321 A G 0.421130 2.7644e-05
4:28928041 T C 1.335317 -1.4463e-05
4:28928165 A G 0.188524 -2.7962e-05
4:28930655 G A 0.366343 -3.6713e-06
4:28931867 C T 0.645793 -3.2170e-06
4:28935153 C T 0.781439 -9.9192e-06
4:28935645 G A 0.543179 2.1652e-05
4:28936849 A G 0.882550 5.7498e-05
4:28939577 T G 0.256385 2.2817e-05
4:28944591 T G 0.057016 4.8242e-06
4:28962837 C T 0.111221 -3.8023e-05
4:28962928 A G 1.218421 6.0153e-05
4:28963329 C T 0.050856 -1.9072e-06
4:28964052 C T 0.626250 5.4562e-05
4:28967689 C T 0.031325 1.9223e-05
4:28976093 G A 0.218412 -3.1729e-05
4:28981312 G T 0.113977 -1.6975e-05
4:28984598 C T 0.555854 4.9031e-05
4:28995935 A G 0.425963 2.0596e-05
4:29002276 C T 0.132378 3.2694e-05
4:29002636 C T 0.049460 -2.2614e-06
4:29002985 G A 0.120670 2.6772e-05
4:29004135 C T 0.499471 6.7542e-05
4:29021228 T C 0.060671 3.7453e-06
4:29022690 G T 0.163609 1.1923e-05
4:29024974 T C 0.115292 -1.0755e-05
4:29029736 G A 1.354155 3.9228e-05
4:29031962 C T 0.032647 3.2659e-05
4:29037863 A C 0.079867 -4.2035e-05
4:29039547 T C 0.109465 -8.7395e-06
4:29052240 T C 0.074482 -2.4666e-05
4:29056717 G A 0.043504 -1.9460e-05
4:29060494 A T 0.076228 5.5775e-05
4:29061570 A G 0.075930 1.0923e-05
4:29062024 T C 0.271429 4.7774e-05
4:29062744 A G 0.767615 -2.2402e-06
4:29080926 A G 0.530936 -9.4933e-05
4:29081667 C G 0.034682 -5.4227e-06
4:29085416 C T 0.028742 -3.1024e-05
4:29088050 G A 0.082009 -4.1399e-05
4:29089691 A G 0.100958 -1.1712e-05
4:29098572 T C 0.049314 4.1995e-06
4:29107536 A G 0.027577 6.2033e-06
4:29111802 G A 0.052823 -1.9414e-05
4:29116371 C T 0.086547 -1.1381e-05
4:29117539 G A 0.031887 -1.2057e-05
4:29118325 A G 0.705477 -4.6843e-06
4:29122745 G A 0.058723 1.1359e-05
4:29126959 T C 1.239250 -6.5963e-05
4:29126994 C T 0.062826 2.9957e-05
4:29128260 A C 0.145212 2.4055e-07
4:29128372 A G 0.423597 3.1025e-05
4:29129308 T G 1.501087 1.9227e-06
4:29132521 T G 0.350049 -1.7715e-05
4:29135865 A G 0.062732 8.4593e-07
4:29139464 T C 0.050158 -2.2297e-05
4:29141419 C A 1.400470 1.4727e-05
4:29144394 A C 0.041449 -5.5669e-07
4:29146249 A G 0.446850 -1.1858e-06
4:29157743 G A 0.077689 1.0119e-05
4:29169067 G A 0.086001 6.0470e-06
4:29183428 A G 0.062567 -2.0037e-06
4:29191821 C A 0.053858 4.5587e-06
4:29203881 G A 0.217026 4.6288e-06
4:29204798 G C 0.048609 -7.2779e-06
4:29241920 T C 1.561301 2.9153e-05
4:29243845 T C 0.039080 5.5459e-05
4:29245321 T C 0.898896 1.6002e-05
4:29252646 A G 0.089543 2.2060e-05
4:29255818 A C 0.059106 1.1333e-05
4:29282560 A G 0.084950 -9.9110e-06
4:29289447 G A 0.061674 -1.1001e-05
4:29295905 G A 0.354756 1.2947e-05
4:29296845 T C 0.244625 1.1361e-05
4:29302040 G A 0.118379 -6.8468e-06
4:29303703 C T 0.037080 8.4488e-06
4:29308569 A C 0.345239 2.2446e-05
4:29311051 T C 0.932704 3.4431e-05
4:29323874 G A 0.047240 2.5419e-05
4:29332020 T C 0.775016 -4.5950e-05
4:29332786 A G 0.181201 1.6205e-05
4:29334468 G T 0.325462 -4.2865e-05
4:29334731 A G 1.154771 -3.1679e-05
4:29335025 G A 0.457700 -9.7647e-06
4:29340621 T C 0.272162 -9.5738e-06
4:29346230 T C 0.163255 1.0629e-05
4:29349993 A G 0.040677 -7.1867e-06
4:29352606 T G 0.047792 -3.1095e-06
4:29364680 G A 0.974660 9.9745e-06
4:29364941 C T 0.096771 -3.4647e-06
4:29366161 T C 0.040417 -1.2273e-05
4:29368744 C T 1.047081 1.6156e-05
4:29386985 G C 0.051829 -6.2162e-05
4:29389468 A G 0.062849 -7.9088e-06
4:29395383 T C 0.177491 7.7367e-06
4:29395922 T G 0.050365 1.3041e-05
4:29403914 G A 0.122773 1.7532e-05
4:29409326 A G 0.071642 2.2074e-05
4:29418193 G T 0.048921 1.6554e-06
4:29419157 C A 0.291300 1.3775e-05
4:29424235 C T 0.036019 1.2524e-06
4:29433483 A G 0.078228 7.0934e-06
4:29434750 A G 0.804549 7.4864e-06
4:29438270 T G 0.437141 -6.0913e-06
4:29441014 G T 0.377165 -3.2741e-05
4:29441154 T C 1.038346 -2.5345e-05
4:29447598 C T 0.545646 1.4531e-05
4:29464074 T C 0.263350 -1.5199e-05
4:29472661 C T 0.831029 -1.4637e-05
4:29478409 A G 0.038882 -3.7334e-05
4:29478645 G A 0.065855 5.6377e-06
4:29489354 C T 0.798674 -3.2204e-05
4:29502477 T G 0.260416 -1.5379e-05
4:29502570 A C 0.121813 -1.2292e-05
4:29509662 A C 0.042147 -2.2158e-05
4:29512774 A C 1.126837 -1.3947e-05
4:29522070 A G 1.708223 -2.0552e-05
4:29524956 G A 0.045727 -2.0817e-05
4:29528616 G A 0.062761 1.9127e-06
4:29536843 C A 0.352623 4.7007e-06
4:29538353 A G 1.413281 1.9410e-05
4:29538611 T C 0.247971 -4.1004e-05
4:29538835 A G 0.066929 -3.3124e-05
4:29554683 A G 0.044624 -9.3268e-07
4:29555312 G T 0.043475 -2.2728e-05
4:29585648 C T 0.060736 -2.5264e-05
4:29590507 C T 0.114649 -2.7561e-05
4:29600922 G A 0.768027 1.1344e-05
4:29603153 A C 0.056442 4.8863e-06
4:29612773 A C 1.614818 -1.1434e-05
4:29631737 A G 0.381368 8.2159e-06
4:29636646 G A 0.097862 -4.5912e-05
4:29665803 T G 1.651116 -2.5489e-05
4:29669317 T C 1.515612 4.2438e-06
4:29670865 G A 1.651580 -2.3160e-05
4:29673133 G A 0.080944 -9.8713e-06
4:29674700 A G 0.069250 -2.6205e-05
4:29682461 T C 0.082489 -4.1648e-05
4:29688557 T C 1.650340 -1.6394e-05
4:29691666 C A 0.135198 -2.8492e-05
4:29691937 C T 0.025756 5.6708e-06
4:29709504 T C 0.033802 -3.5704e-05
4:29710556 C T 0.356187 8.0830e-06
4:29710605 T C 0.048376 2.0873e-05
4:29717109 T C 1.038590 -9.5467e-06
4:29723320 T C 1.970775 -2.1899e-05
4:29725653 G A 0.341256 -3.2838e-06
4:29728096 T G 0.056010 -2.0532e-05
4:29729645 A G 0.098189 5.1781e-06
4:29732394 A G 0.030793 5.5170e-05
4:29736380 A G 1.002473 -7.3796e-06
4:29737053 A C 0.023802 9.1271e-06
4:29740831 C T 1.068260 8.1907e-06
4:29741280 T C 0.112504 2.2690e-05
4:29744504 A C 0.945798 1.1728e-05
4:29761008 A G 0.957986 -3.7283e-06
4:29763473 C T 0.665346 -1.2158e-05
4:29764303 A G 0.118989 1.6582e-05
4:29773100 C T 0.058224 -9.9755e-06
4:29774342 T C 0.078640 6.0199e-06
4:29774711 T C 0.137036 2.1160e-05
4:29776015 A C 0.030530 -2.5960e-05
4:29780287 G A 0.036804 -2.0570e-05
4:29783710 C T 0.248410 -1.9812e-05
4:29803071 A G 0.259432 -1.3016e-05
4:29813903 A G 0.047808 -1.9140e-06
4:29828767 A T 0.085531 5.8783e-06
4:29838660 A G 0.344557 -1.2116e-05
4:29839890 G T 0.041151 -4.4517e-05
4:29850086 T A 0.046824 -1.8556e-06
4:29856174 A G 0.026174 1.4734e-05
4:29858181 T C 0.024837 -2.5219e-05
4:29867540 T C 0.062995 -5.7222e-05
4:29879397 A G 0.027427 -6.5082e-06
4:29881937 G T 0.087306 1.1939e-05
4:29886974 A C 0.081519 -1.1350e-06
4:29906118 A G 0.050563 1.2263e-05
4:29911251 C T 0.097881 1.0452e-05
4:29912308 G A 0.226896 1.0255e-05
4:29915630 T C 0.048006 -3.5525e-05
4:29917304 A G 0.533568 -2.2853e-06
4:29940896 G C 0.054728 -1.5571e-05
4:29941058 A G 0.032302 -1.2270e-05
4:29941396 A G 0.344976 -2.8889e-05
4:29945214 A G 0.047551 1.0080e-05
4:29946925 G C 0.102747 1.2382e-05
4:29949591 C T 0.445743 -3.0826e-05
4:29959230 C T 0.058308 3.7722e-05
4:29967936 C T 0.076614 1.1856e-05
4:29970425 G T 1.525941 -7.2445e-06
4:29970552 A G 0.099332 -1.3552e-05
4:29982873 T C 1.379132 2.6177e-06
4:29984109 C T 0.049242 -9.8645e-06
4:29985599 C T 0.039476 1.9106e-05
4:29986043 A C 0.050307 -1.3095e-05
4:29991327 A C 0.152460 -1.7669e-05
4:29992837 T C 0.038719 1.1366e-05
4:29997277 T C 0.029255 2.2352e-05
4:29998679 T C 0.023204 1.8160e-05
4:30005434 C T 1.461326 7.6787e-06
4:30016542 T C 0.072343 -1.8737e-06
4:30021884 A G 0.177427 1.8043e-05
4:30033609 C A 0.103763 2.2498e-05
4:30036465 T G 0.100916 -8.2392e-06
4:30073017 A G 0.272214 -1.3644e-05
4:30077431 A G 0.240600 -1.9121e-07
4:30085730 C T 0.109508 2.2145e-05
4:30094046 T G 0.077533 -1.3028e-05
4:30095724 G T 0.033390 -1.7235e-05
4:30102826 C T 0.034493 -2.4030e-05
4:30104790 C T 0.065209 -1.1306e-06
4:30118282 T C 0.024964 7.8574e-08
4:30119201 G A 0.020105 -6.0972e-06
4:30119299 C A 0.026100 1.4135e-05
4:30128413 T C 0.142615 -4.7268e-06
4:30129485 A C 0.041391 -3.0946e-06
4:30130378 C T 0.045188 1.0981e-05
4:30131777 T G 0.121303 4.2436e-06
4:30134048 G A 0.536834 -1.1279e-05
4:30139485 C T 0.123127 7.1499e-06
4:30156812 T C 0.149474 2.5347e-05
4:30157650 A G 0.171435 3.1876e-05
4:30158974 G A 0.163791 2.1168e-05
4:30161021 A G 0.025314 -2.1756e-05
4:30162534 C T 0.353279 5.4622e-06
4:30162618 A G 0.045205 -3.0963e-05
4:30164574 G A 0.190605 -1.2910e-05
4:30167370 G A 0.556458 1.5456e-05
4:30168595 G A 0.549307 -1.3472e-05
4:30169001 T G 0.026103 -1.6840e-05
4:30171304 A G 0.046308 1.5266e-05
4:30171376 G C 0.050761 -1.6591e-05
4:30174312 G A 0.187343 -1.9442e-05
4:30189478 A C 0.091026 1.2260e-05
4:30192453 G T 0.027181 1.9460e-05
4:30195184 C T 0.646429 -7.7242e-06
4:30195644 T G 0.030099 1.9555e-05
4:30197744 C T 0.198213 5.5687e-07
4:30215673 G A 0.598209 3.2111e-05
4:30215931 A C 0.145056 -1.7076e-05
4:30218695 A G 0.029771 1.1600e-05
4:30219037 A C 0.024142 4.1558e-06
4:30235534 C T 0.318581 -4.6545e-06
4:30236080 A G 0.038122 1.8910e-05
4:30259508 C T 0.040586 -2.8534e-05
4:30265729 G A 0.071191 -2.9390e-05
4:30267651 C T 0.065747 1.5643e-05
4:30288924 G A 0.087641 -1.0019e-05
4:30295012 T C 0.023354 2.3544e-05
4:30295652 G T 0.064511 -1.4558e-05
4:30296713 T C 0.069383 2.3297e-05
4:30297121 T G 0.042575 -2.8523e-06
4:30298523 G A 0.030735 -7.2140e-07
4:30301884 T C 0.045497 -2.7918e-05
4:30306170 C T 0.256349 3.2305e-05
4:30307757 A G 1.974400 6.3225e-07
4:30312079 G A 0.052589 1.9986e-05
4:30313458 A G 0.125198 1.0352e-05
4:30335237 A C 0.192760 8.4688e-06
4:30338739 T C 0.060191 -1.7432e-05
4:30340963 A G 0.227997 1.5338e-05
4:30342306 C T 0.088741 -6.1540e-05
4:30361191 T C 0.171915 1.0022e-04
4:30364953 A G 0.145504 -3.0304e-06
4:30369917 A G 0.045364 -2.7249e-05
4:30379803 A G 0.060843 -1.3319e-05
4:30381013 G A 0.047788 -2.9515e-05
4:30386311 T C 0.040320 -5.7368e-06
4:30389039 C T 0.072171 1.3514e-05
4:30390411 C T 0.033968 3.4882e-05
4:30395403 T G 0.082921 -1.4801e-05
4:30397658 T C 0.138847 1.8532e-05
4:30397859 C T 0.043676 -5.3634e-06
4:30398838 G C 0.026479 -1.3065e-05
4:30399002 T G 0.199751 -3.8860e-05
4:30415394 A C 0.043903 -7.3495e-06
4:30427548 A C 0.158471 -1.3566e-06
4:30429775 A C 0.045922 2.1458e-05
4:30431961 C T 1.294273 -1.5711e-06
4:30436488 A G 1.790346 4.5189e-05
4:30437515 C T 0.046889 -7.6869e-06
4:30438410 T C 0.143693 -6.7627e-05
4:30439340 A G 0.040936 -1.5166e-05
4:30439604 C T 0.057477 -3.4352e-05
4:30440936 A G 0.128009 1.3838e-05
4:30450095 A G 1.606074 1.7142e-05
4:30454167 C G 0.073661 -2.2404e-05
4:30454312 T A 1.033396 -1.2129e-06
4:30456813 G A 0.052871 -2.5418e-05
4:30457914 T C 0.596573 -3.4387e-05
4:30459081 T C 0.030264 8.0537e-06
4:30459600 G A 0.126896 8.5177e-06
4:30460011 G A 0.418105 1.4464e-04
4:30468166 A G 1.422509 1.1273e-05
4:30475794 G C 1.886234 -2.6758e-05
4:30491251 C A 0.026755 1.5848e-05
4:30492185 C T 0.033971 -1.4643e-05
4:30497363 C G 0.229038 1.1765e-04
4:30508931 A G 1.514817 -2.4625e-04
4:30513903 C A 0.085982 -2.1114e-05
4:30514952 T C 0.021624 -1.6699e-05
4:30521381 T C 0.120053 8.4288e-06
4:30529768 G T 0.394813 -2.8816e-05
4:30534841 A G 1.949618 -2.0554e-05
4:30545060 A G 1.069759 -2.6983e-05
4:30556175 A G 0.099209 -3.5527e-05
4:30560844 C T 0.341682 -1.3049e-05
4:30562851 T G 0.036220 -4.4564e-05
4:30579183 A G 1.054348 -3.9241e-05
4:30579865 G C 0.144072 2.6352e-06
4:30582711 G A 1.487809 -1.4267e-05
4:30595223 A G 0.434158 2.6007e-05
4:30600075 G A 0.945753 -2.0338e-05
4:30605687 T C 0.132436 3.3196e-05
4:30623248 G A 0.813225 1.8813e-05
4:30623893 A G 1.066893 -3.6816e-05
4:30636245 G A 1.879476 -2.7510e-05
4:30637846 T G 0.064176 5.2008e-06
4:30639144 A G 0.072109 -4.0602e-05
4:30640644 C A 0.203977 7.9391e-06
4:30641833 T G 0.060687 1.9655e-06
4:30641923 T C 0.177469 -9.6298e-06
4:30655294 C T 0.064436 -1.8103e-05
4:30665694 A C 0.027979 1.2021e-05
4:30669244 T C 1.268784 -2.7067e-05
4:30677046 T C 1.929481 -3.1355e-05
4:30683930 G A 0.119047 -1.1249e-06
4:30687816 C T 0.254272 -8.7821e-06
4:30705642 T C 0.031306 -2.7671e-05
4:30707101 G A 0.118752 7.2237e-06
4:30711578 T C 0.028680 -2.4482e-06
4:30713229 C A 0.022169 1.3540e-06
4:30719372 A G 0.035237 8.0857e-06
4:30729327 G A 0.258855 -1.0905e-05
4:30738513 C T 0.124354 1.8233e-05
4:30741533 G A 0.031124 2.2146e-05
4:30745566 T G 1.713403 1.9515e-05
4:30751787 G C 0.194613 -3.0707e-05
4:30755733 A G 0.093762 -1.8357e-05
4:30767675 T C 0.928942 4.5737e-05
4:30794695 C T 1.015645 1.9579e-05
4:30810487 G A 1.674272 -1.9024e-06
4:30818566 G A 0.029774 -1.7322e-05
4:30823593 T C 0.064579 -1.8493e-05
4:30824964 C A 1.738052 -1.4487e-06
4:30830285 T C 0.261383 9.4259e-07
4:30834036 C G 0.083960 -5.1444e-05
4:30834635 C T 0.028356 1.5338e-05
4:30843768 T C 0.425664 4.7805e-06
4:30854483 T C 0.021734 -1.5818e-05
4:30854868 G C 0.045458 -1.2397e-05
4:30856326 G A 0.203815 8.8052e-06
4:30857185 G C 0.027366 2.3223e-05
4:30878127 A G 0.761915 5.0974e-06
4:30882061 G A 0.453721 8.7933e-06
4:30892626 G A 0.348722 -1.4014e-05
4:30899348 A G 0.073044 -3.2235e-05
4:30899902 A G 0.055088 -2.0905e-05
4:30918949 A C 0.179673 8.1127e-06
4:30928927 T C 1.416459 -1.6130e-05
4:30944330 C T 0.077961 -2.1696e-05
4:30944684 A C 0.106599 -3.5130e-05
4:30945601 G A 0.040488 5.6249e-06
4:30949005 C G 0.125094 -4.6698e-08
4:30958795 A G 0.080776 -1.5712e-05
4:30962170 A G 1.028375 -7.6596e-06
4:30968504 T C 0.045364 -2.0367e-06
4:30969423 T C 0.085713 -7.8300e-06
4:30976034 T G 0.442873 1.3099e-05
4:30987045 T C 0.477318 -4.3253e-05
4:30988000 G A 0.056257 1.7144e-05
4:30991363 C T 0.413112 5.2105e-06
4:30994251 C T 0.073427 -1.0921e-05
4:30994765 T C 0.051914 -1.2706e-05
4:31003363 A G 0.027255 -8.4301e-06
4:31003623 A G 0.033241 -1.3518e-05
4:31003941 T G 0.103029 -2.6920e-05
4:31004419 T C 0.072424 -2.6408e-05
4:31008783 T C 0.182338 1.3638e-07
4:31011294 C T 0.123134 8.2996e-06
4:31011500 G A 0.088244 -3.2365e-05
4:31012550 A G 0.147838 3.2898e-05
4:31017949 C T 0.052569 -2.6069e-05
4:31024201 G A 0.383520 1.8100e-05
4:31024726 C T 0.056156 6.7159e-06
4:31031051 G A 0.452715 -1.6105e-05
4:31035883 T C 0.071077 -1.4621e-05
4:31040850 T G 0.437261 4.1955e-05
4:31041766 T C 0.194253 2.2875e-05
4:31044237 T C 0.974825 4.8784e-05
4:31046095 A G 0.087271 -2.8186e-06
4:31050328 G T 0.073369 -6.2182e-06
4:31050337 A G 0.045545 -1.5182e-05
4:31062022 T G 0.263886 -2.5000e-06
4:31062254 G T 0.052008 1.6565e-05
4:31068798 G C 0.436560 4.3216e-05
4:31070697 C T 0.060466 1.0186e-05
4:31074200 C T 0.176031 -1.4770e-06
4:31076904 G A 0.193205 -5.8218e-06
4:31081633 G A 0.214513 1.4650e-06
4:31089793 C A 0.045179 -2.9883e-05
4:31090001 A G 0.092350 3.0300e-05
4:31092340 C T 0.107012 3.7875e-05
4:31094325 G A 0.238292 2.9002e-05
4:31095678 G A 0.355113 3.9376e-05
4:31095861 T C 0.028203 -1.7894e-05
4:31097583 T C 0.303787 1.6594e-05
4:31097962 C T 0.039229 -4.6004e-06
4:31101685 A G 0.037084 -5.0663e-06
4:31104796 T C 0.531715 3.4562e-05
4:31109186 A G 0.101039 -1.1496e-05
4:31114134 G A 0.039180 3.9921e-06
4:31130294 T C 0.034276 -1.8450e-05
4:31135624 G A 0.049979 1.0383e-05
4:31141947 C T 0.573401 9.6651e-06
4:31148067 A G 0.843574 2.1844e-05
4:31154580 A G 0.823885 3.1586e-05
4:31157573 A G 0.171234 -1.8730e-05
4:31164079 C T 0.048301 3.1819e-05
4:31169293 T G 0.153349 -1.4098e-05
4:31172571 C T 0.429325 3.7472e-05
4:31180225 G A 0.932847 3.6190e-05
4:31187928 C A 0.144494 -1.9659e-05
4:31192844 G A 0.233914 1.5148e-05
4:31195130 T C 0.069662 1.8457e-05
4:31199359 A G 0.218860 -1.4240e-05
4:31206742 C T 0.075982 4.5768e-05
4:31209875 A G 1.516638 9.1437e-06
4:31212425 C T 0.094106 2.0723e-05
4:31217251 T C 0.179319 -3.4103e-05
4:31217377 G T 0.270815 4.0729e-05
4:31218368 C T 0.686765 2.9790e-05
4:31230228 G A 0.185294 -4.4820e-06
4:31236709 G A 0.084846 1.9942e-05
4:31237656 C T 0.093688 1.2971e-05
4:31238179 G A 0.028002 -3.3782e-05
4:31242556 T G 0.027583 -4.7695e-06
4:31255686 G A 0.030144 3.4558e-05
4:31272763 G C 0.359566 -4.0103e-06
4:31274164 C T 0.123234 -5.9539e-06
4:31284790 A G 0.031157 2.2810e-05
4:31292436 A G 0.580600 7.1481e-06
4:31294976 T C 0.226922 -1.0636e-06
4:31298611 G A 0.099825 2.7727e-06
4:31300997 T A 0.029371 -3.1543e-06
4:31303486 A G 0.061463 -4.3865e-05
4:31304140 T C 0.212618 2.9240e-05
4:31310573 G A 0.040927 3.6588e-05
4:31310666 T C 0.247397 3.5537e-06
4:31311530 A G 0.078805 -2.0385e-05
4:31313136 A C 0.078987 1.8628e-05
4:31313414 G A 0.699686 -4.1112e-05
4:31313890 A C 0.082811 5.0183e-06
4:31314369 T C 0.123994 4.9726e-05
4:31315761 C T 1.135562 -1.2154e-05
4:31315843 T C 0.052287 1.7681e-05
4:31319680 T G 1.111562 1.6275e-05
4:31320239 A G 0.058720 -1.4137e-05
4:31325693 C T 0.177985 3.6879e-06
4:31340482 C T 0.084570 4.6158e-06
4:31340659 G A 0.854077 3.5232e-06
4:31341672 C T 0.083054 -2.1178e-05
4:31353702 C T 1.939387 -2.8431e-06
4:31354090 C A 1.133566 -1.1842e-05
4:31356944 G A 0.295636 -9.1343e-06
4:31359692 A G 0.531543 2.5527e-05
4:31360264 T C 0.816114 3.9915e-06
4:31367882 G A 1.186310 8.4926e-06
4:31368363 A C 0.514730 2.4312e-05
4:31375593 G A 1.740065 3.3768e-05
4:31377490 A G 0.021231 -2.1959e-05
4:31385838 T C 0.863471 1.6945e-05
4:31390654 C T 0.032491 -8.3026e-07
4:31399060 C T 1.025902 8.3401e-06
4:31399704 T C 0.099747 -1.2951e-05
4:31405175 T G 0.141804 2.1770e-05
4:31408232 C T 0.052456 -2.7421e-06
4:31410473 C A 0.065098 -9.3310e-08
4:31411708 C T 0.189407 -1.1503e-06
4:31416268 T C 1.195301 -2.3308e-05
4:31423493 G A 0.233521 1.5552e-05
4:31423582 A G 0.049369 1.4921e-06
4:31426017 C T 0.341850 1.4509e-05
4:31427147 A G 0.042631 -1.0163e-05
4:31429621 A G 0.029654 -3.9502e-06
4:31435456 G A 0.108229 6.5918e-06
4:31446495 T G 0.152155 6.3082e-05
4:31456790 T G 1.543169 -1.8752e-06
4:31457293 T C 1.445438 -8.7005e-06
4:31457995 C A 0.050693 -1.6090e-05
4:31458856 T C 0.030790 1.6067e-07
4:31468133 A C 0.097349 1.1013e-05
4:31473015 T C 0.099832 4.9854e-06
4:31473196 A G 0.061096 -2.2666e-06
4:31486239 A G 0.107709 9.8362e-06
4:31498398 C T 0.241616 1.0393e-06
4:31502034 A G 1.174632 1.4128e-05
4:31502391 A G 0.065173 3.5284e-06
4:31517431 C T 0.098988 1.6637e-05
4:31532480 A G 0.037850 1.6506e-05
4:31539022 C T 0.074144 -9.5541e-06
4:31545389 A G 1.496355 4.6635e-05
4:31554723 T G 0.217386 4.2334e-05
4:31557882 G C 0.491480 4.2075e-06
4:31558483 C A 0.063105 -2.3077e-05
4:31566925 T C 1.239289 -1.2954e-05
4:31569939 C T 0.166560 5.0444e-05
4:31582922 T C 0.117921 -1.5949e-05
4:31593223 C T 0.110978 2.8544e-05
4:31598064 T C 1.198326 -1.6520e-05
4:31609957 T C 0.080805 1.5795e-05
4:31628302 C T 1.308876 -5.3275e-06
4:31640949 T G 0.030741 1.9842e-06
4:31641899 G A 0.129372 -8.8663e-06
4:31643736 C T 0.020215 -2.5027e-05
4:31647354 C T 0.067942 -7.3995e-06
4:31655123 A C 0.029420 -6.7198e-06
4:31659730 C A 1.907974 1.9631e-06
4:31660223 T C 0.076199 1.8727e-06
4:31662767 G T 1.444629 1.1923e-05
4:31664954 A T 0.064738 6.8659e-06
4:31669845 C T 0.026090 3.2743e-06
4:31670934 T C 0.046081 1.1466e-06
4:31676505 T G 0.043686 -5.7367e-06
4:31677424 G T 0.078734 -2.9879e-05
4:31682066 T G 0.026002 2.4570e-06
4:31682862 G A 1.152651 1.5744e-05
4:31682970 G A 1.270257 2.8844e-05
4:31684944 T C 0.042527 7.6022e-07
4:31685077 C G 0.058746 5.4871e-05
4:31698588 T G 0.038486 2.2719e-05
4:31708670 G A 0.164083 1.5876e-04
4:31709469 C T 0.052154 2.6925e-05
4:31711140 G T 0.309152 4.2605e-05
4:31715825 A C 0.042452 1.4871e-05
4:31721309 T C 0.080675 1.3162e-05
4:31724135 T C 0.026626 2.6664e-06
4:31727768 C T 0.055367 2.8596e-06
4:31730035 T G 0.274717 -2.6605e-05
4:31730130 T C 0.106765 6.0476e-06
4:31733706 A G 0.025532 8.2870e-06
4:31739254 C T 1.205587 1.7207e-05
4:31740009 A G 1.593801 8.4023e-06
4:31742032 G A 0.090065 1.2272e-05
4:31744270 T G 0.028369 2.8999e-05
4:31746895 A G 1.722690 -4.3880e-05
4:31746972 T C 0.120388 -4.9818e-06
4:31753505 A C 0.477234 -2.2070e-05
4:31758611 C T 0.076962 5.5011e-06
4:31760859 T G 0.869245 -2.1768e-05
4:31761577 A C 0.066345 -2.0261e-05
4:31761777 T G 0.029148 2.5604e-05
4:31762304 C A 0.236640 -8.1665e-06
4:31766001 A G 0.066724 -1.8178e-05
4:31766080 G A 0.603792 -7.8590e-07
4:31766707 T C 0.080737 6.6506e-06
4:31767157 T C 0.036266 -4.1756e-07
4:31767794 C A 0.114837 -3.5923e-05
4:31767985 A G 0.243171 -3.0931e-05
4:31768455 T C 0.682828 -3.3117e-05
4:31768487 C A 0.054111 1.4003e-06
4:31768649 C T 0.036869 -2.6375e-05
4:31774053 G A 0.057373 2.0422e-05
4:31778582 A G 0.025003 6.2722e-06
4:31779863 C T 0.068656 -2.4737e-05
4:31780787 G A 0.326553 -8.9168e-06
4:31785073 G A 0.945350 3.0917e-05
4:31790406 T G 0.514587 -8.9620e-05
4:31802196 T C 0.025454 -4.6867e-06
4:31805281 T A 0.535662 1.8025e-06
4:31809721 G A 0.093204 2.1277e-05
4:31849223 C T 1.068253 -5.6409e-05
4:31853398 A G 0.160169 2.8464e-05
4:31856336 G A 0.534143 5.5949e-06
4:31856676 G A 0.054819 -2.8519e-05
4:31857439 G C 0.075407 -3.2019e-05
4:31860194 G A 0.514652 -9.5495e-05
4:31863485 T C 0.055650 7.5111e-06
4:31871550 A G 0.030725 2.7128e-05
4:31872574 C T 0.498789 -6.4905e-05
4:31874055 C T 0.332811 9.1009e-06
4:31902367 C A 0.025220 3.8766e-05
4:31905972 T C 0.081159 1.4923e-05
4:31907195 G A 0.038638 -2.1510e-06
4:31909622 G T 1.369631 -2.6991e-05
4:31911044 A G 0.085528 5.4912e-05
4:31912950 C T 0.024847 -5.5965e-07
4:31919391 C A 0.046272 9.4207e-08
4:31939955 C A 0.109829 -1.9904e-05
4:31955047 A C 1.521163 -2.4474e-05
4:31968300 A G 0.090094 1.0916e-05
4:31970784 T C 0.038028 -1.2127e-05
4:31974521 A G 0.040018 4.9661e-07
4:31983792 T C 0.700183 -9.7514e-05
4:31988458 A G 1.359722 -2.2420e-07
4:31988913 A G 0.144975 -1.2184e-05
4:31992837 T C 0.032452 3.4385e-06
4:31994060 G A 0.089669 4.5530e-06
4:31994249 C T 0.040342 2.3287e-05
4:31994983 A G 0.704627 6.1939e-05
4:32007587 A C 0.032049 -1.1809e-05
4:32010621 C T 0.055793 9.2350e-07
4:32026398 G A 0.032130 -1.0990e-05
4:32037795 G T 0.040190 -1.9278e-05
4:32039123 G A 1.548609 -2.2631e-05
4:32040497 T C 0.047516 -1.3562e-06
4:32063508 G T 0.039976 -1.3459e-05
4:32068191 G A 1.596213 -2.3376e-05
4:32068902 T C 0.055728 2.1669e-06
4:32081994 A G 0.045578 -1.4922e-05
4:32083479 A G 0.110566 3.5751e-05
4:32088954 A G 0.061476 -1.6505e-06
4:32092690 A G 0.296458 4.4663e-06
4:32098462 C T 0.247254 2.0864e-06
4:32110105 A G 1.824021 -8.3388e-06
4:32112265 C A 0.141275 -1.2068e-05
4:32112660 G A 0.026888 1.5988e-05
4:32115320 A G 0.122040 4.8302e-05
4:32122712 A G 0.029952 1.8937e-05
4:32137776 A G 0.047155 5.6133e-06
4:32140570 A C 0.169740 -1.0633e-05
4:32141756 T C 1.524960 -1.1518e-05
4:32148494 G T 1.470379 -1.0082e-05
4:32158268 T C 0.066471 1.6335e-05
4:32178759 T C 0.681831 -3.3934e-05
4:32179310 A G 0.176979 -2.0421e-05
4:32181183 T C 0.641862 2.8398e-05
4:32181568 T C 0.031306 -4.0394e-05
4:32186195 A G 1.746365 -1.1647e-05
4:32197063 T G 0.037230 -1.4363e-05
4:32200163 T C 0.832674 2.1401e-05
4:32211923 A G 0.066290 7.2043e-06
4:32214193 G T 0.634955 3.6349e-05
4:32223979 G A 0.864685 3.1362e-05
4:32234225 A G 0.097806 -4.3281e-07
4:32235823 A G 0.038083 3.6564e-05
4:32242446 A G 0.110556 1.2811e-05
4:32244840 C T 0.031082 -1.0325e-05
4:32251005 T G 0.680715 5.2143e-05
4:32252484 T C 0.091659 1.6423e-05
4:32252785 G A 0.076712 -4.5363e-05
4:32254954 T C 0.628100 2.8926e-05
4:32257130 C A 0.173528 -8.3586e-06
4:32261593 T C 0.033607 3.9940e-06
4:32264997 A G 0.431792 1.2955e-05
4:32265614 A G 0.057925 1.8739e-05
4:32268867 C T 0.042660 1.4386e-05
4:32270058 A G 1.516064 -1.5705e-05
4:32271105 T C 0.244479 5.7626e-05
4:32272919 T G 0.029070 -2.2416e-05
4:32273315 G A 0.584223 2.4337e-05
4:32274426 T C 0.093545 1.6552e-05
4:32275740 T G 1.953338 2.6300e-05
4:32279100 G A 1.774370 6.5826e-06
4:32281715 G A 0.127201 2.9886e-05
4:32287497 T C 0.022951 -2.8907e-05
4:32293593 G T 0.031881 2.2667e-06
4:32298123 C T 0.035896 2.0166e-05
4:32301447 T C 0.053861 -4.1938e-06
4:32311166 T C 0.178839 5.8113e-05
4:32313964 A G 1.587813 -1.7782e-05
4:32315993 C T 0.258452 3.3167e-05
4:32318535 A G 1.744661 -4.0638e-06
4:32321570 A G 0.259572 -1.0108e-05
4:32321779 G A 1.201731 -1.4908e-05
4:32322054 G A 0.071152 -1.7072e-05
4:32323374 T C 0.303589 -2.0708e-05
4:32331208 C T 0.115542 5.6455e-06
4:32340922 C T 0.135185 1.5449e-05
4:32342659 C T 0.105953 -3.4362e-05
4:32346436 C T 0.074303 1.0790e-05
4:32350739 A G 0.080052 1.0263e-05
4:32353704 C A 1.954513 -4.3718e-06
4:32357154 A G 0.142109 3.6160e-05
4:32370191 T C 0.306435 -1.3203e-05
4:32370779 T G 0.294364 -2.0265e-05
4:32381816 T C 0.030264 -3.7558e-06
4:32382430 T C 0.055653 8.2348e-05
4:32384828 C T 0.838140 -1.0486e-06
4:32385046 T G 0.536110 9.2016e-06
4:32388397 G A 0.178348 6.8038e-06
4:32394472 A G 0.518560 -5.7562e-06
4:32425131 G A 0.088832 -2.3313e-05
4:32430472 A C 0.085330 9.9928e-06
4:32445575 G A 0.085472 1.8385e-05
4:32448505 G A 0.141976 -5.6462e-06
4:32451349 T C 0.774730 -1.2128e-05
4:32451928 T C 0.034471 4.7033e-05
4:32460143 T C 0.086806 2.4697e-07
4:32461577 A G 1.738000 1.1407e-05
4:32465336 T C 0.462985 -2.0045e-05
4:32467491 T C 0.153171 1.9950e-05
4:32471135 A G 0.024428 -2.5858e-05
4:32479262 C G 0.178105 1.9937e-05
4:32483008 C T 0.037119 -3.6199e-05
4:32496178 A G 0.075628 -5.3597e-06
4:32507992 C T 0.435197 1.0696e-05
4:32509852 T C 0.021565 -2.6394e-05
4:32510926 A C 0.152846 2.2679e-05
4:32511842 C T 0.070918 9.5550e-06
4:32530049 A G 0.120774 3.6868e-06
4:32531181 A C 0.247962 -3.1558e-05
4:32542427 T C 0.696694 -9.1373e-06
4:32545812 A G 0.059486 7.9381e-06
4:32549742 C A 0.063602 -2.8921e-06
4:32552947 G A 0.036421 -1.0868e-05
4:32557856 C T 0.119917 -6.9080e-06
4:32571021 T C 0.183769 -2.5472e-05
4:32572128 C T 0.418020 -1.2394e-05
4:32580266 G A 0.619106 3.2915e-05
4:32580391 C T 0.554585 1.9189e-05
4:32582163 G T 0.502038 1.8407e-05
4:32586850 A G 0.088884 1.7911e-05
4:32587704 G A 0.190124 -2.2199e-05
4:32588953 A G 1.892592 3.4446e-05
4:32591119 G A 0.036821 2.4364e-05
4:32592271 G A 0.028219 -9.1554e-06
4:32592571 A G 0.063079 5.8421e-06
4:32592599 A G 0.304806 -2.0814e-05
4:32593851 T C 1.702199 8.1072e-06
4:32604008 A G 0.079906 -6.1371e-05
4:32604825 A G 0.298674 3.1565e-05
4:32617370 A G 0.825560 -2.7617e-05
4:32619482 C T 0.028407 3.2019e-05
4:32623768 G A 0.828322 -2.8654e-05
4:32624835 T C 0.023312 4.0892e-06
4:32633544 C T 0.312953 2.3198e-05
4:32648643 G A 0.106882 -1.3925e-05
4:32650214 C T 0.182266 -3.0134e-05
4:32652267 T C 0.044695 2.2974e-05
4:32653073 C T 0.496559 8.1975e-06
4:32659693 T C 0.612182 -6.2262e-06
4:32660096 G A 0.072311 2.1034e-05
4:32671072 C T 0.507787 -2.2273e-05
4:32682680 T C 0.836258 5.1091e-06
4:32694675 G A 0.071564 6.4268e-06
4:32696839 C T 0.410509 1.1633e-05
4:32703332 A C 0.115324 -1.0001e-05
4:32707745 T C 0.425450 9.3348e-06
4:32717149 T C 0.469126 -4.8490e-06
4:32725905 A C 0.054049 -5.4337e-05
4:32763888 C T 0.068562 -2.0106e-05
4:32763965 G T 0.301213 1.7440e-05
4:32770517 T G 0.467558 6.9280e-06
4:32771142 A G 0.320042 2.5688e-05
4:32778499 T C 0.056964 -3.9227e-05
4:32781095 A G 0.108229 4.0454e-06
4:32793665 A G 0.055393 2.7181e-05
4:32798503 T C 0.188001 -1.1264e-04
4:32800767 A G 0.069100 -1.7721e-05
4:32801156 A G 0.036451 6.5035e-07
4:32851775 C A 0.210005 7.2903e-06
4:32857497 C T 0.046613 4.8944e-06
4:32860557 T C 0.456370 1.0285e-06
4:32866264 T C 1.904248 2.1154e-05
4:32868852 G T 0.520890 3.0999e-07
4:32881653 T C 0.099377 3.1638e-05
4:32884381 G T 0.047152 4.7017e-06
4:32884473 A C 1.889317 5.2709e-05
4:32900755 C A 0.060528 1.1525e-05
4:32907485 T C 0.137308 -8.5444e-06
4:32907933 A G 1.389064 5.7872e-05
4:32918347 G A 0.084242 6.9712e-05
4:32925870 G A 0.064722 -3.4541e-05
4:32933364 T C 1.862640 5.2737e-05
4:32934291 G A 0.410788 -1.9660e-05
4:32948904 C T 0.226585 -5.5246e-06
4:32953022 A C 0.150616 -1.5322e-05
4:32956240 T C 0.037009 -2.6675e-05
4:32958122 A G 0.055754 3.1192e-06
4:32966775 A G 1.964591 -3.6669e-05
4:32966984 C T 0.323005 3.8018e-05
4:32988370 C T 0.272776 -8.4520e-05
4:32992093 G T 0.095015 -5.3169e-05
4:32992907 A C 0.050340 -5.9965e-06
4:32992944 C A 0.065102 1.4425e-05
4:32996472 A G 0.244550 -6.7808e-05
4:33000750 A G 0.039180 3.8120e-06
4:33021173 C T 0.285883 -5.7496e-05
4:33023762 G A 0.244265 -6.3509e-05
4:33031204 C T 0.053180 2.6063e-05
4:33032317 A G 0.185655 -1.5881e-05
4:33033812 T G 1.961242 2.0784e-05
4:33046994 G A 0.279534 -9.0525e-06
4:33047609 A G 0.039687 -1.4214e-05
4:33054643 T C 0.022935 6.3744e-05
4:33062599 G A 0.022419 1.1245e-06
4:33069603 A G 0.161655 2.3873e-05
4:33074561 T C 0.068221 -8.7875e-06
4:33074992 A G 0.047447 2.5249e-05
4:33079655 G A 0.080737 2.1006e-05
4:33079682 T C 0.051667 1.8282e-05
4:33080189 G A 0.038794 -1.0649e-05
4:33081252 C T 0.053134 -3.6957e-05
4:33082647 A G 0.037028 -1.9697e-05
4:33089825 T C 0.038447 1.4636e-05
4:33098368 C T 0.112977 -1.4615e-06
4:33099445 C A 0.045786 -2.6996e-05
4:33106113 C G 0.109465 -2.2826e-05
4:33109673 C T 0.101114 -9.5631e-06
4:33117268 A G 0.232544 -3.2731e-05
4:33121748 A G 0.043497 1.1883e-05
4:33130528 C T 0.068743 -2.5650e-05
4:33146075 T C 0.132878 4.7425e-05
4:33150243 A G 0.469911 -1.2222e-05
4:33152327 G A 0.058100 -3.9820e-05
4:33153394 G A 0.133004 2.5216e-05
4:33158269 A G 0.202092 2.6909e-05
4:33165855 T C 0.071421 -9.2767e-05
4:33169728 T C 0.057902 3.6584e-05
4:33174132 G T 0.022175 -3.1192e-05
4:33174226 A G 0.057925 8.8781e-06
4:33178861 A G 0.070172 -5.6630e-05
4:33184829 G A 0.050093 -2.7457e-05
4:33186474 T G 0.048175 1.3683e-05
4:33191369 C T 0.193487 -1.0499e-05
4:33192969 A G 0.102367 -1.7109e-05
4:33199631 C T 0.184821 2.2723e-06
4:33200267 C T 0.514950 1.3269e-05
4:33203140 A G 0.029803 -3.3614e-05
4:33207178 C A 0.097037 1.5013e-05
4:33213482 T G 0.050161 1.7662e-05
4:33229984 A G 1.721427 -5.7797e-05
4:33233369 C T 0.049833 -2.5032e-05
4:33233610 A G 0.462446 -3.2603e-05
4:33239887 T C 0.057208 -2.4844e-05
4:33246827 C T 0.310376 4.6070e-05
4:33247495 T C 1.439670 1.8389e-06
4:33251212 G A 1.613104 -3.1490e-05
4:33261429 G A 0.073141 3.3580e-05
4:33261956 A C 1.570191 -2.5458e-05
4:33266529 C T 0.058422 9.6630e-06
4:33267142 T G 0.058730 -7.4973e-06
4:33282143 A G 1.604486 -3.5461e-05
4:33283825 G A 0.078715 -5.3881e-05
4:33288253 G A 0.086540 5.8457e-05
4:33306803 C A 0.185827 6.3486e-06
4:33316020 C T 1.611738 -2.8833e-05
4:33348144 T C 0.234047 5.5725e-06
4:33349007 C T 0.052923 1.6340e-05
4:33349220 A G 1.820055 -4.5967e-05
4:33365937 A G 0.029388 4.5031e-06
4:33377677 T C 1.863390 -2.5919e-05
4:33416628 G T 0.248851 3.0929e-05
4:33421186 A C 0.059493 -1.7011e-05
4:33431489 T C 0.132738 -5.1630e-05
4:33439168 T C 0.238948 1.2282e-05
4:33439665 C T 0.051255 4.2524e-06
4:33443157 A G 0.088738 6.4029e-06
4:33444407 T C 0.108067 1.6408e-05
4:33445861 G T 0.345966 -7.1180e-06
4:33455288 G A 0.021017 -1.3084e-05
4:33456057 A C 1.928845 -2.2785e-05
4:33480827 C T 0.192120 1.5781e-05
4:33481885 G A 0.074352 -2.5899e-06
4:33486577 T C 0.043283 -9.7400e-06
4:33492188 G A 0.109482 1.9558e-05
4:33497581 T C 0.047496 -1.7337e-05
4:33498671 C T 0.029371 -3.7022e-06
4:33553125 C G 0.070379 5.7813e-06
4:33556283 T C 0.039599 -3.4930e-06
4:33568202 A G 0.038453 1.9026e-05
4:33578549 A C 1.935408 -1.5756e-05
4:33581520 G A 0.652103 4.2391e-07
4:33591464 G A 0.025795 9.7908e-07
4:33591552 G A 0.082110 -2.0231e-06
4:33596794 T C 0.028196 -1.1035e-05
4:33602112 A G 0.035444 -1.0513e-05
4:33603479 C T 0.065215 6.8444e-07
4:33624702 T G 0.066117 -2.3224e-05
4:33626313 C T 0.085946 2.0637e-07
4:33630967 G C 0.043595 -7.6608e-06
4:33633706 C T 0.104048 -1.0268e-05
4:33641476 G A 0.210145 4.1287e-06
4:33641739 A G 0.029420 1.0292e-05
4:33642034 T C 0.037668 -3.5433e-05
4:33643529 T A 0.049629 2.8111e-05
4:33643627 G A 0.170325 -8.2669e-05
4:33651918 T C 0.099205 -1.7607e-05
4:33652352 T C 0.204036 -9.4477e-05
4:33655673 A G 1.968415 1.1088e-05
4:33682058 G A 0.026379 -4.6305e-05
4:33687597 T C 0.047759 5.4591e-06
4:33695600 A T 0.026622 2.3728e-06
4:33713871 C A 0.095161 -1.5946e-05
4:33714706 G A 0.031248 -2.5299e-07
4:33716582 A C 0.085183 1.4925e-05
4:33739721 T C 0.051135 4.8495e-05
4:33745596 G C 0.109014 -6.0720e-05
4:33747424 T C 0.158844 -4.3132e-05
4:33752925 G A 0.036506 -5.5436e-06
4:33757830 A G 0.069818 2.5328e-05
4:33763931 C T 0.293455 -5.4308e-05
4:33767083 A G 0.025821 5.5756e-05
4:33785351 C T 0.031277 3.5984e-06
4:33798493 A G 0.193477 3.3432e-06
4:33802508 G C 0.041894 6.6273e-05
4:33815186 A T 0.026807 -4.8305e-05
4:33839542 A C 0.081188 -1.0176e-05
4:33865897 T C 0.031095 2.3161e-06
4:33894514 C T 0.114324 -4.3341e-05
4:33900685 C T 0.098845 5.5607e-07
4:33901442 G T 0.192422 -9.4169e-05
4:33923381 G A 0.071152 2.2516e-05
4:33962384 A G 0.027012 -8.6355e-06
4:33973991 T G 0.094340 2.9426e-05
4:33974339 C T 0.119661 -5.6768e-06
4:34000729 G A 0.078487 5.2703e-05
4:34011563 C T 0.104113 -4.6699e-06
4:34016687 G A 0.049694 4.0816e-05
4:34023565 G A 0.035814 -1.2465e-05
4:34028524 A G 0.052657 2.1560e-05
4:34031879 C T 0.092000 -3.7807e-05
4:34032163 C T 0.112961 -2.0025e-05
4:34036196 G A 0.040527 -1.3677e-05
4:34071489 A G 0.048665 1.8772e-05
4:34079267 G A 0.113396 3.9515e-05
4:34080602 A G 0.051573 -1.6129e-05
4:34080708 G A 0.027203 -3.4936e-05
4:34086042 T C 0.036769 -5.0116e-06
4:34088799 T C 0.101192 -3.4798e-05
4:34134327 T C 0.025827 -8.9966e-06
4:34150186 T C 0.032487 4.4883e-06
4:34162016 A C 0.214770 3.4513e-05
4:34172493 T C 1.929579 -1.6451e-05
4:34174041 G A 0.107219 -2.8033e-05
4:34188318 G A 0.032254 7.7822e-07
4:34190279 C T 0.087916 -6.6939e-06
4:34208775 A G 0.308321 -9.7061e-06
4:34212690 A G 0.068218 -1.5094e-05
4:34233769 A G 0.123276 3.5152e-05
4:34248184 C T 0.182798 -3.0457e-05
4:34253637 G A 0.050606 3.7805e-05
4:34258430 T C 0.158146 -2.7934e-05
4:34259163 T C 0.096070 -4.1200e-05
4:34259833 T C 0.026505 -2.2822e-06
4:34268891 C A 0.050859 9.7266e-06
4:34286987 A G 0.024808 -6.8772e-06
4:34295785 T C 0.027765 -4.8475e-06
4:34298202 C T 0.070207 4.9853e-05
4:34315706 G A 0.152210 -1.3519e-05
4:34335596 A C 0.030611 2.1681e-06
4:34341495 G T 0.191312 -2.2566e-05
4:34347092 C T 0.034156 2.0439e-05
4:34348295 T C 0.055974 1.2477e-05
4:34351903 T C 0.069347 -2.8525e-05
4:34356172 T G 0.232249 3.5500e-05
4:34356808 G A 0.062008 5.0586e-05
4:34363546 G A 0.114422 1.7273e-05
4:34372001 A C 0.044786 -1.5415e-08
4:34379588 T G 0.182305 -1.6534e-05
4:34390786 T C 0.064579 1.9884e-05
4:34394645 C G 0.043728 2.4775e-08
4:34412342 A G 0.146452 3.7569e-05
4:34433345 T C 0.024327 -8.4070e-06
4:34465615 C T 0.143631 -1.1801e-05
4:34471514 T C 0.029466 2.3085e-06
4:34478971 T C 0.195895 1.5825e-05
4:34479727 T C 0.035149 1.2781e-05
4:34490327 G A 0.139343 7.8203e-05
4:34505153 G C 0.216571 3.0185e-05
4:34522267 T C 0.101435 -2.5683e-06
4:34528256 C T 0.315511 1.7039e-05
4:34551996 T C 0.060431 9.6936e-06
4:34553989 T C 0.199258 -2.6426e-05
4:34569540 G A 0.187628 -1.6975e-05
4:34570754 G A 0.029894 4.8311e-06
4:34575432 C T 0.064894 -1.7649e-05
4:34575582 A G 0.021384 1.3673e-05
4:34611583 T G 0.030245 -1.8218e-06
4:34618336 T C 0.025110 3.6342e-06
4:34620698 T C 0.026174 2.6061e-06
4:34621717 A G 0.101766 2.7277e-05
4:34631132 G A 0.299353 -2.5108e-05
4:34631563 C T 0.101205 1.8427e-05
4:34632184 C G 0.060243 -1.0899e-05
4:34657764 G T 0.021215 -6.8299e-06
4:34663792 G A 0.044007 2.6099e-05
4:34670524 G A 0.052527 -3.6741e-05
4:34676681 C T 0.062768 4.0419e-05
4:34694692 T G 0.136851 -4.5401e-05
4:34696851 G C 0.149915 8.1268e-06
4:34697782 C T 0.029829 -4.4167e-06
4:34699894 C T 1.902820 8.9116e-06
4:34712125 A G 1.362520 4.1196e-05
4:34713434 G T 0.190397 -2.5392e-05
4:34723268 C G 0.384708 7.4408e-06
4:34723501 G A 0.161321 -3.1427e-05
4:34723685 G A 0.039998 -3.1404e-05
4:34726305 C T 1.936005 5.9552e-05
4:34756919 T C 0.286467 8.7068e-07
4:34759498 C A 0.145965 -3.9066e-05
4:34769169 C T 0.585209 1.8212e-05
4:34775815 A G 0.561654 4.1797e-05
4:34841364 T C 0.149704 -2.4746e-05
4:34843084 G A 0.048778 -1.1299e-05
4:34847994 A G 0.381534 5.6988e-07
4:34852958 C G 1.955850 1.4589e-05
4:34853539 T C 0.033279 6.5890e-06
4:34856630 C T 0.030955 1.0824e-06
4:34858038 A G 0.032896 5.1861e-06
4:34858229 A C 0.387285 -1.1233e-05
4:34865849 A G 0.100202 -1.1830e-05
4:34871846 T C 0.022185 -5.8688e-06
4:34872407 C T 0.050265 -2.0912e-05
4:34873669 A G 0.275736 1.4018e-05
4:34893855 G A 1.321869 3.2338e-05
4:34894280 C T 0.032283 4.2197e-06
4:34894970 A C 0.037781 6.1098e-06
4:34895156 A G 0.030861 1.9378e-05
4:34906692 T C 0.075621 2.0446e-05
4:34922313 T C 0.127840 -8.3850e-06
4:34926394 A G 0.262912 1.3033e-05
4:34952348 T C 0.262604 1.3257e-05
4:34963477 G A 0.032984 5.3308e-06
4:34967580 G A 0.957960 -3.0061e-06
4:34970068 T C 0.316468 2.1292e-05
4:34976643 C T 1.849660 2.5544e-05
4:34987681 T C 0.258933 3.3256e-05
4:34992847 A G 1.233988 2.8854e-05
4:35000551 A G 0.177907 8.9461e-06
4:35003242 T G 0.310827 1.5144e-05
4:35013348 A G 0.029063 -2.3344e-05
4:35025272 A G 0.063170 -1.7364e-05
4:35031194 G A 0.038022 -1.4753e-05
4:35036407 G C 0.911980 -5.3226e-05
4:35054077 G A 0.595784 1.9627e-05
4:35054777 A G 1.927070 1.6662e-05
4:35078277 G A 0.340844 1.1688e-05
4:35078683 T C 0.038606 6.7874e-06
4:35094654 C A 0.123965 4.5371e-05
4:35095135 A G 0.026606 5.6128e-06
4:35099966 A G 0.038706 -1.7075e-05
4:35105081 T C 0.054144 3.8745e-05
4:35117262 A G 0.046876 -1.8985e-06
4:35123780 A G 0.273068 9.3944e-06
4:35128374 G A 1.934175 2.6383e-05
4:35128897 C G 0.035957 -6.4754e-05
4:35136202 A G 0.871563 -3.7100e-06
4:35139886 C A 1.258936 -3.0584e-05
4:35156806 T G 1.099397 2.1454e-05
4:35160154 G T 0.451465 2.1144e-05
4:35164983 T G 0.033952 -9.7639e-06
4:35171767 G A 0.026638 -1.8408e-06
4:35174870 T G 0.367015 2.5073e-05
4:35175682 G A 0.599504 1.7836e-06
4:35177607 C A 0.037434 -3.0249e-05
4:35182543 C A 0.085528 -1.3050e-05
4:35183698 G A 0.696382 3.4403e-05
4:35183796 A G 0.040871 9.3635e-06
4:35186627 A G 0.093038 1.4248e-05
4:35195126 C T 0.077699 2.7049e-06
4:35197325 C T 0.065050 -2.6951e-05
4:35199033 G A 0.174700 1.5532e-05
4:35202323 T C 0.457217 3.9149e-05
4:35208872 A C 0.173350 3.6615e-06
4:35212963 G A 0.515210 -8.9678e-06
4:35217221 A G 0.094294 -8.5183e-06
4:35218678 G A 0.077014 -4.0828e-05
4:35221360 A G 0.174207 1.2248e-06
4:35221561 C T 0.026522 -9.5650e-06
4:35224530 T C 0.955870 1.4340e-05
4:35224664 C G 0.186359 4.3911e-05
4:35235185 G T 0.242746 -5.6894e-07
4:35239870 C T 0.382813 -4.5595e-05
4:35248870 C A 0.065371 -4.9178e-05
4:35255255 G A 0.065329 9.5379e-06
4:35255953 T G 0.572398 -3.6902e-05
4:35257835 C T 0.065170 -4.7732e-05
4:35260512 G A 0.059136 -3.5123e-05
4:35265771 C T 0.195821 3.7375e-06
4:35277765 G A 0.237685 -2.1095e-05
4:35285050 C A 1.822285 -1.4764e-05
4:35292742 G A 0.052784 -1.3161e-05
4:35305533 G A 0.202056 -2.3923e-05
4:35310253 G A 0.124146 3.1584e-05
4:35320514 C A 1.531523 3.1344e-05
4:35325706 G A 0.795218 2.4289e-05
4:35328477 T C 0.219716 -4.7726e-06
4:35330388 T C 0.122627 -1.2543e-05
4:35333260 G T 1.959362 3.3817e-05
4:35339660 T C 0.523162 1.7915e-07
4:35341128 C T 1.539213 4.3562e-05
4:35348356 T C 1.531988 3.4680e-05
4:35348439 C T 0.054978 9.5270e-06
4:35369100 G T 0.157423 -1.7088e-05
4:35372098 C T 0.704591 -3.6140e-05
4:35388693 G A 0.057503 -2.3734e-05
4:35388720 C T 0.070421 -1.4813e-05
4:35390365 A C 0.069996 -3.1262e-05
4:35402925 T C 0.038414 -3.0642e-06
4:35403832 G A 0.021221 1.1878e-05
4:35404011 T G 1.179390 9.3594e-06
4:35410631 C T 1.102711 -1.0163e-05
4:35410930 A G 0.088939 -1.3958e-05
4:35410935 A G 0.047779 -1.0019e-05
4:35413967 A G 0.040738 -6.8328e-06
4:35423188 G A 0.063199 1.7732e-05
4:35426993 A G 0.582032 4.3850e-06
4:35427037 A G 0.053628 -5.0257e-06
4:35434563 T C 0.129784 1.0589e-05
4:35440464 A G 0.225565 4.1852e-06
4:35443673 C T 0.329419 -8.5646e-06
4:35445068 C T 1.578663 -6.7598e-06
4:35446952 T G 0.175589 2.8980e-05
4:35462530 T G 0.032481 -1.6123e-05
4:35482257 T C 0.121533 -2.8697e-06
4:35483075 C T 0.064991 -3.3060e-06
4:35483969 C T 0.616460 -6.2806e-06
4:35489491 G A 0.143709 -5.9754e-06
4:35497041 G T 0.628918 -4.1302e-06
4:35499562 C T 0.028411 6.8748e-06
4:35500451 A G 0.167618 7.1889e-06
4:35513601 T C 0.990944 -2.6397e-05
4:35525039 A G 0.090036 -4.7705e-06
4:35526264 A G 1.784214 3.9174e-07
4:35553496 T C 0.365422 -2.8303e-05
4:35576468 A C 0.038629 2.3791e-05
4:35585920 C A 0.043744 2.0179e-05
4:35604463 A G 0.218759 6.3661e-06
4:35606544 G A 0.052203 1.0711e-05
4:35611245 T C 0.039635 -2.7745e-05
4:35611988 T G 0.193649 1.3972e-05
4:35615121 G T 0.039460 3.0365e-06
4:35615127 G A 0.147162 -4.7946e-05
4:35615355 T G 0.066439 1.6541e-06
4:35647099 C T 0.052495 1.0061e-05
4:35651167 C T 0.028917 2.2182e-06
4:35651684 A C 0.702997 3.1353e-06
4:35654641 G A 0.120060 -3.9277e-05
4:35656022 G T 0.072476 -1.4633e-05
4:35669717 G T 0.046977 2.5272e-05
4:35688845 T C 0.273347 -4.7461e-06
4:35689166 G A 0.171185 -1.1881e-05
4:35694871 G A 0.122975 3.7633e-06
4:35701827 A C 0.075702 -1.1019e-05
4:35712233 A C 0.028417 -2.4131e-05
4:35716522 C A 0.825157 -4.7596e-05
4:35721297 C A 0.030985 -1.9023e-05
4:35724771 A C 0.302021 -2.3418e-05
4:35739721 G T 0.410230 2.9122e-05
4:35740700 G A 0.262714 1.0070e-05
4:35743408 T C 0.058646 2.6560e-05
4:35779032 T C 0.075579 -1.5422e-05
4:35779254 T C 0.030157 -1.6705e-05
4:35779877 T C 0.037697 1.2717e-05
4:35787845 T C 0.052206 1.0605e-05
4:35790972 G C 0.987283 2.2489e-05
4:35794944 T C 0.088433 2.1548e-05
4:35803591 C T 0.098092 4.7843e-05
4:35812263 C T 0.025713 -2.5578e-05
4:35813832 T G 0.048846 -3.8998e-06
4:35814668 C T 0.295792 -4.0908e-05
4:35839822 A G 1.589520 1.3517e-05
4:35858859 G A 0.372981 -2.7659e-05
4:35873884 A T 0.223420 -1.3486e-05
4:35874678 A T 1.730622 -2.9723e-05
4:35881833 C T 0.061927 2.7091e-05
4:35882287 A G 0.113643 2.3148e-05
4:35888509 T C 1.542134 4.1099e-05
4:35899655 C A 0.179754 8.8678e-06
4:35903624 T C 0.370303 -1.9469e-05
4:35904591 G A 0.849975 3.0187e-05
4:35910081 A G 0.039051 -8.7802e-06
4:35917084 A G 0.099738 -2.5189e-05
4:35930130 C T 0.284578 -8.4057e-06
4:35934606 A C 0.204435 1.6796e-06
4:35965262 A G 0.097248 -1.0594e-05
4:35967720 C T 0.964806 2.3300e-06
4:35972631 G T 0.038138 -2.8023e-05
4:35976292 G C 0.132017 4.4069e-06
4:35992890 T C 0.907030 -2.0551e-05
4:36003669 C T 0.538197 -7.2437e-06
4:36005501 A C 0.147659 3.6851e-05
4:36008906 G T 0.067455 1.8597e-05
4:36011362 T C 1.251584 -8.1904e-06
4:36012866 G A 0.652606 -1.6106e-05
4:36017518 G A 0.111523 -8.2490e-06
4:36018269 G A 0.678446 1.9169e-05
4:36021366 C T 0.284068 2.8723e-06
4:36028659 A G 1.588770 1.0793e-07
4:36034883 G A 0.032212 -1.8771e-05
4:36038792 G A 0.063936 4.5277e-05
4:36044159 A C 0.188709 -1.9471e-05
4:36045088 T G 0.044478 3.8454e-05
4:36054568 A C 0.187145 -1.2592e-05
4:36056932 A T 0.024788 3.7582e-06
4:36059447 G T 0.834846 1.4133e-05
4:36060986 G A 0.020721 -6.1882e-06
4:36061584 T G 0.127003 1.7999e-05
4:36066470 C G 0.124536 9.9272e-06
4:36067509 A C 0.066513 4.4968e-05
4:36079976 A G 0.784883 6.0658e-06
4:36081878 T C 1.973930 -2.4482e-05
4:36083245 G T 0.209573 1.4987e-05
4:36092711 A G 0.098832 3.0149e-05
4:36095641 C T 1.805192 -1.0500e-04
4:36100207 C T 0.037473 -3.1275e-05
4:36102452 A C 0.126577 2.1479e-05
4:36102529 G A 0.137649 1.0562e-05
4:36106326 G T 0.041381 8.4993e-06
4:36113030 C T 0.105064 2.5914e-05
4:36114264 C T 0.063099 -1.3659e-05
4:36127912 C A 0.692387 -6.7154e-06
4:36128427 G T 0.137331 -1.7149e-05
4:36135302 A G 1.818763 -5.0533e-05
4:36136214 C T 0.037632 -1.7582e-05
4:36151837 G A 1.012766 -6.4595e-06
4:36164091 T C 0.032345 4.1584e-05
4:36164500 A G 1.623410 -2.9772e-05
4:36172414 T G 0.038356 5.1111e-05
4:36175585 A C 0.028865 2.7486e-05
4:36176446 T C 0.021984 -1.7460e-05
4:36177578 T C 0.071671 -8.0612e-06
4:36181111 A G 1.917722 2.2864e-05
4:36185028 A G 1.804605 1.5607e-05
4:36198023 A G 0.714276 -2.0041e-05
4:36216925 T C 1.760013 -1.5821e-05
4:36218629 T C 0.084917 -2.7511e-05
4:36220121 T G 0.036902 3.4216e-06
4:36229800 A G 0.031186 1.2859e-05
4:36230843 A G 0.021702 1.1343e-05
4:36234283 C T 0.036983 3.2656e-05
4:36235231 G A 0.245008 -1.9952e-05
4:36235798 G A 0.837546 -2.8419e-05
4:36236125 C T 0.060895 -1.3807e-05
4:36249138 A G 0.778404 -6.3111e-05
4:36271840 G A 0.106366 1.1153e-05
4:36277855 C T 0.077079 -6.7425e-06
4:36279318 T C 0.029423 -7.9710e-06
4:36279940 T C 0.135247 -1.7747e-05
4:36281837 A G 0.023847 1.1105e-05
4:36285777 A G 0.064485 -5.0850e-05
4:36285929 C A 0.519047 -8.2677e-06
4:36286015 C A 0.064056 1.2538e-05
4:36287291 A C 1.807649 -7.2709e-05
4:36290422 G A 0.064942 -4.5892e-05
4:36292018 A T 1.831201 -5.8461e-05
4:36298566 G C 0.074521 -4.2477e-05
4:36308366 G A 0.039976 2.1438e-05
4:36308675 A G 0.032926 -8.1614e-06
4:36316878 G C 0.051401 2.5201e-05
4:36317965 C T 0.068419 -6.3608e-05
4:36317970 C T 0.757105 1.6705e-05
4:36325988 A G 1.312937 1.2684e-05
4:36335296 G C 0.119427 -3.7221e-05
4:36337434 C T 0.603717 2.0667e-05
4:36337487 T G 0.028579 2.0432e-05
4:36340133 C T 0.074667 3.8354e-05
4:36340755 A C 0.094087 3.0709e-06
4:36347222 C A 0.241389 -1.3009e-05
4:36354057 A G 0.046568 1.2469e-05
4:36355338 T C 0.160545 4.0730e-06
4:36355426 G T 1.589552 -3.4876e-05
4:36358641 C T 0.325933 2.0043e-05
4:36361422 G A 0.205905 2.0791e-05
4:36361573 T C 0.076540 -3.3074e-05
4:36361863 A G 0.157630 -2.3174e-05
4:36366711 C T 0.020569 -2.7174e-05
4:36394873 G A 0.365590 3.8614e-06
4:36395844 T C 0.048152 -1.5524e-05
4:36396090 G T 1.043471 1.1948e-05
4:36407872 T C 0.043325 -8.8254e-05
4:36424704 C T 0.368762 1.7576e-05
4:36434344 C T 1.419156 1.0017e-05
4:36445447 A G 0.056932 1.0108e-05
4:36448464 A C 0.976413 1.8752e-05
4:36459051 G A 0.247997 2.0539e-05
4:36461208 T G 0.028385 -5.6644e-06
4:36468162 T C 0.437755 -4.2511e-06
4:36472245 G C 0.921685 -1.9424e-06
4:36476883 T G 0.067179 6.5816e-05
4:36490688 T G 0.546912 -1.8973e-05
4:36497023 T C 1.424109 2.4658e-05
4:36510657 C T 0.028382 -9.6588e-06
4:36521442 A G 0.042907 1.5158e-05
4:36524988 C T 0.057721 2.0550e-05
4:36525082 A G 0.041628 -5.9038e-05
4:36525904 A G 0.022649 4.7492e-06
4:36532738 C T 0.060080 5.8127e-06
4:36534570 G A 0.172048 1.6676e-05
4:36540583 T G 0.500958 -9.8557e-06
4:36545459 A T 0.149314 3.7385e-06
4:36551272 A G 0.347914 2.2630e-05
4:36553149 C T 0.176618 9.1292e-06
4:36557565 T C 0.236702 -5.5257e-05
4:36574282 C G 0.035701 2.2574e-05
4:36576067 A C 0.706396 -7.8269e-06
4:36580158 G A 0.031637 -7.1432e-06
4:36583612 A G 0.176823 4.6886e-05
4:36596039 C T 0.070983 -1.6099e-05
4:36596943 C T 1.765794 1.1580e-06
4:36597653 T C 0.096210 -1.2571e-05
4:36598987 A C 0.036087 4.7885e-06
4:36599769 C T 0.091049 -4.1006e-05
4:36610999 T G 1.859813 2.2671e-05
4:36612166 A G 0.051936 1.4707e-05
4:36626984 C T 1.058503 9.1971e-06
4:36631375 A G 0.708330 -5.9761e-06
4:36640838 A C 0.069068 2.8989e-05
4:36642262 C A 0.023114 1.0370e-05
4:36648930 C T 0.177871 4.6584e-05
4:36652033 T C 0.397851 -5.6402e-05
4:36664069 G A 0.042085 7.3266e-06
4:36666370 T C 1.595336 -1.9045e-05
4:36666684 A C 0.080146 1.3137e-05
4:36675861 T C 0.156738 1.9183e-05
4:36679326 C T 1.230996 -8.4078e-06
4:36684247 C T 0.149113 2.2278e-05
4:36698553 C T 0.295763 1.6350e-05
4:36712761 T C 0.638447 3.1825e-05
4:36720505 T C 0.048519 3.1607e-05
4:36730660 C T 0.056007 9.4322e-06
4:36731290 T G 0.183165 2.5256e-06
4:36747659 T C 0.194328 3.8855e-06
4:36749969 T C 0.067542 -1.0493e-05
4:36755395 T C 0.311700 5.4693e-05
4:36757448 C T 0.040647 2.7879e-05
4:36773594 T C 0.029407 -3.5351e-05
4:36775076 C T 0.879872 2.4777e-05
4:36778370 T C 0.075264 -1.0937e-04
4:36779519 A G 0.024847 -4.4698e-07
4:36788024 G T 1.642966 1.0690e-05
4:36811471 A G 0.055371 7.2941e-06
4:36813944 G A 0.292131 6.6573e-06
4:36821187 A G 0.088790 -6.9983e-06
4:36825162 A G 0.035156 3.4253e-06
4:36835019 C T 0.042845 5.5434e-06
4:36838045 G T 0.053170 -1.8995e-05
4:36847609 A G 0.357427 2.0388e-05
4:36848948 A G 0.032614 5.2262e-06
4:36850670 C T 0.168497 -6.5520e-05
4:36851061 T C 0.058246 3.3701e-06
4:36898898 T G 1.467016 -6.0146e-06
4:36906361 C A 0.143414 -3.9940e-05
4:36919879 T C 0.030254 -8.1505e-07
4:36922619 G A 0.041024 -1.2380e-06
4:36928758 A G 1.532325 2.9745e-05
4:36932326 T G 0.085953 6.4700e-06
4:36946299 T C 0.032955 -1.3676e-05
4:36948315 G A 0.906670 -1.3168e-05
4:36959866 G T 0.031257 3.6114e-06
4:36966075 T G 1.672473 3.2122e-05
4:36974415 C T 1.619764 -1.1863e-05
4:36983307 C A 0.310502 9.0995e-06
4:37015555 A G 0.172405 -1.1471e-05
4:37017713 A C 1.640272 -8.8226e-07
4:37019292 G A 0.363977 -1.7596e-05
4:37034278 A C 0.972131 9.1362e-07
4:37034349 C T 0.333116 -8.6675e-06
4:37041426 C A 0.241071 -5.2887e-06
4:37057433 G A 0.048707 2.0945e-06
4:37059139 A G 1.646526 3.0998e-06
4:37064331 T G 0.250886 7.7261e-06
4:37070668 C T 1.715993 1.0258e-06
4:37078341 G A 0.033328 -3.2765e-06
4:37079724 G A 1.137850 -3.0009e-05
4:37081217 T C 0.577543 -1.4379e-05
4:37081227 T C 0.033877 1.0815e-06
4:37089003 A G 0.039570 2.1965e-05
4:37098598 G A 1.331159 -3.8417e-05
4:37111552 A G 0.187979 -1.7695e-05
4:37117635 C T 0.121371 -2.0857e-05
4:37122003 T C 0.087430 -1.4575e-05
4:37124597 G T 0.109436 -2.6911e-05
4:37126436 A G 0.120936 -3.1338e-05
4:37131752 G A 0.051862 3.9632e-05
4:37131927 C A 0.368028 5.4074e-06
4:37134971 T C 0.073625 -8.3878e-06
4:37143147 C T 1.319568 -2.1191e-05
4:37156548 C T 1.023023 -4.3578e-06
4:37168611 C T 0.034406 2.5401e-05
4:37180300 A G 0.487857 2.0152e-05
4:37187419 G T 0.952734 -5.2384e-07
4:37189071 G T 0.182594 6.8194e-06
4:37190493 G A 0.039057 8.3557e-06
4:37190618 T G 0.127210 -2.5062e-05
4:37194748 G T 0.336511 -1.8758e-05
4:37196736 C T 0.062239 1.7806e-05
4:37197818 T C 0.057649 -2.9425e-05
4:37204458 A C 1.566374 1.5610e-05
4:37212479 C T 0.493492 1.6104e-05
4:37218277 A G 0.059967 -2.1089e-05
4:37220184 A G 0.038956 2.6944e-06
4:37230508 A G 0.048064 1.5900e-05
4:37232282 T C 0.379768 -2.9487e-05
4:37236899 T G 0.060849 1.8608e-05
4:37237387 G A 0.102974 8.1281e-06
4:37242821 C T 0.461764 2.2895e-05
4:37247537 G A 0.106732 -1.5314e-07
4:37248984 T C 0.456055 1.5537e-05
4:37251850 A G 1.483388 2.5719e-05
4:37254262 G A 0.039768 -2.0500e-05
4:37254333 T G 0.856827 -8.2978e-06
4:37254584 G A 1.071544 -5.5588e-06
4:37254733 C T 0.059843 -2.8531e-05
4:37255340 G C 0.042579 5.3875e-06
4:37258086 A G 0.215614 -8.1566e-05
4:37260891 C T 0.478899 -2.4732e-08
4:37265760 G C 0.572476 -4.4188e-06
4:37274589 C T 0.046662 -1.7619e-05
4:37282743 A G 0.045279 1.2650e-05
4:37283319 A G 1.910120 -1.1520e-05
4:37285025 C T 0.288570 1.2993e-06
4:37295725 G A 0.042199 -4.6245e-06
4:37300322 G A 0.033062 8.4631e-06
4:37301330 C A 0.395738 2.5039e-05
4:37309036 T C 0.040362 3.0377e-05
4:37319669 T G 0.093911 7.2796e-06
4:37322329 A G 0.030946 -1.9296e-05
4:37328396 G A 0.252954 -5.2358e-05
4:37330432 G T 0.245011 -3.3726e-06
4:37332087 A C 1.360326 8.3015e-06
4:37339058 G A 0.289901 -3.4937e-06
4:37340114 T G 0.200099 -2.3234e-05
4:37346857 T C 0.048139 4.2399e-05
4:37359880 G A 0.933026 1.6497e-05
4:37360250 G C 0.069337 7.2169e-05
4:37360572 G A 0.137831 -1.3074e-05
4:37363280 T C 0.055656 -5.6722e-06
4:37375079 A G 0.045380 -3.8657e-06
4:37375637 T G 0.230947 -4.3777e-05
4:37377900 G A 0.537246 -2.4576e-05
4:37385010 A G 0.375458 2.4639e-05
4:37385086 A C 0.747855 5.1907e-05
4:37385400 A G 0.025090 -1.1831e-05
4:37386498 T G 0.122695 3.2883e-05
4:37386993 C T 0.197087 -6.9979e-06
4:37388167 T C 0.041391 3.2340e-05
4:37395148 G A 0.409837 3.2409e-06
4:37395513 A G 1.427797 -1.1922e-05
4:37399272 T C 0.063582 2.2279e-05
4:37401930 C T 0.063920 2.1846e-05
4:37406820 C T 0.295519 -1.8747e-05
4:37409176 G C 0.146637 2.5785e-06
4:37417390 A G 0.946629 -1.9377e-06
4:37423287 G A 0.588063 -4.3968e-06
4:37430298 A G 0.030868 -1.5723e-05
4:37435524 T C 0.028852 -8.3514e-06
4:37435679 G A 0.094720 1.5761e-05
4:37436197 T G 0.192263 1.2873e-05
4:37442294 G A 0.069341 -1.9560e-05
4:37445315 A C 0.556734 -6.3704e-07
4:37445885 C T 0.405959 5.3084e-06
4:37446874 T C 0.062687 1.6687e-05
4:37448299 T C 0.063430 1.5131e-05
4:37456338 G T 0.079902 -1.2982e-05
4:37466827 A C 0.072012 -1.7687e-05
4:37467628 A G 1.731330 -2.8804e-05
4:37469656 G A 0.995563 6.7346e-06
4:37477010 G A 1.103373 4.8305e-06
4:37480054 C T 0.104512 -3.4516e-06
4:37482166 A G 0.093305 -4.0363e-05
4:37485222 T C 0.164054 -1.7393e-05
4:37487850 C A 0.195892 -1.3668e-05
4:37513127 G A 0.111432 2.8793e-05
4:37515667 A G 0.129804 7.1539e-08
4:37515879 A G 0.062739 -4.8638e-05
4:37516183 C T 0.984397 -3.3926e-06
4:37516608 A G 1.093064 -2.2372e-05
4:37517788 T C 0.047769 -1.8246e-05
4:37523918 G A 0.379534 -2.8242e-05
4:37526844 C T 0.871787 -6.8212e-06
4:37529977 T C 0.258449 -1.7949e-05
4:37531368 A G 0.136873 -2.9612e-05
4:37531430 T C 0.227461 -7.7859e-06
4:37534576 A G 0.109543 -3.2281e-05
4:37536837 T C 0.073086 -3.0582e-05
4:37537257 G A 0.396500 -1.6350e-05
4:37539189 A T 0.433155 -2.8030e-05
4:37540853 T C 0.042254 -3.8704e-06
4:37542625 A C 0.186226 1.3237e-05
4:37543594 G A 0.523396 1.6358e-05
4:37545751 T C 0.086196 -1.4133e-05
4:37552674 C T 0.270848 3.1645e-05
4:37555279 G A 0.347686 -2.7238e-05
4:37555419 G A 0.684444 5.2382e-06
4:37557769 A G 0.843386 -1.4800e-05
4:37563921 A G 0.479993 -1.6249e-06
4:37564438 A G 0.029709 4.1178e-05
4:37565263 T C 1.021299 -2.5447e-05
4:37567230 A C 0.021088 -2.4444e-05
4:37567293 G A 0.026132 -9.0255e-06
4:37569219 C T 0.471235 2.0009e-05
4:37570260 G A 0.060888 8.9915e-07
4:37570440 G A 0.532851 2.0511e-05
4:37571372 T C 0.085304 4.5601e-05
4:37574184 G A 0.210816 -3.6374e-05
4:37582073 T C 0.769206 -7.7446e-06
4:37586357 A G 0.035399 6.9339e-06
4:37588058 A G 1.958710 2.1075e-05
4:37589946 A G 0.048759 -4.8510e-06
4:37590112 T G 0.108813 -5.0710e-06
4:37592128 A G 0.471894 -2.0714e-05
4:37592679 G T 0.153245 -2.1603e-05
4:37594608 T C 0.240821 2.1369e-05
4:37595153 T C 1.513928 -1.0050e-04
4:37596294 A G 1.440420 -3.6650e-05
4:37596997 A G 0.074021 -1.3299e-05
4:37597120 A G 0.038911 1.3168e-05
4:37597667 A G 0.870342 -5.5398e-06
4:37605864 C A 0.196161 -6.1693e-07
4:37612526 A G 0.791754 -6.8154e-06
4:37616989 G A 0.055598 -4.8954e-05
4:37617389 G A 0.167825 1.9649e-05
4:37623570 C A 0.049713 2.4039e-06
4:37631874 C A 0.339630 -7.3377e-06
4:37633026 T C 0.030225 -2.4027e-06
4:37635347 A C 0.080922 9.6036e-06
4:37638920 A G 0.021913 -2.6473e-05
4:37638977 A C 0.052969 5.9509e-06
4:37640483 A C 1.376094 -1.7280e-05
4:37643300 C T 0.113776 -1.7520e-05
4:37651814 A G 0.036230 8.0641e-07
4:37653061 G A 0.764223 -2.3442e-05
4:37655808 C T 0.113672 -2.1010e-05
4:37658500 G A 0.177264 -3.1476e-06
4:37660404 A G 0.293608 1.9583e-05
4:37661074 A G 0.027521 2.9724e-06
4:37663748 T C 0.048681 5.0353e-07
4:37666976 G C 0.065264 -2.5173e-05
4:37667864 G A 0.420601 2.3817e-05
4:37672653 G C 0.048519 -1.2241e-05
4:37672875 G C 1.847014 -4.5261e-06
4:37673626 A G 1.815472 -4.6039e-06
4:37677818 G C 0.058149 2.5406e-06
4:37677979 T C 0.070360 -2.2939e-05
4:37688737 A G 0.242716 3.4791e-05
4:37688932 A G 0.072171 3.5546e-05
4:37693186 G A 0.250409 -4.4937e-05
4:37695721 C A 0.236540 -2.8930e-06
4:37696244 T C 0.310775 5.1806e-06
4:37697032 G A 0.309045 -2.4621e-05
4:37697723 C A 1.194230 -1.3747e-05
4:37698453 G A 1.886954 1.9972e-05
4:37701453 G A 0.290398 -1.3475e-05
4:37702059 T G 0.057477 1.8949e-05
4:37703149 C G 0.064121 -1.4816e-05
4:37707375 T C 1.099501 -8.5419e-06
4:37710881 C T 0.338893 1.2546e-05
4:37715430 T C 0.020377 2.2105e-05
4:37715995 G A 0.562690 2.5144e-06
4:37716343 T C 0.251026 2.4436e-06
4:37723596 A C 0.034263 4.7705e-06
4:37725528 T C 0.036795 4.1989e-08
4:37731643 C T 0.044903 -2.7669e-06
4:37734904 C G 0.046834 9.7562e-06
4:37734991 A G 0.064631 -3.4495e-05
4:37738289 G C 0.170052 5.9871e-06
4:37740236 G A 0.174823 -9.9520e-06
4:37748195 G A 0.391453 2.2793e-05
4:37753508 A C 0.584411 9.4996e-06
4:37761473 C T 0.274607 1.8484e-05
4:37768997 C A 0.038645 -1.2909e-06
4:37769060 A C 1.119232 -2.5220e-05
4:37772876 A C 0.227636 -5.4838e-06
4:37774537 G A 0.044254 1.6392e-05
4:37775442 C T 0.318484 -1.3707e-05
4:37779321 C T 0.539732 -2.6989e-05
4:37779876 A G 1.730593 -5.8385e-05
4:37783040 T C 0.053222 -7.2503e-06
4:37783203 A G 0.114162 -2.0118e-05
4:37787772 A G 0.923110 -6.1887e-05
4:37796311 G A 1.773896 -1.9674e-05
4:37799735 G A 1.729830 -9.0972e-07
4:37801732 G A 0.498458 -9.5916e-06
4:37816879 T C 1.234521 5.0162e-06
4:37820588 T A 1.687281 -2.7554e-05
4:37834324 T C 0.359534 -1.8645e-05
4:37837248 C T 0.041517 1.9452e-06
4:37838383 T C 0.417410 1.1342e-05
4:37840402 G A 0.176015 -4.9027e-06
4:37843022 G T 0.039249 -1.6595e-05
4:37851856 C A 0.039258 -1.0166e-05
4:37858385 C T 0.303056 -2.3588e-05
4:37863888 G T 0.034863 -2.8728e-05
4:37866383 T C 0.046367 -3.0121e-05
4:37868667 T C 1.019270 3.5310e-05
4:37869505 A G 0.217636 -7.3208e-06
4:37870102 T C 0.023510 -3.1746e-06
4:37875971 A G 0.276999 -4.5893e-05
4:37876505 A G 1.516878 2.4700e-06
4:37878194 T C 0.995959 4.0578e-05
4:37882167 G T 0.995307 7.9292e-05
4:37884116 A C 1.127366 -3.6944e-06
4:37886762 C A 0.049729 2.6008e-06
4:37894540 C T 0.098306 8.7290e-06
4:37894646 C A 1.487036 1.0740e-05
4:37895465 G A 0.037531 1.5896e-05
4:37896231 A T 0.062274 -6.0482e-06
4:37898961 A G 0.399308 1.6384e-05
4:37898991 T C 0.058399 -1.0937e-05
4:37900779 C T 0.461647 2.0596e-05
4:37901033 A G 0.074362 -1.4272e-05
4:37903341 T C 0.107275 -9.6617e-06
4:37903669 G A 0.426005 5.9658e-05
4:37903756 C T 1.177216 2.0281e-05
4:37904089 T C 0.180559 3.6227e-06
4:37909570 A G 0.074725 7.4371e-05
4:37910328 T C 0.031098 -3.4842e-06
4:37910836 A G 1.239529 7.2664e-05
4:37912719 A C 0.653229 6.8287e-06
4:37914882 T C 0.209265 1.0171e-05
4:37925216 C T 0.791605 -2.6919e-05
4:37927958 G A 0.295769 6.7746e-06
4:37930699 T C 0.032020 4.1222e-06
4:37938518 C T 0.569052 3.0706e-05
4:37938710 T C 0.164193 1.8213e-05
4:37939618 G T 0.213264 -2.3777e-06
4:37948390 A G 0.049405 -4.8837e-06
4:37950817 A C 0.032244 6.3147e-06
4:37952826 T C 0.185681 4.2113e-05
4:37953055 C A 0.069944 4.1198e-05
4:37961121 A G 0.213780 -2.0512e-05
4:37961615 G A 0.210807 -1.0070e-05
4:37961749 T C 1.289622 1.3589e-05
4:37962186 C G 1.110329 2.1133e-05
4:37968024 G A 0.272049 -9.3887e-06
4:37970802 T C 0.170487 6.1036e-05
4:37972032 G C 0.057740 -2.2803e-05
4:37981120 C A 0.033075 1.7417e-05
4:37988888 A G 0.050109 2.7460e-07
4:37996827 T C 0.502668 -2.8913e-05
4:37997030 G T 0.155559 4.8832e-05
4:38000020 G A 0.046152 2.5299e-05
4:38002218 G A 0.062787 -2.0155e-05
4:38004726 T C 0.209203 -4.7680e-05
4:38006183 G A 0.105454 8.4820e-06
4:38007612 A G 1.207324 -4.5090e-05
4:38008591 C T 0.094600 2.7263e-05
4:38011721 A G 0.127100 -3.3307e-06
4:38013026 G A 0.355885 -9.9673e-06
4:38016395 G T 0.821330 7.2593e-06
4:38019436 G T 0.222563 8.1173e-06
4:38019813 C G 0.727935 -3.2075e-06
4:38019867 A G 0.120196 4.1803e-05
4:38022167 T C 0.027525 -1.5219e-06
4:38022219 A G 0.034867 2.1253e-05
4:38031927 T C 0.989260 -1.8897e-05
4:38035526 G T 0.302725 2.5242e-05
4:38038158 T C 0.091269 -1.7851e-05
4:38043856 C T 0.041803 7.8908e-07
4:38047545 G A 0.582483 2.0489e-05
4:38061012 A T 0.069850 1.0771e-05
4:38069312 A G 0.104395 -3.4805e-05
4:38069436 A G 0.037272 1.5817e-05
4:38069938 A G 0.047019 -1.5176e-05
4:38075253 G A 0.039687 9.9331e-06
4:38087628 A G 0.028352 3.0871e-05
4:38094722 C T 0.335349 4.7847e-05
4:38094897 A G 0.293179 3.4975e-05
4:38103016 G A 0.702507 2.4560e-05
4:38109757 G A 0.026843 7.7428e-06
4:38110276 T C 0.202854 -5.2722e-06
4:38110493 G A 0.216234 7.5212e-06
4:38112534 T C 0.480415 -2.6037e-05
4:38114374 T C 0.680971 4.6791e-06
4:38119586 T G 0.045766 -5.1767e-06
4:38122231 G A 0.020114 1.0101e-06
4:38122459 A G 1.398217 -2.2246e-05
4:38131076 G A 0.185074 -7.6995e-06
4:38137013 A G 0.102039 -2.4048e-05
4:38138856 A G 0.186440 -1.4873e-05
4:38145023 G A 0.020819 -4.9681e-06
4:38146984 G T 0.174207 1.4019e-05
4:38151259 T C 0.095375 2.2815e-05
4:38151588 C G 1.973738 1.5758e-05
4:38152375 C A 0.075771 -7.3103e-06
4:38155825 G A 0.581292 1.1247e-05
4:38156178 G A 0.277495 1.0274e-06
4:38157421 C T 0.616525 -8.3056e-06
4:38158737 G A 0.048175 -6.7600e-06
4:38161176 G A 0.107917 1.7027e-05
4:38165941 G A 0.342353 -3.2829e-05
4:38167139 T C 1.032075 2.1170e-05
4:38167402 C T 0.047986 2.5113e-05
4:38168856 A G 0.045779 3.1790e-05
4:38170624 A G 0.107288 -3.7269e-05
4:38172352 C T 0.751250 3.7315e-05
4:38179716 C T 0.145134 2.3929e-05
4:38180866 G A 1.378233 1.9612e-05
4:38186459 G T 0.023101 -2.0328e-05
4:38190035 A G 0.242288 1.1576e-05
4:38194987 G A 0.865999 1.3705e-05
4:38197487 G A 0.662372 1.8870e-05
4:38199716 A G 0.406231 -1.8583e-06
4:38202159 T C 0.152310 5.4416e-05
4:38202641 C T 1.238484 -2.4755e-06
4:38202999 T C 0.039398 5.1624e-06
4:38203848 C T 0.117515 -1.6990e-05
4:38206201 G A 1.903138 -6.0660e-06
4:38206707 C A 0.665622 3.8411e-05
4:38207739 T C 0.758783 -2.2898e-05
4:38211404 G C 0.031488 6.5993e-06
4:38211434 A C 1.430387 2.8574e-05
4:38212056 T C 0.807604 3.8311e-05
4:38213933 A G 0.955698 3.9130e-05
4:38222293 C T 0.039567 3.6087e-05
4:38223613 A G 0.092522 -6.1665e-06
4:38224935 A G 1.409279 3.1132e-05
4:38225407 T C 0.058873 -1.5457e-05
4:38225617 C T 0.048304 1.1353e-05
4:38231257 C T 0.184616 -7.8690e-07
4:38232607 C T 0.105139 -1.9116e-05
4:38234962 A G 0.812385 -1.0224e-05
4:38241220 T C 0.401453 8.4281e-06
4:38241377 A G 0.172658 -8.3948e-06
4:38247801 A G 0.581506 -5.8178e-07
4:38248538 C T 0.086703 3.9840e-06
4:38259713 T C 0.413285 6.0421e-06
4:38270461 T G 1.106918 -1.3968e-05
4:38274651 A G 0.168903 5.6519e-05
4:38276064 T C 0.545078 -6.6747e-06
4:38282129 A G 0.040024 9.7838e-06
4:38286774 A G 0.256183 -1.2011e-05
4:38287333 T C 0.760825 4.2869e-06
4:38288857 A G 0.055510 2.5839e-05
4:38290876 A G 0.278498 -2.0314e-05
4:38290958 C T 0.070152 -2.3108e-05
4:38292874 G C 0.172571 -6.1723e-05
4:38294172 T C 0.309051 4.5162e-06
4:38298164 A G 0.146312 3.0078e-05
4:38299907 A C 0.664456 3.6375e-05
4:38303552 T C 0.157205 -2.0842e-05
4:38304048 C T 0.068247 3.4500e-05
4:38305636 C T 0.191708 1.2195e-05
4:38305779 A G 0.033844 2.6833e-05
4:38309613 C A 1.623971 -1.2713e-05
4:38314170 G A 1.607534 -2.7869e-05
4:38314714 A C 1.338040 -1.9093e-05
4:38320205 G T 1.432162 -7.8125e-05
4:38328777 G A 1.474108 -5.2305e-05
4:38328992 T C 0.132569 -2.6501e-05
4:38330842 T C 1.136146 -1.6280e-05
4:38332787 C A 0.212004 -1.0866e-05
4:38334899 T C 0.091383 -1.8741e-05
4:38348047 T C 0.045149 4.5448e-05
4:38366090 C T 1.358865 -1.9864e-05
4:38366744 A G 0.039258 6.6698e-06
4:38366856 T C 0.229957 -3.5253e-06
4:38372733 C G 0.116746 -2.2719e-05
4:38372849 G A 1.427511 -2.2552e-05
4:38379495 A G 1.390190 -2.4550e-05
4:38379704 G A 0.022971 -2.9209e-05
4:38380214 T C 0.035698 1.2468e-06
4:38381863 G C 0.201537 -5.0558e-06
4:38383513 A G 0.051041 5.0043e-05
4:38383633 C T 1.079922 -2.0711e-05
4:38384211 T C 0.183756 2.2724e-05
4:38388294 T C 1.266891 -1.6654e-06
4:38396739 A G 1.199323 7.7269e-06
4:38404640 G T 1.009520 -1.2157e-06
4:38412465 A G 0.040485 -1.4399e-05
4:38416046 G C 0.093577 2.3684e-05
4:38423520 C T 0.037720 -1.3959e-05
4:38433101 C T 0.389876 -1.3313e-05
4:38433461 A G 0.029514 -6.3012e-06
4:38443126 G T 0.395072 -1.5662e-05
4:38451828 T G 0.034305 -1.5387e-05
4:38452804 G A 0.041939 -1.7553e-05
4:38454939 T C 0.248572 -6.4809e-06
4:38455406 G C 0.101413 -5.8156e-06
4:38460335 G A 0.385549 2.2045e-05
4:38460612 C A 0.142024 1.2632e-05
4:38473993 A G 1.665784 -2.2482e-05
4:38474255 C T 0.094418 2.8719e-05
4:38491835 T C 0.566173 -5.5485e-06
4:38494096 C A 0.261049 6.9932e-06
4:38497252 C G 0.069324 3.2443e-05
4:38507646 C T 0.053196 1.9231e-05
4:38510721 G A 0.041790 5.0685e-06
4:38517996 C T 0.534068 4.4068e-05
4:38521104 C T 0.050505 -1.2168e-05
4:38524098 A G 0.284841 7.8098e-05
4:38524446 G A 0.509913 -1.1423e-05
4:38526044 G A 0.108979 1.9825e-05
4:38527578 T C 0.042666 6.2680e-06
4:38529130 T C 0.614370 1.1184e-04
4:38533692 A C 0.722167 5.9359e-05
4:38536248 T C 0.117350 -2.7851e-05
4:38546831 G A 0.818273 -3.4991e-05
4:38548680 C T 0.112935 2.0653e-05
4:38555527 T C 0.565799 -9.5751e-06
4:38555885 A G 1.740486 1.3554e-05
4:38560849 T C 0.068013 8.6200e-06
4:38562939 A G 0.053241 -4.0399e-05
4:38565742 A G 0.104438 1.6873e-06
4:38568852 A G 0.030647 1.2477e-05
4:38584276 A G 1.813592 7.2506e-06
4:38585915 G A 0.033114 4.5651e-06
4:38588529 G A 0.040008 -4.1909e-05
4:38591860 G A 1.031936 2.0972e-05
4:38604331 G A 0.548515 -6.4056e-07
4:38604807 C T 0.754057 2.6593e-06
4:38609196 T G 0.943672 -2.0697e-05
4:38613090 A G 1.607112 2.1007e-05
4:38615083 C T 0.231515 2.5291e-05
4:38624629 G A 1.613481 2.5595e-05
4:38627120 G A 0.057565 -3.8481e-06
4:38644825 C T 0.233440 -3.2230e-05
4:38660249 A G 1.709320 1.9527e-05
4:38663660 C T 0.431471 2.2221e-05
4:38676524 T C 0.131326 6.0030e-06
4:38689315 A G 0.099796 -1.4350e-05
4:38692940 A G 0.142683 3.1744e-05
4:38711788 A G 0.397360 1.1929e-05
4:38722089 G T 0.316997 -1.4871e-05
4:38724573 A C 0.443299 -3.7659e-06
4:38725705 C T 0.022666 -2.7709e-06
4:38726180 C T 0.089588 7.2801e-05
4:38730099 T C 0.026940 -1.8261e-05
4:38730692 A G 0.095645 -4.6725e-05
4:38731055 T C 0.356349 -1.1776e-05
4:38734597 T C 0.021650 -2.5696e-06
4:38743992 C T 0.127233 -1.8135e-06
4:38744882 A G 0.358067 -1.8793e-05
4:38745883 T G 0.161710 -5.9482e-07
4:38752847 A G 0.315614 -3.5801e-05
4:38758241 T C 0.397234 5.4095e-05
4:38763994 C G 0.111754 4.2096e-06
4:38767677 A G 0.171756 -1.5436e-05
4:38769341 T C 0.028946 9.2584e-06
4:38774889 C T 0.310210 2.1256e-05
4:38775639 A G 0.053014 -2.1504e-05
4:38775794 G A 0.054630 4.5632e-06
4:38776180 A C 0.357583 2.9534e-05
4:38776491 G T 0.593009 1.1298e-05
4:38776725 A C 0.047266 1.5808e-05
4:38777059 T C 0.047668 1.4216e-05
4:38777173 T A 0.273523 -7.2560e-06
4:38782627 A G 0.052618 -1.5088e-05
4:38783588 C T 0.043455 5.2154e-05
4:38783964 A G 0.087796 6.2526e-07
4:38789675 A G 0.316137 1.1753e-05
4:38795321 G A 0.026359 3.0069e-06
4:38799710 C T 0.404612 8.4035e-06
4:38800214 G C 0.167744 -3.6964e-06
4:38800339 A G 0.051826 -2.4205e-05
4:38806200 T G 0.317189 1.7878e-05
4:38806462 A G 0.315608 1.7094e-05
4:38811870 C T 0.054517 -2.5607e-05
4:38812487 A C 0.025116 -4.5364e-06
4:38820904 G A 0.039232 1.3270e-05
4:38829163 C A 0.550346 -4.9821e-06
4:38829815 G A 0.044994 -2.7333e-05
4:38830012 C G 0.651301 -6.5216e-06
4:38830350 G A 1.070753 9.0991e-06
4:38833595 G A 0.980015 2.7507e-06
4:38839319 C T 0.328403 1.0259e-05
4:38845502 T C 0.039628 -4.8883e-06
4:38845609 A T 0.369407 6.0934e-06
4:38845989 C T 0.554413 7.0174e-07
4:38847917 C T 0.924093 4.9090e-06
4:38865453 C T 0.162879 -7.8929e-06
4:38873332 T C 0.331298 -6.5458e-08
4:38874802 G A 0.599754 -2.3788e-06
4:38880046 C T 0.553456 1.1326e-07
4:38880313 A C 0.884578 1.7901e-06
4:38892221 T C 0.089325 -1.5988e-05
4:38893843 T G 0.421636 -1.2785e-06
4:38907988 T C 0.040079 1.7774e-05
4:38908038 A G 0.977828 3.0775e-06
4:38908105 G A 0.039164 -2.4266e-05
4:38911205 G A 0.150548 -1.6226e-05
4:38912208 C G 0.731943 1.5856e-05
4:38916914 G T 0.797000 1.8892e-05
4:38917830 G A 0.241025 3.9497e-05
4:38918589 A G 0.077497 -7.9548e-06
4:38922358 C T 0.264941 4.1278e-05
4:38922567 C T 0.787025 1.8216e-06
4:38924230 C A 0.517579 3.9213e-05
4:38925137 C T 0.847037 -4.8433e-06
4:38927230 G A 0.997228 2.0265e-05
4:38928670 G T 0.521263 4.6230e-05
4:38930921 G A 0.360326 9.0414e-06
4:38933726 G A 0.581211 1.3010e-05
4:38933859 A G 0.388123 4.7505e-06
4:38936833 A G 0.850773 -1.3261e-05
4:38937055 G A 0.281491 1.6536e-05
4:38940833 G A 0.052482 -1.6279e-05
4:38942015 A G 0.382848 2.7990e-05
4:38945169 G A 0.347002 -3.8126e-05
4:38949015 G A 0.040998 -7.6299e-06
4:38949104 T C 0.947070 2.8214e-07
4:38952030 A G 1.181533 1.2458e-05
4:38952791 A G 0.042365 2.8082e-06
4:38959992 T C 0.095827 -2.1135e-05
4:38960412 C A 0.250912 3.3405e-05
4:38961449 G T 1.186648 -8.1802e-08
4:38961560 C G 0.254671 -2.4391e-05
4:38962145 T C 0.344246 -3.3638e-05
4:38964727 T C 0.105139 2.7661e-05
4:38964952 T C 0.022364 1.9617e-06
4:38968008 G A 0.399986 -1.9807e-05
4:38969427 A G 0.389827 3.4823e-05
4:38974458 C A 0.437839 -2.5795e-05
4:38979607 G A 0.152103 7.1559e-06
4:38979669 G A 0.038119 -2.2190e-07
4:38979936 A C 1.864493 5.5578e-05
4:38980064 C T 1.439917 2.0019e-05
4:38981442 C G 0.104490 -2.9591e-06
4:38982845 A G 0.021653 1.5876e-05
4:38982983 A G 0.869761 -1.2877e-07
4:38984825 C T 0.793536 4.4485e-06
4:38986238 G T 1.300937 -8.0184e-06
4:38987236 G A 0.125536 1.7793e-05
4:38987825 G A 0.030319 -1.9723e-05
4:38987965 T C 0.105551 3.3483e-05
4:38988082 T C 0.086063 -9.8726e-06
4:38989807 G C 0.169526 3.2573e-05
4:38993423 G A 0.799687 -1.0464e-06
4:38996129 C A 0.964526 -5.7801e-06
4:39000305 G A 0.546944 -1.8194e-05
4:39005601 T C 1.077880 1.0479e-05
4:39008105 C T 0.156621 -3.9202e-06
4:39008250 A G 0.026483 -1.3707e-05
4:39010245 C T 0.095716 3.1396e-05
4:39012630 C T 0.273081 -4.3605e-05
4:39013895 G A 0.877324 -8.4804e-06
4:39015766 C A 0.169367 3.1890e-05
4:39020919 C T 0.054121 5.0928e-06
4:39027082 C T 0.893891 2.3803e-05
4:39034786 C G 1.330529 1.2999e-06
4:39037943 C T 0.164161 -1.3090e-05
4:39043998 T G 0.048600 1.5326e-05
4:39047070 G A 0.066049 1.9348e-05
4:39055644 G A 1.040008 1.2320e-05
4:39063614 T G 0.866006 1.0627e-05
4:39064240 A C 0.028531 1.3604e-05
4:39077904 A G 1.473043 -9.0004e-06
4:39080572 A G 0.361312 -3.3196e-05
4:39084173 G C 1.071123 2.8052e-05
4:39119162 A G 1.172425 6.9128e-06
4:39119299 A G 0.038307 -2.3575e-05
4:39127809 A C 0.046032 -2.2694e-05
4:39136373 T G 0.195717 8.6168e-06
4:39142417 A G 0.076731 -1.0211e-05
4:39144445 A G 0.036415 -1.2041e-05
4:39152563 A G 0.616240 5.0909e-06
4:39162774 A C 0.056078 -4.7817e-05
4:39172136 A G 0.028706 9.5238e-06
4:39175950 T G 0.070269 -5.9202e-06
4:39180489 A T 0.112841 2.6946e-05
4:39183447 A G 1.769491 -2.6150e-06
4:39186355 T C 1.138977 -1.1291e-05
4:39191754 G A 0.630323 1.0514e-05
4:39207318 G A 0.302800 -3.6546e-05
4:39216240 A G 0.083210 4.1025e-05
4:39219149 A G 0.059817 -1.9285e-05
4:39241362 T C 0.048136 -6.1533e-06
4:39261004 A G 0.020293 -2.8057e-05
4:39261470 A G 0.645731 -6.0447e-07
4:39295656 G A 0.054618 -1.6677e-06
4:39302247 C T 0.048619 -1.5472e-05
4:39308187 A G 1.229895 -4.1461e-05
4:39331772 T C 0.131290 5.1537e-06
4:39349642 G A 0.030881 1.7023e-05
4:39351868 T C 1.052956 -6.3246e-08
4:39355501 A G 0.191942 1.4166e-05
4:39364614 A G 0.033640 -2.3232e-06
4:39377405 A C 0.946165 7.6271e-06
4:39379529 G T 0.046691 1.5563e-05
4:39391549 G A 0.040875 2.0850e-05
4:39393635 A G 0.381245 7.7479e-06
4:39397291 C T 0.034367 -1.9081e-06
4:39400862 C T 0.037002 2.5188e-05
4:39403731 T C 1.106418 -7.5578e-06
4:39420994 G A 0.572057 -4.7205e-06
4:39425248 G A 0.741337 -4.1369e-05
4:39429213 T G 1.326822 2.6885e-06
4:39429471 T G 0.211151 -6.8827e-05
4:39431431 C T 1.804144 -2.0760e-05
4:39431631 T C 0.264002 1.9523e-05
4:39438149 A G 1.437213 -7.3891e-05
4:39439744 A G 0.083671 1.1318e-06
4:39448586 T C 0.114146 -1.4037e-04
4:39454293 A G 0.654686 -1.9715e-05
4:39457430 C T 1.393131 -2.5960e-05
4:39460328 A G 0.131829 6.9043e-05
4:39460413 A C 0.053355 1.2393e-05
4:39463027 G A 0.307854 -1.2731e-04
4:39478264 A G 0.132504 6.2548e-05
4:39478832 A G 0.800200 2.6377e-05
4:39479791 G A 0.034695 1.4746e-05
4:39482684 C A 1.526801 8.2020e-06
4:39488013 A G 0.665462 -3.8742e-06
4:39500514 C T 0.994865 -3.2449e-05
4:39510329 T C 0.263532 -3.0664e-05
4:39514371 A G 0.304549 -4.2542e-05
4:39519537 T C 0.128100 2.9204e-05
4:39524086 A G 0.176456 2.0756e-05
4:39526467 G T 1.174648 -5.5624e-05
4:39526615 C T 0.047204 -2.1796e-06
4:39528752 A G 1.350478 -3.9607e-05
4:39530111 T C 0.124630 2.4499e-05
4:39538515 C T 0.706590 1.8648e-06
4:39542641 A G 0.416904 3.1077e-05
4:39544763 T C 0.082324 -4.9062e-06
4:39557329 G A 0.077497 -2.1218e-05
4:39568860 T C 0.038262 -1.8443e-05
4:39568935 A C 0.382008 -2.6328e-05
4:39600010 A C 0.712520 -1.9427e-05
4:39600260 A G 0.132689 6.2154e-05
4:39608417 A G 0.158377 -4.0176e-05
4:39616548 A G 1.180533 -1.8092e-05
4:39619630 C T 0.175080 4.1929e-06
4:39620373 A G 0.121008 6.9168e-05
4:39636455 A G 0.045481 -2.2911e-05
4:39641932 T G 0.507215 1.0653e-05
4:39643536 C T 0.684970 -1.3593e-05
4:39655745 A G 0.283325 -1.8746e-05
4:39658518 G A 0.559645 -9.0680e-06
4:39698824 A G 1.013944 -2.0668e-05
4:39700694 G C 0.320126 1.9347e-06
4:39701522 C G 0.030822 2.9937e-05
4:39723388 G A 0.136549 5.3185e-05
4:39729006 A G 0.022088 1.3643e-05
4:39729824 G A 0.151596 1.9462e-05
4:39731409 A G 0.261055 -1.1358e-06
4:39732906 A G 0.072203 -3.3681e-05
4:39757597 C T 0.050645 4.6122e-06
4:39771800 G C 0.139798 3.9627e-05
4:39777037 A G 1.505498 -3.1035e-05
4:39784831 A G 0.141424 3.5902e-05
4:39795563 T C 0.051417 -2.3576e-05
4:39800671 T G 0.065705 -8.5097e-07
4:39803490 A G 0.044377 -2.4210e-06
4:39803506 T C 0.703403 -2.7758e-05
4:39804161 T C 0.234040 -1.8477e-05
4:39804752 T C 0.315231 -5.9227e-06
4:39806496 T C 0.049421 5.7792e-06
4:39818009 A G 0.103870 3.0935e-05
4:39818522 A C 0.505200 -1.6732e-05
4:39830157 T C 1.601107 -3.9780e-05
4:39835826 T C 0.107252 -2.9010e-05
4:39841319 T C 0.149451 -2.9459e-05
4:39844185 C T 0.063729 -3.2374e-05
4:39854458 G A 0.035032 -7.0412e-06
4:39878879 C T 0.033575 1.7542e-05
4:39882531 C T 0.042812 -1.5797e-05
4:39921942 G A 0.818594 -6.9029e-06
4:39922348 C T 0.573333 -1.6644e-05
4:39935318 C T 0.028557 4.0259e-05
4:39939664 G A 0.211803 4.2752e-06
4:39943056 C T 0.191179 4.4820e-06
4:39943691 G C 0.067520 -1.3841e-05
4:39978005 G A 0.598543 -2.4303e-05
4:39980667 T C 0.070714 1.0109e-05
4:39984938 A C 1.655316 -1.5189e-05
4:39995325 T C 0.792501 -9.9968e-06
4:39996349 C T 0.065127 2.0916e-05
4:40022653 A G 1.229493 -3.8594e-05
4:40028535 G T 0.105519 -1.3523e-05
4:40041821 G A 1.238643 -9.1065e-06
4:40051064 T C 1.771179 -5.1456e-05
4:40051621 T C 0.040566 2.7483e-05
4:40054795 C T 0.058107 -8.4646e-06
4:40057289 T C 1.271663 -3.2354e-05
4:40058876 A G 0.397247 1.2379e-05
4:40060168 C A 0.141742 -1.3789e-04
4:40077508 G T 0.704231 -2.6701e-05
4:40103767 T G 0.487890 -1.4310e-05
4:40103817 A G 0.169760 6.6207e-06
4:40106154 G A 1.823278 -7.1712e-05
4:40112612 G A 0.202306 7.5041e-07
4:40121562 A G 1.513837 -5.2967e-05
4:40122313 T A 0.040933 2.2184e-05
4:40122453 T C 0.022890 4.3422e-06
4:40123790 G T 0.171344 6.1799e-06
4:40128158 G A 0.580678 -2.0898e-05
4:40145997 C T 0.078179 -2.1941e-05
4:40153193 G A 0.173418 3.5175e-06
4:40154465 A G 0.067650 4.5140e-05
4:40161976 T G 0.025285 5.4427e-06
4:40162530 T C 0.051881 -1.5755e-07
4:40163140 A G 0.064167 8.3915e-06
4:40169424 T C 1.454205 -6.9482e-05
4:40179515 C T 0.140703 5.1401e-06
4:40180710 C T 0.397588 9.3084e-06
4:40181968 T C 0.254155 5.2720e-06
4:40182994 T C 0.029524 -4.5786e-06
4:40188579 G T 0.466253 -5.0782e-06
4:40189325 C T 0.320808 -8.4875e-06
4:40190463 C T 0.390135 -6.5085e-06
4:40191652 A G 0.043741 7.1882e-06
4:40193332 C T 1.732726 -9.2599e-05
4:40195757 C T 0.050242 -2.6068e-05
4:40198369 T C 0.220275 -4.0363e-05
4:40199053 T C 1.462696 3.3235e-06
4:40199157 G T 0.102500 5.6516e-05
4:40199327 A G 0.433165 -2.6716e-05
4:40200086 C G 0.030654 2.9975e-05
4:40200317 T C 0.061693 9.0314e-06
4:40200519 G A 0.024123 -3.1645e-06
4:40200811 A G 0.073375 1.9339e-05
4:40201594 A C 1.942818 -1.6365e-05
4:40204050 C T 0.026048 5.7422e-05
4:40208009 G A 0.266453 -9.2045e-06
4:40209074 G C 0.145400 2.0070e-05
4:40211970 G A 1.303160 -2.1712e-05
4:40213628 G T 1.114269 -2.5392e-05
4:40220356 A G 0.083103 1.2491e-05
4:40225912 T G 1.607099 -7.8062e-06
4:40232733 T C 0.065549 -4.6785e-06
4:40233272 A G 0.063969 9.6338e-06
4:40234174 C T 0.164927 5.9540e-05
4:40235066 T C 0.021984 1.1042e-05
4:40235147 G A 1.411499 -3.6895e-05
4:40237889 A G 0.096651 -2.1779e-06
4:40238507 T C 0.298996 -2.9902e-05
4:40241193 C A 0.087313 -3.4798e-06
4:40244347 C T 0.244294 2.6108e-06
4:40249029 C G 0.067711 3.1817e-05
4:40249297 G T 1.191909 2.9644e-06
4:40258131 A G 0.070282 -1.1585e-05
4:40259599 T C 0.920114 4.2007e-05
4:40265273 C T 1.346891 3.6115e-05
4:40277218 C T 0.982320 2.2461e-06
4:40281807 C T 0.145569 1.8626e-05
4:40282885 C T 0.430374 -1.5525e-05
4:40285099 A G 0.160162 1.0607e-05
4:40286558 T C 0.166404 6.0526e-05
4:40287462 T C 0.047671 3.8231e-05
4:40290584 A C 0.199881 -4.4418e-05
4:40291480 G C 1.018855 -2.4390e-05
4:40292196 T C 0.130307 1.8253e-05
4:40302644 G A 0.850582 -2.7771e-05
4:40303633 T G 1.456782 1.9852e-05
4:40305050 A G 0.211735 -3.0842e-05
4:40309165 A G 0.268336 -1.8966e-05
4:40309610 T G 0.041595 1.9626e-05
4:40312880 T C 0.063940 2.9087e-05
4:40314359 A G 0.308276 2.7653e-05
4:40316357 T C 0.353649 -9.8433e-05
4:40318903 A C 0.661022 5.9610e-05
4:40322521 T C 0.052573 4.3733e-05
4:40331773 G A 0.447096 -6.7397e-05
4:40332388 C T 0.055026 2.9305e-07
4:40334911 A G 0.498728 1.5612e-05
4:40344588 C T 0.271293 -1.1447e-05
4:40348222 A G 0.119995 3.6809e-05
4:40352489 C G 0.154047 -4.0573e-05
4:40356041 T C 0.272023 -5.2432e-06
4:40356422 G A 1.627749 2.1567e-05
4:40356899 T C 0.101864 1.9497e-05
4:40358915 A G 1.024561 -3.2431e-05
4:40363279 T C 0.058733 -2.0631e-05
4:40367664 A G 0.063793 1.0948e-05
4:40371612 T C 1.674973 -1.5210e-05
4:40374286 G A 0.298489 -3.5170e-05
4:40377895 T C 0.060999 -1.5403e-05
4:40379690 A G 0.964108 -1.1872e-05
4:40382922 T C 1.795159 -5.1293e-06
4:40387605 A G 0.793906 -1.9052e-06
4:40387910 C T 0.169435 4.5374e-05
4:40390306 G C 0.785370 1.5214e-04
4:40391816 G A 0.421847 7.7359e-05
4:40392125 A T 0.453374 1.6721e-04
4:40392496 C T 1.843869 -2.4029e-05
4:40396697 C T 0.364068 -4.7315e-06
4:40397253 A C 0.189676 1.3923e-05
4:40398497 G A 0.191397 -1.0389e-04
4:40405738 G A 0.405021 -2.9928e-05
4:40407172 T C 0.046227 -1.1487e-05
4:40412715 T G 0.036785 2.6736e-05
4:40414123 T G 0.057727 1.3554e-05
4:40414829 T C 0.118427 -4.1018e-05
4:40418670 T C 1.319574 4.0333e-05
4:40419876 A C 0.198583 -3.3115e-05
4:40420055 T C 0.131365 -2.7850e-05
4:40420437 T C 1.459187 1.9278e-05
4:40420804 T C 0.136649 -2.8137e-05
4:40427990 C G 0.129794 -2.9091e-05
4:40431265 A C 0.687988 -3.8348e-05
4:40432406 G C 0.372829 -8.9388e-07
4:40433155 T C 0.200232 2.6429e-05
4:40435838 C A 0.406063 -6.5141e-05
4:40436547 A G 1.769550 4.4852e-06
4:40437075 C G 0.029248 7.8148e-06
4:40442916 C T 0.799664 9.2303e-06
4:40449122 A G 0.033958 1.0040e-05
4:40449437 A T 0.052602 2.7602e-05
4:40451394 C T 1.103428 3.3270e-05
4:40453352 A G 0.231074 -4.0617e-05
4:40454581 G A 0.065637 -9.2467e-05
4:40456323 G A 0.217194 1.7699e-05
4:40457354 A G 0.344703 1.3878e-05
4:40457411 C T 0.044231 -2.6751e-06
4:40461712 A G 1.279268 -4.4230e-05
4:40462142 C A 0.136912 -5.8159e-06
4:40464432 T C 0.056286 -6.8872e-05
4:40465921 T C 0.090335 4.0048e-05
4:40469120 G A 0.504035 -1.2586e-04
4:40469813 C T 0.085089 -9.6110e-06
4:40470480 T G 0.039362 -3.1220e-05
4:40473378 T C 0.024798 -1.8998e-05
4:40475237 T C 0.229743 3.8076e-05
4:40475656 T G 0.739779 2.4195e-05
4:40477729 A G 0.362182 -7.3924e-05
4:40483196 C T 0.672746 2.6970e-05
4:40488910 T C 0.100916 -3.1324e-05
4:40491786 G A 0.509708 -2.3817e-05
4:40494592 G A 0.530981 2.3370e-05
4:40497648 C T 0.660513 -3.0415e-06
4:40498590 A C 0.027891 8.0556e-06
4:40501999 T C 0.296594 -6.1881e-06
4:40505221 C T 0.070399 1.0097e-05
4:40508004 A C 1.509848 6.1877e-05
4:40509307 G A 0.932185 1.4992e-05
4:40509521 G T 0.211741 5.1598e-06
4:40516914 C T 0.023367 4.2267e-06
4:40519010 G T 0.779511 5.4363e-05
4:40523578 T C 0.773000 4.6552e-05
4:40533297 T C 0.521286 3.6478e-05
4:40539801 A C 0.516320 1.9048e-05
4:40543915 C T 0.289375 1.8039e-05
4:40545972 A G 0.047600 2.6676e-05
4:40546500 C T 0.859024 1.2018e-05
4:40548057 C T 0.277385 1.4066e-05
4:40549870 T C 0.049914 7.9061e-06
4:40551046 C T 0.095986 1.3154e-05
4:40553510 C G 0.070162 7.7737e-06
4:40555727 A G 0.215169 -8.4928e-07
4:40565426 T C 0.332217 5.8951e-06
4:40576320 A G 0.600819 -5.1186e-06
4:40579110 A G 0.236760 -1.4891e-05
4:40579294 G A 1.586644 -6.0970e-06
4:40582733 T C 0.036194 1.2443e-05
4:40583160 T C 0.164982 -3.5323e-05
4:40585050 G A 1.064865 -3.2463e-05
4:40585067 A G 0.820025 -1.2674e-04
4:40586278 A G 0.235488 7.8958e-05
4:40588866 G A 0.025019 -3.2856e-05
4:40592629 T C 0.575748 -1.9628e-05
4:40593321 A C 0.061508 -8.1581e-06
4:40594204 C T 0.519303 -3.1179e-05
4:40601974 T C 0.059610 3.1139e-05
4:40603821 G A 0.211508 1.5869e-05
4:40607493 T G 0.057078 4.8261e-06
4:40610732 G A 0.461907 -1.2472e-05
4:40611830 C A 0.044442 -2.9518e-05
4:40613961 A G 1.444113 -2.3374e-05
4:40614068 C T 0.057441 -1.3800e-05
4:40615123 A C 0.028330 -6.0077e-06
4:40621115 A G 0.042475 2.8687e-05
4:40621140 T C 0.057792 -1.7025e-05
4:40628251 C T 0.074677 2.6685e-06
4:40631309 G A 1.354100 -2.0262e-05
4:40638223 G A 0.059175 3.8931e-05
4:40638367 C T 0.741710 -3.8137e-06
4:40647939 T C 0.766125 5.9935e-07
4:40652510 T G 0.441182 1.7328e-05
4:40656576 C T 0.039904 -6.8019e-06
4:40658559 T C 0.426446 -1.2359e-05
4:40663277 A T 0.046425 2.6485e-05
4:40668113 C T 1.652745 1.5030e-05
4:40673993 G A 0.189452 -3.3909e-05
4:40676634 G A 1.273003 9.9138e-06
4:40677881 A G 0.215137 5.4246e-05
4:40678494 T C 0.078039 -2.0079e-05
4:40684941 T C 0.040745 3.0915e-05
4:40688238 T C 0.024551 2.1897e-05
4:40688736 C T 0.994761 2.7091e-07
4:40691337 T G 0.771896 -2.2721e-05
4:40694767 A G 0.367810 -4.9703e-06
4:40696169 G A 0.079552 4.3425e-05
4:40697883 G A 0.175083 9.1654e-06
4:40699041 T C 0.054205 -4.9641e-05
4:40702239 G A 1.005771 5.6892e-06
4:40704020 A C 0.098209 -4.5106e-05
4:40710273 G T 0.776012 -1.6129e-05
4:40712143 T C 0.050924 -2.1018e-05
4:40718618 A G 0.137191 1.6662e-05
4:40718856 C T 0.565121 2.6927e-05
4:40721523 C T 0.419757 -6.6604e-06
4:40722751 G A 0.424908 -1.4332e-05
4:40731514 T C 1.216708 8.4957e-06
4:40739421 T C 0.061330 -9.4818e-06
4:40749380 G A 0.272682 -1.4956e-05
4:40771393 A G 0.023464 2.8794e-06
4:40773665 A C 0.677436 -2.1806e-05
4:40778162 G T 1.605743 1.1833e-05
4:40791365 G A 0.049165 -2.2050e-05
4:40792007 A G 1.604366 1.3832e-05
4:40803370 C T 0.313518 5.2777e-06
4:40806556 G A 0.049061 -5.4340e-06
4:40807299 A G 0.172275 1.4375e-05
4:40810663 G A 0.677083 -3.4987e-05
4:40810747 G A 1.771942 9.0909e-06
4:40810978 A G 0.313375 -9.7911e-07
4:40818179 C T 0.047999 6.0871e-06
4:40820469 T G 1.598089 -3.2078e-06
4:40828084 T C 0.165495 -6.6509e-05
4:40829140 A C 0.078289 -9.1048e-07
4:40837655 T C 0.040109 2.4098e-05
4:40838547 T C 0.109005 -2.6432e-05
4:40839528 C A 1.606930 -7.6212e-06
4:40842131 G A 0.160246 3.2482e-06
4:40843283 G A 0.081902 2.1395e-06
4:40851049 C T 0.332441 1.4653e-04
4:40856111 T G 0.063449 -1.0976e-05
4:40861693 A G 0.154537 -3.1714e-05
4:40862338 G A 0.642563 8.9449e-05
4:40868684 T C 0.365314 5.3276e-05
4:40871987 C G 1.255700 -1.0029e-05
4:40879618 T C 0.175930 2.0810e-05
4:40886139 G A 0.537272 -4.6534e-06
4:40892200 A G 0.535412 2.9728e-06
4:40894503 G A 0.056419 2.3892e-06
4:40895453 A G 0.031829 3.0748e-05
4:40897838 C G 1.234855 -2.0266e-05
4:40902988 A G 0.552089 6.0425e-06
4:40907320 C T 0.109663 1.4244e-05
4:40912837 A G 0.050138 2.4437e-06
4:40913830 T A 0.070201 -3.7542e-05
4:40913982 T C 0.244128 -1.3830e-05
4:40938623 G T 1.031325 -2.3565e-05
4:40942515 C T 0.149561 3.6198e-06
4:40944208 T C 0.100121 4.4263e-05
4:40946491 A G 0.039242 1.8080e-06
4:40949832 A G 0.958470 -7.1970e-05
4:40954402 T C 0.140492 -4.6854e-06
4:40962170 C G 0.165638 2.8876e-05
4:40962376 C T 0.519556 2.7394e-05
4:40962955 A G 0.056416 -3.4337e-05
4:40964099 A C 0.021906 -2.9317e-05
4:40964488 C T 0.441806 -7.0958e-05
4:40966349 A G 0.865581 2.0546e-04
4:40966763 C T 0.505125 4.7940e-05
4:40967942 G A 0.467607 -1.1192e-04
4:40970319 T C 0.408935 1.3853e-05
4:40970431 C T 0.031796 1.4244e-05
4:40972701 T C 0.107038 -6.0021e-06
4:40972786 A C 0.044695 -1.9274e-05
4:40974552 T C 0.107395 -4.0332e-06
4:40980982 C A 0.148217 4.8542e-05
4:40982470 G A 0.829825 1.3881e-04
4:40990011 C A 0.225591 1.0797e-04
4:40990334 G A 0.264944 -5.2602e-05
4:41000824 T C 0.619508 1.2383e-05
4:41003045 A G 0.034159 -1.8370e-05
4:41003571 C T 0.133332 1.0392e-05
4:41014709 A T 0.054082 2.8830e-05
4:41015823 A G 1.040550 2.2372e-05
4:41015899 T C 1.525785 3.1581e-05
4:41016974 C A 0.031364 -1.7742e-05
4:41018170 C T 0.034195 -1.9454e-05
4:41018824 C T 0.043708 -1.2490e-05
4:41032676 T C 0.031491 -2.3330e-05
4:41036640 A C 0.061492 -1.7360e-05
4:41048660 A G 0.027898 -3.7898e-05
4:41049219 C A 0.444117 1.5522e-05
4:41049821 C T 0.031916 -2.5334e-05
4:41054050 A C 0.489909 -2.4941e-05
4:41056434 T C 0.130550 1.4407e-05
4:41056913 A G 0.055510 -2.1154e-05
4:41064147 A G 0.417621 5.2694e-06
4:41068660 A G 0.047275 -4.5630e-05
4:41069589 A G 0.339952 7.8414e-06
4:41071665 A G 0.139012 -8.8660e-05
4:41077699 A G 0.092704 9.1896e-05
4:41078320 C T 0.421175 3.8395e-05
4:41090377 A C 0.400720 1.5354e-05
4:41095078 C T 0.021504 -5.2478e-06
4:41099070 C T 0.037236 -7.3333e-05
4:41109645 A G 0.216558 -3.8098e-06
4:41110618 A G 0.020458 3.8715e-06
4:41118789 G C 0.346878 -1.8436e-05
4:41122955 C T 0.375591 2.6504e-06
4:41127076 G A 0.097274 8.3069e-05
4:41131568 C T 0.470729 1.9354e-05
4:41146238 T C 0.046860 -9.8324e-06
4:41147283 C A 0.305549 2.8924e-06
4:41156885 A G 0.078046 9.3288e-06
4:41157719 T C 0.288148 -3.5828e-05
4:41161034 A C 0.120748 6.3409e-06
4:41163873 T C 0.038041 -1.5088e-05
4:41169254 G A 0.159217 1.6583e-05
4:41185206 T A 0.583755 -4.2782e-05
4:41193113 C A 0.699430 -3.7237e-05
4:41195477 T G 0.286123 -4.1746e-05
4:41196892 T G 0.068448 1.2885e-05
4:41197209 A G 0.400574 1.0018e-05
4:41203091 A C 0.096067 -2.3863e-05
4:41203499 T C 0.042877 8.5222e-06
4:41205611 C T 0.489032 7.6396e-06
4:41206492 G A 0.228464 3.6137e-06
4:41207624 C T 0.280949 4.1821e-05
4:41207639 C T 0.259251 -3.4288e-05
4:41210665 G A 0.072009 2.0947e-05
4:41211532 T C 0.353425 -1.9996e-05
4:41215275 G A 0.100689 -2.5181e-05
4:41217131 A G 1.855460 6.0779e-06
4:41217246 T C 0.261721 -2.9550e-05
4:41220977 A G 0.232625 -3.2776e-05
4:41221697 G A 0.670390 6.6781e-06
4:41222165 A G 0.476305 8.9722e-07
4:41222268 T C 0.760439 6.4203e-05
4:41222843 T C 0.265427 -7.2007e-06
4:41225831 C T 1.082931 -3.2486e-05
4:41247691 C T 0.023386 3.8717e-06
4:41259149 C T 0.154433 4.6707e-06
4:41259633 A C 0.351036 -4.5544e-05
4:41261845 T C 0.231771 1.2216e-05
4:41262075 A G 0.040803 1.1411e-06
4:41265093 C T 0.029261 1.6265e-05
4:41272188 G T 0.451829 1.2923e-05
4:41279471 A G 0.104198 1.3947e-06
4:41284711 C T 0.349186 -4.6706e-05
4:41286090 T C 1.365438 -2.2175e-05
4:41292961 G A 0.160509 1.3906e-07
4:41297430 T C 1.008222 8.7820e-06
4:41297790 T C 0.028018 -2.5105e-05
4:41300480 A G 0.068867 4.4692e-06
4:41301440 T C 0.079877 -4.1786e-06
4:41305810 G A 0.440793 3.8463e-05
4:41308647 G C 0.139506 -2.0971e-05
4:41321125 A G 0.021844 -4.3199e-05
4:41323056 T C 0.602899 1.2105e-05
4:41326784 T G 0.651350 -9.1424e-07
4:41331051 G C 0.025973 -6.7491e-06
4:41337421 C G 0.455461 1.7917e-05
4:41339734 G A 0.167238 -2.2597e-05
4:41348998 G A 0.823096 1.5587e-05
4:41355634 G C 0.735657 3.3401e-05
4:41360865 C T 0.218960 3.0369e-05
4:41364925 C G 0.062320 3.7352e-06
4:41365351 A G 0.073852 -9.9012e-06
4:41368175 A T 0.276648 7.0354e-06
4:41370486 G A 0.058315 6.1499e-06
4:41372088 T G 0.068185 1.6945e-06
4:41377305 G A 0.101429 3.1546e-05
4:41380276 C T 0.581642 -3.3467e-05
4:41388512 C T 0.143082 2.0201e-05
4:41393272 C T 0.561567 -1.8879e-05
4:41395370 G A 0.071687 2.0564e-05
4:41400873 T C 0.030550 -4.7970e-06
4:41410244 C A 1.821781 -1.9292e-05
4:41412942 C A 0.360653 -2.4331e-05
4:41412994 T C 0.045023 8.6451e-06
4:41413356 A G 0.096421 -1.7085e-05
4:41416598 T C 1.462657 9.8014e-06
4:41417335 G A 0.055377 -2.9192e-05
4:41418190 G A 0.036856 -2.2008e-05
4:41426303 T C 0.092905 1.6912e-05
4:41431063 A G 0.098774 -1.2069e-05
4:41438256 T G 0.083389 6.8321e-05
4:41439990 G T 0.263740 -4.3677e-05
4:41457735 A G 0.767891 -5.6282e-06
4:41457923 G T 0.280543 4.4153e-05
4:41469852 A G 0.219282 6.3048e-05
4:41470741 A G 0.701838 1.4730e-05
4:41471170 T C 0.058727 -6.2743e-06
4:41472809 T C 0.021922 -1.2489e-05
4:41484189 G A 0.528115 -6.6558e-07
4:41485614 T C 0.157845 -2.7071e-05
4:41497036 A G 0.482135 2.4674e-05
4:41510941 A G 0.311745 8.4933e-06
4:41518651 G A 0.805257 3.5933e-05
4:41518682 T C 0.062654 -1.7363e-06
4:41528601 T C 1.894358 5.9955e-05
4:41531944 T C 0.028015 -1.4562e-06
4:41533650 G A 0.032565 9.1294e-06
4:41534784 G T 0.135153 -4.6219e-05
4:41535317 T C 0.051167 -8.0085e-06
4:41536245 T C 0.035730 5.5445e-06
4:41541642 G A 0.084865 -3.3375e-05
4:41545764 C A 0.067594 -1.2056e-05
4:41545856 T C 0.065358 4.3687e-05
4:41546097 T C 0.098040 9.6141e-06
4:41546214 G A 0.129706 -3.3852e-05
4:41547137 C T 0.443078 1.2695e-05
4:41549946 A G 0.067380 3.1454e-05
4:41550894 A G 0.235102 2.9299e-05
4:41555718 C T 0.185564 3.6287e-05
4:41560961 G A 0.116106 -9.4203e-06
4:41562903 A G 0.108437 -2.6902e-05
4:41570291 A C 0.177332 3.5327e-05
4:41584912 A G 0.044977 1.8487e-05
4:41585564 A G 0.104363 5.3934e-06
4:41586613 C T 0.364831 8.7974e-06
4:41594902 A G 0.026820 -4.1190e-06
4:41599798 T C 0.066348 -1.6979e-05
4:41607350 T C 1.545545 -1.6973e-05
4:41607468 A G 0.161639 1.4697e-05
4:41612366 A G 0.262896 1.4519e-05
4:41613931 C T 1.628045 -4.2573e-06
4:41616187 T C 1.455964 3.5163e-07
4:41623302 A G 0.169319 -2.7440e-05
4:41626807 T C 0.080165 -2.0108e-05
4:41627189 G A 0.039638 -4.2619e-05
4:41631718 T C 0.122403 -1.4511e-05
4:41633322 A C 0.122631 -1.5921e-05
4:41636344 G A 0.067487 -1.3670e-05
4:41637245 A C 0.362958 -1.3681e-05
4:41638728 A G 0.048567 -3.3807e-06
4:41639516 G A 1.073765 5.8409e-06
4:41640351 C T 0.178602 -3.6625e-05
4:41640878 T C 0.513185 -8.7894e-06
4:41642969 G T 0.827397 -1.4131e-05
4:41645116 A G 0.027648 2.4066e-05
4:41648474 G T 0.039047 3.8836e-05
4:41650488 G A 0.060178 -8.9848e-06
4:41652442 A G 0.067292 -2.5214e-05
4:41658985 G A 0.319519 6.3776e-06
4:41668853 A C 0.126577 1.1155e-05
4:41672759 T C 0.130498 5.1239e-06
4:41673604 C T 1.084959 -1.4574e-05
4:41679483 G A 1.132783 -3.3131e-05
4:41682373 G A 0.078198 -6.1225e-05
4:41687107 A G 0.051531 -2.8436e-05
4:41687911 G A 0.531777 -1.1456e-06
4:41691709 C T 0.239052 3.9297e-05
4:41700107 C T 0.113120 3.4011e-05
4:41700302 G A 0.025201 5.5478e-06
4:41711600 C T 0.541939 -7.6828e-06
4:41712835 C T 0.032127 -2.3337e-05
4:41718679 T C 0.041832 -3.1219e-05
4:41723157 G A 0.136231 1.0436e-04
4:41727059 C T 0.038388 -2.6039e-05
4:41729460 G A 0.244417 -2.4138e-05
4:41730976 G A 0.359748 3.3594e-05
4:41732847 T C 0.044293 -4.5871e-05
4:41738664 T C 0.077546 3.3616e-05
4:41739295 T C 0.038460 -1.4066e-05
4:41746162 A T 0.157757 -4.8498e-05
4:41762236 A G 0.033578 -5.3355e-05
4:41763403 C T 0.666326 -9.2769e-06
4:41775207 A G 0.230876 1.4666e-05
4:41788399 A G 0.034026 -2.2176e-05
4:41788640 G A 0.074479 2.3931e-05
4:41789560 A C 0.283844 -2.9574e-07
4:41791624 G A 0.939446 -1.1079e-05
4:41796801 T G 0.100741 1.3502e-05
4:41800752 A G 0.060642 -2.1581e-05
4:41800929 T C 0.170487 -7.6960e-06
4:41804147 G A 0.024850 -2.2824e-06
4:41805774 A C 0.063644 -4.7707e-05
4:41806827 T C 0.303147 -1.7420e-05
4:41807737 G A 0.957064 -2.2306e-05
4:41807830 C G 0.028304 3.8227e-05
4:41814293 C T 0.159390 6.5953e-05
4:41814330 T C 0.020351 2.0755e-06
4:41818087 T C 0.245771 -1.2778e-05
4:41818194 C T 0.626827 2.9606e-05
4:41820275 T C 0.047753 2.3603e-05
4:41823615 G A 0.191841 1.8036e-05
4:41824126 T C 0.445675 2.7699e-05
4:41828325 C T 0.042332 -8.2708e-06
4:41833716 G A 0.111098 1.8239e-05
4:41841463 A G 0.102003 1.9357e-05
4:41845708 C T 0.341682 1.2592e-05
4:41850006 C T 0.079146 -1.6433e-05
4:41857260 G A 0.142407 2.1495e-05
4:41870368 G A 0.049596 -2.7809e-05
4:41873512 G A 0.115581 -3.4148e-05
4:41875943 A G 0.028745 1.6582e-05
4:41882915 C T 0.241038 6.1511e-06
4:41892087 C T 0.129424 8.0688e-06
4:41930491 A C 0.023152 2.1009e-05
4:41931781 G A 0.200319 1.6525e-05
4:41939617 C T 0.108190 6.5583e-07
4:41940132 A C 0.248634 1.4880e-05
4:41943557 A G 0.077702 4.5390e-05
4:41959924 T C 0.104116 7.9304e-06
4:41981553 A C 0.026398 -7.9136e-06
4:41981814 C A 0.043546 2.3480e-05
4:41984118 T C 1.570340 -1.8706e-05
4:41985867 A G 0.259796 -1.6330e-06
4:41987758 T C 0.027015 -6.9471e-06
4:41992458 A G 0.089507 -2.0436e-05
4:41998435 A G 0.028885 3.1421e-05
4:42003671 G A 1.528424 -1.6454e-05
4:42005232 A T 0.045821 -6.3784e-06
4:42013932 A G 0.055640 -1.1241e-05
4:42017797 T C 0.022967 2.6113e-05
4:42020142 G A 1.947388 9.1404e-07
4:42030113 A G 1.567302 -1.0866e-05
4:42031437 G A 1.483816 -1.7449e-05
4:42031922 T G 0.035922 -8.3875e-06
4:42066311 A G 0.253463 3.5115e-06
```
