## Supplemental_Data_Files for "Common genetic variation associated with Mendelian disease severity revealed through cryptic phenotype analysis": SupplementalDataFile_9.txt (part 6 of 21)

```
4:42086058 G A 1.596443 -1.2128e-05
4:42087117 G A 0.043708 4.7488e-06
4:42099002 A G 0.087118 -9.7550e-07
4:42099209 G A 1.967233 -1.2009e-05
4:42112012 T C 0.125519 -4.7488e-06
4:42115801 A G 0.024788 -3.4372e-07
4:42117559 A G 0.257686 -3.6643e-06
4:42120105 G A 0.035860 -5.0124e-06
4:42122289 C T 0.049742 2.7694e-05
4:42125963 A G 0.097566 -3.8407e-05
4:42141671 G A 0.379463 2.4757e-05
4:42150774 G A 0.478058 2.1203e-05
4:42151083 T C 0.038648 -8.4753e-06
4:42152351 A C 0.293296 2.5008e-05
4:42161220 T C 0.328848 3.2290e-05
4:42165799 C T 0.071970 -1.1340e-06
4:42166827 G A 0.020932 2.0775e-05
4:42181863 A G 0.440228 2.9672e-05
4:42183535 A G 0.065231 7.7563e-07
4:42185832 T G 0.024701 -1.2266e-05
4:42189255 C T 0.124130 -7.8947e-06
4:42193265 C T 0.096352 3.1816e-06
4:42193517 C A 0.074248 -1.1856e-05
4:42194357 C T 0.075290 1.4241e-05
4:42198958 G A 0.020390 1.0494e-05
4:42199292 C T 0.229827 -7.3528e-06
4:42200048 T G 0.445155 7.7105e-05
4:42201795 C T 0.068068 4.5882e-05
4:42204006 G A 0.316004 4.4764e-05
4:42204637 A G 0.092610 1.1447e-04
4:42205264 T G 0.417098 -3.0738e-05
4:42207549 C T 0.718097 -2.4868e-05
4:42211989 G A 0.128587 -7.1501e-05
4:42213011 T C 0.037204 -4.2121e-05
4:42213058 C T 0.086913 -1.9038e-05
4:42215348 A G 0.037691 1.1769e-05
4:42218006 C T 0.879885 3.4400e-05
4:42219146 G A 0.312956 4.2903e-05
4:42221782 G A 0.105434 4.2239e-05
4:42224011 T C 0.525837 -1.8174e-05
4:42226738 T G 0.801317 1.5861e-05
4:42234799 A G 0.070292 -3.1492e-05
4:42237898 A G 0.382829 -1.5859e-05
4:42239456 T G 0.268310 2.6162e-06
4:42242541 A G 0.074174 -1.6194e-05
4:42244458 C T 1.937846 1.5815e-05
4:42251510 A G 0.025486 2.4474e-05
4:42254409 A C 0.039177 4.5528e-05
4:42257861 A G 0.050093 -1.3284e-06
4:42260772 A G 0.464630 1.8838e-05
4:42266073 C T 0.647026 3.3437e-07
4:42266141 A G 0.045299 1.5979e-05
4:42266804 A G 0.046003 -1.4598e-05
4:42270220 T C 0.280030 -1.4302e-05
4:42270469 A G 0.086761 -1.9942e-05
4:42274705 C T 1.311443 1.8298e-05
4:42281042 C T 1.039940 3.0692e-05
4:42281427 C A 0.066163 -1.7917e-05
4:42285861 G A 0.043815 -4.2611e-05
4:42287348 T C 1.096748 1.5693e-05
4:42295915 G A 1.486196 -1.5173e-05
4:42295976 T G 1.955480 3.9884e-05
4:42307718 C T 0.144102 4.0683e-05
4:42309609 G T 0.249276 6.4281e-07
4:42322167 C A 0.042228 -5.2512e-05
4:42325687 A G 0.022386 2.1626e-05
4:42326229 G T 1.515129 -8.0209e-06
4:42330823 T C 1.503434 -2.0875e-05
4:42339850 T C 0.120501 -5.8221e-05
4:42342068 C T 0.034217 4.2920e-06
4:42342123 T C 0.040362 1.7714e-05
4:42344051 T C 1.144257 9.0188e-06
4:42350442 G A 1.388035 4.6786e-06
4:42352660 G A 0.048038 -9.4309e-06
4:42355742 A C 0.065650 -6.6983e-06
4:42355935 G A 0.021990 1.7515e-05
4:42358088 A G 0.313660 3.6318e-05
4:42361620 G T 1.943240 1.6453e-05
4:42368901 T C 0.525821 -9.6805e-07
4:42374010 A G 0.078964 3.2322e-05
4:42386601 C T 1.649795 -2.4582e-05
4:42386838 T G 0.253755 -1.2637e-05
4:42389504 G A 0.029141 -3.1159e-05
4:42390871 C A 0.525353 1.5409e-05
4:42391601 T C 0.067091 7.8602e-06
4:42393630 T C 1.618106 -1.6214e-05
4:42398830 T C 0.041891 -4.1182e-05
4:42399163 A C 0.057536 1.7302e-05
4:42407055 G A 1.418640 -2.9436e-05
4:42411281 T C 0.026019 -2.7711e-05
4:42429515 A G 0.078458 -6.8554e-07
4:42430886 A G 0.468691 8.9794e-06
4:42435148 C A 0.032429 -2.2192e-05
4:42435440 C T 0.776294 2.1471e-05
4:42447367 T C 0.037155 -2.7889e-05
4:42453253 T C 0.385620 3.8705e-05
4:42457348 C T 0.042410 7.5007e-05
4:42460994 C T 0.020793 -4.2136e-07
4:42476033 C T 1.179848 -2.0447e-05
4:42477185 A G 0.087576 3.3184e-05
4:42489975 C G 0.029329 4.2574e-05
4:42490704 G A 0.386120 4.6910e-05
4:42499224 C T 0.715078 3.5256e-05
4:42501035 C T 0.036636 1.3750e-05
4:42504438 C A 0.800615 -3.3048e-05
4:42511312 A G 0.100582 4.6252e-05
4:42522504 G T 0.135195 -1.5124e-05
4:42523092 T C 0.318159 2.5742e-05
4:42527623 C T 0.067682 -5.8149e-05
4:42556540 T C 0.817633 -1.9743e-05
4:42568287 T C 0.384624 -6.6844e-06
4:42575586 A G 0.072638 1.7942e-05
4:42576420 C T 0.365915 -1.0717e-05
4:42576472 A G 0.223485 -1.9981e-05
4:42590974 C G 0.622316 3.2564e-05
4:42597657 G A 0.064465 3.6961e-05
4:42613055 C G 0.023594 2.1553e-05
4:42623407 G A 0.436765 -1.4121e-05
4:42639186 G A 0.990947 -6.5883e-06
4:42649935 T G 1.211342 -3.2390e-05
4:42651843 C T 0.034659 5.6677e-06
4:42652004 A G 1.397718 -1.6209e-05
4:42656786 A C 0.119005 6.3872e-07
4:42657423 C T 0.549833 -1.3001e-05
4:42660575 G C 1.431237 -2.0872e-06
4:42661971 A C 0.252373 -9.5098e-06
4:42663182 G T 0.491155 -1.3951e-05
4:42663226 C T 0.058581 -2.3832e-05
4:42668269 T C 0.098595 2.0545e-05
4:42676234 A G 1.668802 -4.1746e-06
4:42690604 G A 0.915527 -1.9883e-05
4:42716357 G A 0.181068 -2.7892e-06
4:42718245 G T 0.066673 -1.2377e-05
4:42718502 C T 0.159227 4.9275e-05
4:42719235 T C 0.028774 -9.4762e-06
4:42720455 G A 0.029670 -1.3163e-05
4:42727607 T C 0.025421 -1.7799e-05
4:42728457 A G 0.173171 -6.5724e-05
4:42736454 G A 0.056782 -1.8652e-05
4:42751332 C A 0.381349 -1.5958e-05
4:42752008 G A 0.057714 -5.1577e-06
4:42759382 C T 0.050895 -4.4373e-05
4:42759802 T C 0.136247 3.0797e-05
4:42772104 C T 0.380609 -1.7390e-05
4:42778455 C T 0.141908 4.3001e-06
4:42790839 T G 0.254508 3.0191e-05
4:42792526 A C 0.037846 -1.2313e-05
4:42792854 A G 0.072135 -1.0818e-05
4:42798843 C A 0.441922 -2.9992e-05
4:42805879 G T 0.185126 -1.2420e-05
4:42810102 A C 1.522925 -3.4127e-05
4:42823257 C T 1.271783 -1.6188e-05
4:42830426 T C 0.970716 -3.9661e-07
4:42836941 G A 0.214289 2.1034e-06
4:42837176 G T 1.810541 7.5036e-05
4:42838771 A G 0.155998 8.2381e-05
4:42843157 A G 0.133485 -2.2949e-05
4:42847336 C A 0.979272 -2.4928e-06
4:42856860 T C 0.761860 -4.9492e-06
4:42867440 C T 0.049489 2.6918e-06
4:42895423 T C 0.114883 2.1806e-05
4:42895871 A G 0.790323 -1.1824e-05
4:42896874 T C 0.057286 -9.4648e-06
4:42898385 T C 0.065248 3.9729e-05
4:42904007 C T 0.280475 -1.7586e-06
4:42907893 C T 0.036973 4.1047e-05
4:42914565 A C 0.420094 3.6884e-05
4:42919306 T C 0.035188 -1.8998e-05
4:42921359 T C 0.499909 9.0785e-06
4:42921938 A G 0.059642 -5.2911e-05
4:42937585 C T 0.319961 3.3962e-05
4:42943613 C A 0.369972 6.0756e-05
4:42958787 A C 0.047370 -3.3322e-05
4:42964453 A G 0.538314 -2.5177e-05
4:42974352 C T 0.027914 6.0271e-06
4:42988491 A C 0.680630 5.1462e-06
4:42995273 T C 0.049155 2.9877e-05
4:43000263 G A 0.044419 -1.7284e-05
4:43001353 T C 0.064897 2.4311e-05
4:43002727 G T 0.075861 3.6284e-05
4:43009354 G A 0.049388 5.9228e-05
4:43011209 G A 0.523746 5.2613e-06
4:43019691 A G 0.040092 -2.3034e-05
4:43020165 G A 0.109975 5.2584e-06
4:43043513 T C 0.933311 3.1696e-05
4:43065682 T C 0.577322 -2.8314e-05
4:43074859 T C 0.048788 1.8062e-05
4:43086873 T C 1.920399 -2.2832e-06
4:43092845 T C 1.510237 -1.6669e-06
4:43106517 C T 1.561839 5.3302e-06
4:43109955 G T 0.137561 5.2412e-05
4:43124409 C T 0.750870 7.4677e-06
4:43135076 G A 0.171607 1.1550e-05
4:43147613 A G 0.287895 -2.5824e-05
4:43149351 G T 1.734926 -2.9405e-06
4:43165404 A G 0.024490 -2.0757e-05
4:43166477 C A 0.641437 1.2421e-05
4:43173290 G A 0.127438 2.1485e-05
4:43196539 C T 1.493408 2.6156e-06
4:43222331 A G 0.033964 5.4456e-06
4:43225971 G T 0.089474 -3.2521e-05
4:43232359 G A 0.955324 -3.1503e-07
4:43237359 G A 0.102961 -6.2003e-05
4:43243521 G A 0.560544 -9.8010e-06
4:43246530 T C 0.032001 2.9895e-06
4:43254767 A G 0.025989 1.7637e-05
4:43258932 A G 1.370576 2.6907e-06
4:43272055 C T 0.049622 -2.5031e-05
4:43280771 C T 0.063904 -2.4894e-05
4:43284781 A G 0.078893 -1.4910e-05
4:43295002 T C 0.123767 -5.7745e-06
4:43302530 T A 0.776100 7.4152e-05
4:43308965 C T 0.072203 1.3355e-05
4:43319436 A G 0.059330 -3.1833e-06
4:43329681 C T 0.476792 -3.3237e-05
4:43342783 T G 0.030332 1.7535e-06
4:43352561 T G 0.041495 -3.0859e-06
4:43364962 C T 1.967409 2.3383e-05
4:43366872 A G 0.057153 -2.5684e-05
4:43372097 G A 0.296042 3.5886e-05
4:43382474 T C 0.091857 -2.2200e-05
4:43385180 C T 0.227523 -2.5423e-05
4:43389907 G A 0.155998 1.3003e-05
4:43390340 G A 0.088786 2.1709e-05
4:43390391 A G 0.060285 1.4464e-05
4:43393207 C T 1.651479 2.5591e-05
4:43416625 G A 0.068448 -4.9549e-06
4:43444471 C T 0.174973 -5.3626e-05
4:43445254 G A 0.115545 -5.4848e-06
4:43458359 T C 0.052686 1.9275e-05
4:43458362 T C 0.138529 2.5518e-06
4:43471436 A G 0.041157 1.4944e-06
4:43489631 A G 0.122949 -1.8931e-06
4:43491695 T C 0.028592 1.8672e-05
4:43495550 G T 0.072557 1.4662e-05
4:43496308 C T 0.023295 -5.1019e-06
4:43501130 A T 0.056477 -7.1277e-06
4:43506538 C T 0.023831 -8.6227e-06
4:43510295 G A 0.066059 -1.7226e-05
4:43514179 C A 0.065186 3.5509e-05
4:43520683 G T 0.090419 -5.8863e-06
4:43523829 T C 0.168585 -8.0628e-05
4:43535415 G A 1.832467 2.8085e-05
4:43537600 G T 0.164563 -1.4125e-05
4:43543515 G A 1.821022 2.9673e-05
4:43548148 G A 0.032530 -7.2115e-06
4:43560111 T G 1.837443 2.5084e-05
4:43560388 A G 0.063482 -4.6684e-05
4:43567853 G A 0.041696 1.8484e-05
4:43589876 T C 0.042699 -3.0964e-06
4:43596834 C T 0.023347 -3.8475e-06
4:43604121 T C 0.056529 -2.5158e-05
4:43609195 T C 0.026096 -1.9200e-05
4:43611787 G T 0.597800 5.6338e-05
4:43617490 G A 1.817922 2.9875e-05
4:43626609 C T 0.071506 5.1285e-06
4:43635461 A G 0.060155 -5.7323e-06
4:43642674 T C 0.132644 -8.5344e-06
4:43646052 G T 0.175317 -2.0171e-05
4:43646355 T C 0.101315 -2.8487e-05
4:43654480 T C 0.034403 4.6444e-05
4:43656196 G A 1.781877 9.6478e-06
4:43656260 G A 1.744453 -5.1985e-06
4:43678731 C A 0.053569 7.3888e-06
4:43686113 A G 0.038547 6.6916e-06
4:43704510 A G 0.030254 4.1130e-06
4:43714847 C T 0.052826 6.9198e-06
4:43716533 A G 0.073664 5.7899e-05
4:43730186 T A 0.027921 2.1231e-05
4:43731253 G A 0.126957 3.1714e-05
4:43742391 G A 1.185518 3.2862e-05
4:43756014 T C 0.143186 -9.7301e-05
4:43756450 A G 1.854632 2.2705e-05
4:43756789 T C 0.037174 -5.5276e-05
4:43769656 C T 0.080363 -4.2221e-06
4:43769781 T C 0.128454 9.8350e-06
4:43771273 C A 0.039073 -3.6260e-06
4:43775511 G A 0.230330 4.4838e-05
4:43778467 C T 0.027229 -8.5113e-06
4:43781839 C T 1.056185 6.7534e-06
4:43785765 A C 0.047285 -1.2953e-05
4:43785961 T C 0.068253 -9.0806e-06
4:43787479 T C 0.205613 1.6287e-04
4:43802471 G A 0.031257 -3.0875e-05
4:43810538 T C 0.583966 -2.6137e-05
4:43823868 T C 0.524123 5.5422e-05
4:43823958 A C 0.064105 9.3088e-06
4:43826792 A G 0.031595 -3.2225e-05
4:43832158 G T 0.247618 1.1332e-05
4:43838724 T C 0.058607 -9.9891e-06
4:43839384 T C 0.041417 -7.2248e-06
4:43852206 G A 1.588150 1.5322e-06
4:43855149 A G 0.125919 -4.2322e-06
4:43862244 T C 0.117859 1.0499e-05
4:43868117 G A 0.024282 -1.9479e-06
4:43876490 A G 0.452419 -1.0498e-05
4:43878456 T G 0.124013 4.4765e-06
4:43885430 G A 0.072830 -6.9362e-06
4:43886795 A G 0.100556 -1.0667e-04
4:43893389 A C 0.099209 -3.3142e-05
4:43901148 G A 0.181166 -2.1235e-05
4:43905805 T C 0.054033 6.3349e-06
4:43906394 C T 0.078792 -1.3014e-06
4:43915841 C A 0.260348 -4.4489e-06
4:43924802 T G 0.163190 -3.0916e-06
4:43934001 T C 1.331486 1.9191e-05
4:43947606 T C 0.400373 3.9499e-05
4:43951981 G A 1.111393 1.0500e-05
4:43957808 T C 0.068721 -4.1839e-06
4:43964533 A G 0.112153 -2.7583e-07
4:43964589 A G 1.648740 -3.7325e-05
4:43964767 T G 0.041848 3.0875e-05
4:43971237 A G 0.398195 7.5268e-05
4:43977881 C A 0.048681 -4.5003e-05
4:43979608 T G 0.346842 -2.5484e-05
4:43980417 A C 0.131018 -1.2821e-04
4:43981339 A G 0.078510 -3.9785e-05
4:43981875 A G 0.235313 1.8363e-05
4:43982856 T A 0.133309 8.8800e-06
4:44002938 T C 0.025405 -5.7997e-06
4:44004568 G A 0.066140 -1.2915e-05
4:44004735 T C 0.045292 6.2433e-06
4:44004872 T C 0.105892 -2.1935e-06
4:44006322 A C 0.365418 4.5868e-06
4:44010465 G T 0.050343 -3.8836e-06
4:44019912 C T 0.074034 6.2910e-06
4:44035289 T C 0.043997 -1.8704e-05
4:44035794 T G 0.363477 -1.2456e-05
4:44037652 A C 0.225221 -8.5977e-06
4:44045793 T G 0.126957 -4.8700e-05
4:44056011 C A 0.099248 -9.4974e-06
4:44059971 C T 0.066487 1.9959e-05
4:44065589 T C 0.030845 6.7433e-06
4:44067549 C T 0.633118 2.9458e-05
4:44093676 T C 0.104915 5.7156e-05
4:44094408 C A 0.061012 4.1727e-06
4:44129577 A G 0.182902 5.8142e-06
4:44130336 A G 0.121728 -1.7627e-05
4:44133945 A G 0.084882 -1.2775e-05
4:44139629 C T 0.060703 -1.6988e-05
4:44139728 G A 0.205344 1.8499e-05
4:44146447 G C 0.113117 3.1230e-06
4:44152042 A G 0.183490 5.1065e-05
4:44152766 T C 0.331438 -7.0637e-05
4:44153215 T C 0.039015 -1.4497e-05
4:44156938 C T 0.098774 3.1135e-05
4:44162832 C G 0.032715 -5.9370e-06
4:44168029 C T 0.022399 -4.0319e-06
4:44173592 C T 0.031699 5.8004e-07
4:44186433 A G 0.247618 6.1621e-06
4:44189102 A G 0.037161 1.9451e-06
4:44189884 A G 0.067218 -6.3199e-06
4:44208742 C G 0.095054 -2.3672e-05
4:44211484 C T 0.029001 2.2462e-05
4:44212165 G A 0.413658 -2.6400e-05
4:44221870 C T 0.059029 6.9309e-06
4:44224500 G T 0.473543 -1.2015e-05
4:44244147 A T 0.926459 1.0597e-05
4:44258348 A G 0.321548 2.5918e-05
4:44261451 T G 0.053413 -2.1824e-05
4:44264963 G A 0.080023 -8.7410e-06
4:44280953 T C 0.063190 -2.0612e-05
4:44282704 G C 0.051388 8.9005e-06
4:44282876 A G 1.744875 2.2292e-06
4:44283216 T C 0.087199 4.1205e-09
4:44289729 A C 0.627639 5.0641e-06
4:44290591 T C 0.211433 -2.8923e-05
4:44293646 C T 0.102231 -5.9455e-05
4:44296686 C T 0.023545 -4.1903e-06
4:44297909 A C 0.165488 -1.2992e-05
4:44312247 C T 0.085829 -1.1347e-05
4:44344941 A G 0.309064 1.3598e-05
4:44351013 G A 1.218580 -3.5179e-05
4:44351229 C T 0.182516 7.6760e-06
4:44354906 C T 1.698138 3.5105e-05
4:44358412 G A 0.323505 2.2909e-05
4:44367358 A G 0.087358 2.6526e-05
4:44379464 C G 0.036318 -2.0636e-05
4:44379852 T C 0.024672 1.3868e-05
4:44384123 T C 1.697132 1.8633e-05
4:44397375 T G 0.601094 -2.1202e-05
4:44398736 G T 0.199820 -1.0672e-05
4:44400190 G T 0.156274 -5.3577e-06
4:44401580 A G 0.372277 2.9647e-05
4:44401741 G A 0.056422 -7.7274e-07
4:44419747 C T 0.034526 1.5663e-05
4:44423265 A G 0.038431 3.3929e-06
4:44423722 C T 0.179196 3.5192e-05
4:44426527 G A 0.162314 1.5047e-05
4:44433492 T C 1.748786 6.3629e-07
4:44447362 T G 1.168004 -1.0324e-05
4:44451546 T C 0.435119 1.3658e-05
4:44454734 A G 0.289703 2.9665e-05
4:44454971 T G 0.040508 -2.2109e-05
4:44457045 A C 0.038161 -9.4892e-07
4:44459111 A C 0.032656 -3.7357e-05
4:44463404 C T 1.966909 -1.1915e-05
4:44484047 A G 0.063881 2.2441e-05
4:44486112 A G 0.043215 -1.4764e-05
4:44489313 A G 0.072703 3.2942e-06
4:44492235 T C 0.138847 3.1717e-06
4:44492585 C A 1.560518 1.4991e-05
4:44497120 G A 0.050836 1.8749e-05
4:44509953 T C 0.053611 3.8732e-05
4:44514468 T C 0.692215 2.6254e-06
4:44521993 A C 0.644459 -4.5921e-06
4:44524335 T C 0.282195 9.4062e-08
4:44536354 G A 1.123637 -6.0635e-06
4:44542952 C T 0.843496 -9.6910e-07
4:44546645 A G 0.058188 -4.0732e-06
4:44547601 A C 0.192422 3.5199e-06
4:44574910 T C 0.648850 1.2513e-06
4:44575509 A T 0.051297 -1.4431e-05
4:44580804 A G 1.100760 -1.4736e-05
4:44585582 A G 0.031984 -1.3339e-05
4:44601764 G T 0.565556 -3.0081e-06
4:44601897 A G 1.631027 1.6313e-05
4:44603068 C A 1.668630 1.3814e-05
4:44622116 G A 0.022766 -1.1108e-05
4:44637336 A G 0.138902 -6.9265e-07
4:44646143 T C 1.243502 2.3772e-05
4:44652030 T C 0.140327 -3.8836e-05
4:44654002 A G 0.162863 -6.6690e-07
4:44667673 C T 0.108680 2.1940e-06
4:44678843 G A 0.125698 1.3179e-05
4:44686620 G A 0.102357 2.7780e-06
4:44687401 G A 1.548593 8.1167e-06
4:44700454 A G 0.048898 1.2852e-05
4:44702720 C T 0.452958 -1.0853e-05
4:44705595 A G 1.280258 2.4127e-05
4:44727207 C T 0.040904 -4.2709e-06
4:44728530 G A 0.083574 7.9526e-05
4:44756984 T C 1.226237 2.3268e-05
4:44766959 A C 0.107531 -1.2031e-05
4:44773255 C T 0.052186 -2.5541e-05
4:44780461 T C 0.082227 -5.6291e-05
4:44781164 C T 0.052271 7.8637e-06
4:44781238 T G 0.029959 -2.1332e-05
4:44794074 G A 0.035084 3.8507e-05
4:44803690 T G 0.034156 1.3730e-05
4:44804651 A G 0.163138 -1.7444e-05
4:44818200 G A 0.090890 2.6854e-05
4:44824962 T C 0.065472 1.2153e-05
4:44829732 T C 0.125902 1.8903e-05
4:44833934 A G 0.055500 3.4553e-05
4:44840696 T C 0.095852 -9.1049e-05
4:44850754 T C 0.048782 7.6818e-06
4:44851351 G A 0.034909 -5.3675e-06
4:44859638 A C 0.925051 -2.5212e-05
4:44864639 C T 1.531887 -4.6117e-06
4:44871784 G A 0.864532 -1.9393e-05
4:44887676 A G 0.063378 -1.9000e-05
4:44888330 G T 1.903271 -4.3383e-06
4:44897277 C T 0.946577 8.7025e-06
4:44897911 C A 0.537165 -7.4901e-06
4:44904159 T C 0.079659 2.5898e-05
4:44909419 C T 1.700475 3.0309e-05
4:44909490 A G 0.035964 -3.3583e-05
4:44909547 G A 0.190835 -3.3593e-05
4:44920888 G A 0.022088 -1.9769e-06
4:44921565 A G 0.406624 6.0041e-06
4:44936965 T G 0.240480 3.8333e-05
4:44941839 C T 0.063806 1.0511e-05
4:44946092 C A 0.211628 2.0083e-05
4:44946411 A G 0.061112 -1.2809e-05
4:44955488 G A 0.595405 4.0039e-05
4:44965841 C A 0.111043 5.4516e-06
4:44968118 C G 1.619336 6.4631e-06
4:44969268 G T 0.053926 1.7865e-05
4:44984763 T C 0.051972 -1.9086e-05
4:44993547 A G 0.045072 1.9122e-05
4:44994575 A C 0.039099 3.7006e-05
4:44995914 G T 1.016421 3.6997e-06
4:44996999 G A 0.109910 -7.4755e-07
4:44997713 A G 0.086917 7.1168e-06
4:45001697 C T 0.067520 -9.6167e-06
4:45009414 G T 1.634536 -3.5999e-06
4:45010646 A G 0.194354 -1.5699e-05
4:45013657 C T 0.039236 3.2277e-05
4:45018583 G A 0.380930 -7.6326e-06
4:45021323 G C 1.692426 1.2159e-05
4:45030609 G A 0.546367 1.6463e-05
4:45033238 C G 0.496099 -1.0823e-05
4:45036829 C T 0.390372 -3.1172e-05
4:45040966 T C 0.139181 -2.3108e-05
4:45041616 G T 0.530848 1.0405e-05
4:45050030 G A 0.161736 -1.8443e-05
4:45056440 A G 0.042614 9.1375e-06
4:45077284 G T 0.125964 -1.4842e-05
4:45079676 A G 0.497267 1.8329e-05
4:45084543 T G 1.621478 -6.1769e-05
4:45086083 T C 0.029631 7.9645e-06
4:45091119 A G 0.049950 -1.5841e-05
4:45093562 G T 1.885315 -1.2532e-05
4:45113729 T C 0.036879 -3.3009e-06
4:45114679 G A 0.072285 -9.4566e-06
4:45117625 A G 0.233336 2.2530e-05
4:45117658 T C 0.299548 -2.3677e-05
4:45127549 C A 0.028313 2.0103e-05
4:45131089 A G 0.561645 2.5543e-05
4:45133153 G C 0.023880 1.4194e-05
4:45135077 A G 0.034857 4.6236e-06
4:45136996 A G 0.069750 1.2398e-04
4:45160908 C T 0.637821 -1.2715e-05
4:45163333 C G 0.943104 3.7681e-05
4:45163910 C T 0.051141 2.4079e-06
4:45167223 C A 0.034542 -7.5697e-06
4:45174021 G A 0.177294 1.1647e-05
4:45182527 G A 0.867794 4.3914e-05
4:45188855 A G 0.231103 4.6145e-06
4:45190715 G A 0.030884 7.9361e-06
4:45191317 G A 0.193484 -7.7215e-06
4:45192515 G A 0.074193 -9.4131e-06
4:45201371 G A 0.088536 3.8857e-06
4:45201739 A C 0.041660 3.2766e-05
4:45202638 T G 0.227812 -1.4636e-05
4:45202674 C T 0.989951 1.4048e-05
4:45206317 A G 0.027388 6.3192e-06
4:45218866 T C 0.223547 3.2409e-05
4:45228329 C T 0.072879 -1.0875e-05
4:45228806 T C 0.024837 3.5241e-05
4:45228977 G A 0.040125 -8.5875e-06
4:45229928 A G 0.052608 2.2798e-05
4:45238010 A C 0.624468 -6.7273e-05
4:45251018 T C 0.087481 -4.0173e-06
4:45252528 T C 0.125438 -3.5180e-05
4:45312846 G C 0.034253 2.0308e-05
4:45314910 C T 0.072255 2.6579e-05
4:45330202 C T 1.412544 2.3704e-05
4:45330751 G A 0.653661 1.9742e-05
4:45364914 C G 0.196090 -4.5117e-05
4:45369362 C T 0.033847 -4.8832e-06
4:45374305 A G 1.162246 2.5384e-05
4:45383006 G A 0.082931 -5.9471e-06
4:45394346 T G 1.895598 1.8137e-05
4:45395992 T C 0.030608 -2.3487e-06
4:45396836 A G 0.076059 5.0165e-05
4:45405182 T G 0.070593 1.0493e-06
4:45415262 T C 0.102919 -1.5639e-05
4:45418703 G A 0.024535 -2.9949e-05
4:45418917 A C 0.089653 -7.5959e-07
4:45420749 C T 0.368203 -7.0115e-06
4:45435370 G T 0.181903 -5.1182e-05
4:45435416 A G 0.036191 -4.6895e-05
4:45441647 G A 0.174064 -1.6113e-05
4:45448030 T C 0.315670 -3.2252e-05
4:45460801 G T 0.085687 5.9341e-06
4:45467424 A G 0.031605 -8.2427e-06
4:45469413 A G 0.030741 -3.1429e-05
4:45473449 A G 0.028888 2.9764e-05
4:45480014 C T 0.332730 1.2879e-06
4:45487762 G A 0.438219 2.7559e-05
4:45501683 A G 0.157270 7.5144e-06
4:45503143 G A 0.029047 1.2963e-05
4:45506377 G C 0.155452 -2.7784e-05
4:45525414 C T 0.032711 -1.8463e-05
4:45532030 C T 0.084304 -3.9911e-05
4:45542918 A G 0.065861 1.1723e-05
4:45555016 T C 0.028638 2.6718e-06
4:45568650 G T 0.057250 -1.1675e-05
4:45573630 C T 0.033331 -9.5870e-07
4:45578689 C T 0.023383 -9.9375e-06
4:45581037 G T 0.030118 -1.7384e-07
4:45584987 C T 0.023798 -3.4902e-06
4:45593177 C T 1.813096 3.4914e-05
4:45594295 T C 0.093431 -7.1578e-06
4:45600555 C T 0.057471 3.5295e-06
4:45613898 A G 0.087335 2.5941e-06
4:45625799 C T 0.476701 -1.1281e-05
4:45629461 A G 0.176144 1.2053e-05
4:45635070 C A 0.063667 -4.4320e-05
4:45636860 T C 0.598628 8.0655e-06
4:45641187 T C 0.032991 -2.5240e-07
4:45643887 T C 0.922999 2.2262e-05
4:45661941 C A 1.819545 2.5246e-05
4:45666894 T C 0.029404 -6.8529e-06
4:45667062 A G 0.060035 -9.2327e-06
4:45671692 G A 0.104467 1.1683e-05
4:45677330 G A 0.030767 2.0101e-05
4:45690489 A G 0.155647 1.0382e-05
4:45690559 T C 1.824239 4.0307e-05
4:45691716 C T 0.045244 -2.8258e-05
4:45715521 T C 0.027865 6.2717e-06
4:45717961 T C 0.103071 -3.3901e-06
4:45718152 G A 0.199385 2.3844e-05
4:45719919 A G 0.029547 5.1406e-06
4:45720230 A G 0.920046 -2.0029e-05
4:45720600 G T 0.149938 1.8670e-04
4:45732447 C T 0.226198 -3.4248e-05
4:45754137 A G 0.024516 7.0874e-06
4:45757007 T C 0.196080 -2.9270e-05
4:45762835 C G 0.033841 -2.2005e-06
4:45769261 T C 0.105275 2.2969e-05
4:45781278 G A 0.049450 -1.8333e-05
4:45785911 G A 0.079309 -1.4237e-06
4:45785969 C T 0.029754 -2.2267e-05
4:45813944 A G 0.027171 1.9602e-05
4:45817505 T C 0.040592 -4.2088e-06
4:45818849 C T 0.132647 3.5143e-05
4:45819924 T C 0.063271 -2.3221e-05
4:45823985 T G 0.041498 -2.0514e-05
4:45828593 G A 0.993911 -1.8386e-05
4:45829299 T A 0.034601 -8.0286e-06
4:45839725 G A 0.130197 6.9579e-06
4:45849447 A G 0.488451 3.6790e-05
4:45865751 G A 0.030066 -2.1449e-06
4:45875599 C T 0.513129 -3.4440e-05
4:45876068 C A 0.667524 -2.1506e-05
4:45877104 T C 1.952020 -3.0144e-06
4:45885208 T C 0.484495 4.5982e-05
4:45891518 T C 0.101750 -5.4133e-07
4:45909276 T C 0.052832 8.4448e-06
4:45914327 A G 0.043965 -2.3675e-05
4:45922690 G A 0.290745 6.5871e-05
4:45932924 G A 0.041121 -2.6188e-05
4:45934447 G A 0.030495 -3.8638e-05
4:45937297 C T 0.061171 -2.1830e-05
4:45946141 T C 0.973355 -1.5422e-05
4:45947461 G A 0.057649 6.3399e-05
4:45960976 G A 0.204753 2.2790e-04
4:45969228 G A 0.031504 1.6797e-05
4:45970577 A G 0.064021 2.3860e-05
4:45972195 T C 0.088433 -2.2987e-05
4:45977106 C A 0.020760 1.0385e-06
4:45998133 A G 0.053056 1.1155e-05
4:46019705 T G 0.024415 2.0115e-05
4:46024039 C T 0.050239 5.2109e-05
4:46029914 T A 0.110800 -3.2762e-05
4:46033020 A G 0.048892 5.2048e-06
4:46051299 A G 0.958629 1.5429e-06
4:46071039 A C 0.110637 4.2118e-05
4:46071664 G T 0.069649 -1.6269e-05
4:46072512 G T 0.070957 -5.3980e-06
4:46074679 C T 1.940806 -1.0294e-05
4:46076781 A G 1.154440 7.6490e-06
4:46083155 T C 0.244764 1.5904e-05
4:46083427 C T 0.163849 -9.3766e-06
4:46084033 T C 0.041936 -1.1372e-05
4:46091709 A G 0.043799 -2.2981e-05
4:46100182 A G 0.038609 3.0666e-06
4:46101814 C T 0.043049 -1.8315e-05
4:46107726 A C 0.042488 -2.7119e-05
4:46115159 A G 1.074154 1.7625e-05
4:46122512 T C 0.020377 -2.5506e-05
4:46122549 G T 0.044887 4.3832e-06
4:46125248 G A 0.078494 -1.0777e-05
4:46126157 T C 0.073885 1.9894e-05
4:46133723 C A 0.144942 3.8598e-05
4:46135257 G T 0.025636 4.2754e-05
4:46135990 A G 0.042949 -2.2487e-06
4:46160638 A C 1.014811 2.7294e-05
4:46164086 A G 0.069087 -1.8019e-05
4:46169651 C G 0.044195 6.2044e-07
4:46177227 A C 0.120888 2.0901e-05
4:46199808 C T 0.047753 -2.7934e-06
4:46211375 C T 1.138590 -7.8172e-05
4:46218377 C T 0.109267 -9.5387e-06
4:46225754 C T 0.154797 -5.4100e-05
4:46227997 T C 0.069925 -2.4938e-05
4:46230661 T C 0.077361 5.1315e-06
4:46236160 A G 0.029212 -2.4073e-05
4:46238737 T G 0.511766 1.2840e-05
4:46246541 T C 0.044396 -1.8969e-05
4:46255176 G T 1.118460 -8.6328e-05
4:46256712 C T 0.520111 2.0331e-05
4:46263250 T G 0.068058 1.0757e-05
4:46266250 A G 0.047422 -1.5012e-05
4:46272806 A G 0.224575 4.5705e-06
4:46278730 C T 0.033059 -1.7330e-05
4:46284923 C T 1.109352 -7.9960e-05
4:46294237 A G 0.022656 2.4632e-05
4:46329178 T C 0.240788 -6.5828e-05
4:46334702 G A 0.937615 3.1429e-05
4:46341106 C T 0.122845 5.3115e-05
4:46343994 A G 0.039810 1.1187e-05
4:46345219 T C 0.229259 -6.1337e-06
4:46347931 C A 0.117450 4.5410e-05
4:46361288 T G 0.129794 2.7055e-05
4:46374368 C T 0.051550 1.1193e-05
4:46381221 A G 0.530095 -2.8460e-05
4:46385578 G T 0.651785 -4.9844e-05
4:46390865 G C 0.584713 -2.8471e-05
4:46391821 G A 0.250750 7.2380e-05
4:46400221 C T 0.150895 -5.0720e-05
4:46402152 A G 1.174590 -2.9930e-05
4:46413153 A G 0.021390 4.4887e-06
4:46418836 T C 0.127301 2.7467e-07
4:46448905 G A 0.345801 -9.8313e-05
4:46451551 T C 0.046873 -2.2167e-05
4:46454421 C T 0.050073 -2.7378e-05
4:46455805 G A 0.047490 -3.3696e-05
4:46463645 C A 0.021345 -2.6059e-05
4:46469997 C T 0.298814 -5.4236e-05
4:46486962 C T 0.036214 -2.4841e-05
4:46487038 T G 0.023081 -4.3011e-06
4:46497463 T C 0.074148 9.3435e-06
4:46503790 C T 0.286804 6.6432e-05
4:46506042 A G 1.907851 -2.4735e-05
4:46530327 C T 0.122364 1.9241e-06
4:46540095 G A 0.077621 3.7937e-06
4:46556265 A G 0.306945 -5.8945e-05
4:46557441 C T 0.089601 -7.5999e-06
4:46563662 C G 0.081233 5.6886e-06
4:46587599 T C 0.044773 6.1366e-06
4:46619725 T A 0.134916 -9.0364e-06
4:46622979 G T 0.468895 4.9018e-07
4:46627357 G A 1.464559 -6.0332e-06
4:46678256 A G 0.282643 7.0182e-06
4:46679273 G C 0.360017 -7.3424e-05
4:46688483 A G 0.068714 -1.3012e-05
4:46698266 T G 1.859297 -2.1227e-05
4:46705762 G T 0.040979 -1.6590e-05
4:46733020 T C 0.537314 -6.1102e-06
4:46743805 C T 0.129440 -5.3571e-06
4:46747094 C T 0.608284 -2.3897e-05
4:46750977 C A 0.612955 -2.4190e-05
4:46751847 T C 0.038181 -7.9249e-06
4:46758362 C A 0.623614 -1.0542e-05
4:46759107 A G 0.077601 -3.7510e-06
4:46777244 G A 0.293877 -6.2066e-07
4:46789898 C T 0.715919 1.6129e-06
4:46796462 T C 0.052683 -1.2011e-06
4:46828110 T C 0.211368 -1.8179e-05
4:46834879 C T 0.118911 -1.3119e-05
4:46852892 A G 0.035350 -9.6936e-07
4:46863064 G A 0.700472 -3.5088e-05
4:46863100 A G 0.102396 -1.2040e-05
4:46880437 G A 0.031416 6.8371e-06
4:46894527 T C 0.053404 2.4916e-05
4:46894700 A C 0.176683 1.1396e-05
4:46902967 C A 0.109397 -2.2031e-06
4:46906158 C A 0.146354 1.4578e-05
4:46909032 C G 0.076222 1.7987e-05
4:46911379 A G 0.589614 -7.0321e-06
4:46914850 T G 0.093399 4.1038e-05
4:46918532 A C 0.068266 -3.6885e-06
4:46919327 T G 0.068344 -8.8405e-06
4:46924725 T C 0.023873 4.3928e-05
4:46935354 G A 0.060294 -5.1914e-07
4:46936899 G A 1.047551 5.7149e-06
4:46946906 A C 0.171224 1.2090e-05
4:46970411 G A 0.053384 -7.5967e-05
4:46973888 C T 0.226844 1.6107e-05
4:46982218 G T 0.193058 2.2723e-05
4:46984608 T C 0.024766 2.4713e-05
4:46989859 G C 0.167968 -1.4155e-05
4:46990188 C A 0.060194 -2.8057e-05
4:46993345 C T 0.022227 5.8431e-07
4:46995366 T G 0.750133 1.6512e-06
4:46996338 G A 0.128811 -7.1429e-06
4:47002051 G A 0.410188 -8.8565e-06
4:47003133 C T 1.236767 9.4935e-06
4:47006399 C T 1.423931 1.8476e-05
4:47012459 T G 1.224303 1.7787e-05
4:47017761 C T 0.050018 2.3891e-05
4:47038276 A G 0.040907 -2.2965e-05
4:47042529 G T 0.586667 -4.7453e-05
4:47048358 G A 0.259507 -2.0228e-05
4:47051185 C A 1.845125 -2.2522e-05
4:47073095 A G 0.953818 3.3979e-05
4:47079283 T C 0.097800 -1.3973e-05
4:47083720 C T 1.698210 -5.9568e-06
4:47095277 G A 0.108281 -7.6624e-06
4:47107491 T A 0.058123 -1.2226e-05
4:47116530 G T 0.178530 5.8499e-05
4:47124217 C A 0.665346 -4.4176e-05
4:47130260 G T 0.081879 1.1815e-05
4:47137476 C G 1.009118 -1.0117e-04
4:47137881 G A 1.812722 -2.0682e-05
4:47155657 G A 1.701043 1.4286e-05
4:47164556 G A 0.216425 6.0697e-06
4:47164770 G T 0.062141 1.3650e-05
4:47177500 A G 0.183694 3.7809e-06
4:47178432 C A 0.043296 1.0580e-05
4:47201818 G A 1.703987 2.9684e-05
4:47204125 T C 0.023581 -2.5605e-05
4:47216939 A G 0.028982 2.3712e-05
4:47221089 G T 0.244261 -1.0571e-05
4:47222338 C T 0.687339 6.2599e-05
4:47223353 G A 0.135601 3.1166e-05
4:47226204 A G 0.399181 6.8104e-05
4:47241737 G A 0.020397 -9.4945e-06
4:47255189 A G 1.708635 -8.7911e-06
4:47256131 T C 0.028119 3.8405e-05
4:47265590 G A 0.528894 -2.7053e-05
4:47272622 T G 0.061651 -2.1391e-05
4:47273174 G T 0.080931 7.4149e-06
4:47273459 T C 0.391697 6.9203e-05
4:47278225 T C 0.077150 1.9037e-07
4:47279174 G A 0.061687 2.8090e-05
4:47281414 C T 0.060875 2.8168e-05
4:47282643 C T 1.270283 4.7103e-05
4:47284233 G A 0.133881 1.0955e-05
4:47289054 T G 1.234186 2.6639e-05
4:47292034 T C 0.039907 8.5263e-06
4:47306182 T C 0.065738 1.3467e-05
4:47310240 C G 0.219084 2.4715e-05
4:47320707 C A 0.425567 2.4387e-05
4:47321119 G A 0.101260 -2.6264e-05
4:47322382 G A 0.152950 1.3900e-05
4:47322567 T C 0.131024 -4.1960e-05
4:47326033 C T 0.061099 9.6603e-06
4:47334225 G A 0.600390 -1.5508e-05
4:47343091 C A 0.195376 1.7591e-05
4:47347289 G A 0.810314 2.8101e-06
4:47357850 C T 0.916436 -1.4844e-05
4:47359371 G A 0.730142 -7.6176e-06
4:47361652 G A 0.267557 2.5091e-06
4:47364690 G A 0.077984 -6.8658e-05
4:47368178 C T 1.976374 6.0396e-06
4:47368627 A C 1.098663 -4.0277e-06
4:47375627 A C 0.562657 -3.9569e-06
4:47381991 A G 0.036973 1.6536e-05
4:47383544 G C 0.023665 6.5999e-06
4:47384056 C T 0.121417 -6.0309e-05
4:47387300 G A 0.251227 3.5429e-06
4:47389134 G T 0.143261 -9.9495e-06
4:47395197 C T 0.652843 -5.0575e-06
4:47403236 C T 0.215666 1.3419e-05
4:47407630 G A 0.057620 8.9337e-06
4:47411060 T C 0.024499 1.5208e-05
4:47411471 A C 0.290368 7.2114e-06
4:47412721 T G 0.079743 -1.6088e-05
4:47413121 T C 0.724209 1.8225e-05
4:47424605 A C 0.035545 3.8265e-05
4:47425507 C T 0.029832 -6.5488e-06
4:47433840 C A 0.050453 9.8509e-06
4:47444186 G A 0.196820 -9.8384e-06
4:47448070 T C 0.055435 2.4012e-06
4:47449678 G A 0.078818 -2.7302e-05
4:47465847 C A 0.235920 -8.3040e-06
4:47465965 G A 0.122650 1.7983e-05
4:47472305 G C 0.231694 -4.8273e-05
4:47476595 G C 1.157939 -4.6624e-05
4:47477177 T G 1.195746 -6.9433e-05
4:47482667 G T 1.701981 5.1793e-05
4:47488480 C G 0.495112 3.7455e-05
4:47489308 A G 0.184821 4.0510e-05
4:47492113 G T 0.374906 -3.4733e-05
4:47492736 C A 0.055799 -3.3983e-05
4:47499506 C G 0.368865 -1.4307e-05
4:47499714 A G 0.274766 1.2480e-05
4:47508540 A C 0.907572 8.3168e-06
4:47513182 T C 0.722686 -5.8379e-08
4:47514685 T C 0.868414 1.6190e-05
4:47514967 C A 0.579331 2.8198e-06
4:47523465 T G 0.289680 1.6778e-05
4:47525054 C T 0.290209 1.7353e-05
4:47526473 T G 0.730230 1.6805e-05
4:47536566 C T 1.028641 2.4250e-05
4:47536695 T C 0.616616 -1.2690e-05
4:47538044 A G 0.167277 1.8153e-05
4:47543414 C A 0.355301 -1.7773e-05
4:47544012 T C 1.410188 -6.3668e-07
4:47544481 G A 0.820847 5.5982e-06
4:47544538 C A 0.086391 7.3064e-05
4:47551801 A G 0.078257 7.9787e-07
4:47551863 G T 0.448421 2.1769e-05
4:47553974 C A 1.557659 -4.8817e-06
4:47556304 G A 0.399821 -3.7519e-06
4:47560015 G A 0.125448 2.1704e-06
4:47560698 A G 0.402973 -2.3687e-05
4:47561141 A G 0.827812 -3.8179e-05
4:47563448 A G 0.419017 3.2548e-05
4:47568964 G A 0.310265 4.2625e-06
4:47570119 G A 0.753924 -4.8219e-06
4:47570876 A G 0.142755 -3.5998e-06
4:47574826 A G 0.027755 -2.2014e-05
4:47580113 T C 0.450443 -1.2441e-05
4:47581697 T C 0.040352 1.5438e-05
4:47583752 C T 0.097122 1.5892e-05
4:47584046 A G 0.316663 9.4835e-07
4:47584682 A G 1.317688 1.5951e-05
4:47589896 G A 0.184671 -9.4360e-06
4:47593283 C G 0.717324 -1.8142e-06
4:47597208 A G 0.054630 2.0305e-05
4:47605505 A G 0.028362 -2.4867e-05
4:47617924 T G 0.183298 -8.3789e-06
4:47638271 T C 0.050937 3.4457e-06
4:47641113 T C 0.244015 -1.8733e-05
4:47649216 T C 1.081065 -1.0275e-05
4:47651445 A G 0.532095 -2.1544e-06
4:47651594 C T 0.182143 4.8637e-06
4:47657088 G C 0.154566 1.6308e-06
4:47667064 C T 1.736458 -2.1873e-05
4:47668689 G A 0.053806 -1.0938e-05
4:47670902 C T 1.726912 -2.4346e-05
4:47678859 A G 0.487825 -4.1702e-05
4:47682174 G A 1.206275 -3.2937e-05
4:47682466 A G 0.039953 1.1225e-06
4:47693816 A G 0.239743 -1.3943e-05
4:47696261 A G 0.038440 2.6883e-06
4:47705282 G A 0.498296 6.8432e-07
4:47713267 C T 0.070671 -1.4399e-05
4:47715392 G A 0.021659 -1.5533e-05
4:47722775 C T 0.347738 -1.2120e-05
4:47736734 C A 0.206697 9.6069e-06
4:47753625 T G 0.030735 -5.3919e-05
4:47781020 C T 0.058905 -2.0511e-05
4:47785016 A C 1.603662 -1.9798e-05
4:47788193 C G 0.055153 4.7741e-05
4:47793543 T C 0.156303 2.0864e-05
4:47796907 A G 0.074901 1.0963e-05
4:47813312 T C 0.250487 -6.4368e-05
4:47813732 T C 0.323236 -1.0717e-05
4:47833456 A G 0.078650 -1.4793e-05
4:47834151 A G 0.091785 7.8430e-06
4:47839929 T C 1.510734 -2.0319e-05
4:47878725 C G 0.036548 6.7390e-06
4:47894684 T C 1.605502 -1.9853e-05
4:47898336 A C 0.039972 -3.9240e-05
4:47899708 G T 0.470258 -3.0083e-05
4:47901476 A G 0.628139 1.4900e-05
4:47927526 G A 0.054345 -2.3108e-05
4:47941631 A G 0.885588 -3.3339e-05
4:47943436 T C 1.936541 -5.0561e-06
4:47953087 G A 1.604016 -1.5544e-05
4:47954624 T C 0.045656 2.3822e-05
4:47958679 T C 0.233226 1.8072e-05
4:47960889 C T 0.050158 -1.5754e-05
4:47969000 A G 0.056302 2.9084e-05
4:47984258 G A 0.072246 4.9966e-05
4:48001053 T C 1.303702 -1.7206e-05
4:48024565 C T 1.796740 1.9461e-07
4:48028097 A G 0.715510 -1.0074e-05
4:48032711 C T 0.316001 2.0025e-05
4:48037926 G A 0.425784 -1.7857e-05
4:48060458 A G 0.080815 -1.4191e-05
4:48073300 C G 1.595859 -2.2003e-05
4:48076486 A G 0.213773 -2.4032e-05
4:48080254 T C 0.034162 9.7121e-06
4:48082095 T C 0.141106 4.3614e-05
4:48086704 A G 0.188326 6.5292e-05
4:48088122 T C 0.112796 6.9964e-07
4:48090824 T C 0.042365 8.2727e-06
4:48094161 A C 0.047876 -7.8949e-06
4:48096980 A G 0.216013 3.7484e-06
4:48103941 C A 0.041329 -1.7180e-05
4:48105221 T C 0.843467 -1.3258e-05
4:48111891 C G 0.094002 1.2759e-05
4:48115264 T C 0.744690 -3.5239e-05
4:48119663 G C 0.020419 6.9498e-06
4:48124838 T C 0.191302 -2.7097e-05
4:48129224 G T 0.889785 -2.5755e-06
4:48130546 G A 1.542186 6.3854e-06
4:48157261 T C 0.054777 1.3814e-05
4:48160861 T C 0.044494 1.4501e-05
4:48164993 T G 0.060090 -7.2038e-07
4:48169769 G A 1.572375 -4.6192e-06
4:48176361 A G 0.682996 -1.3789e-05
4:48187030 G A 0.048665 -1.3665e-05
4:48190096 C T 1.294932 3.6963e-05
4:48191836 T C 1.172769 -8.1623e-07
4:48195725 A G 0.975893 2.1456e-05
4:48196001 T C 0.091587 8.9426e-05
4:48196494 T C 0.500315 2.1287e-05
4:48202996 C T 0.041134 -1.0762e-05
4:48210792 A G 0.157870 -7.4310e-05
4:48213011 C T 1.069451 5.3777e-05
4:48215021 T C 0.199664 6.0077e-05
4:48220377 C T 0.134445 -3.7036e-06
4:48227694 A G 1.021458 -4.2101e-05
4:48227782 G A 1.234514 -6.0625e-06
4:48231332 C A 0.394829 -2.3033e-05
4:48232441 T C 1.890817 -7.3675e-06
4:48245444 A C 1.397724 -3.5742e-05
4:48255189 T C 0.157935 -7.4723e-06
4:48271415 T G 0.066208 1.6588e-05
4:48272364 G A 1.708963 3.2267e-05
4:48272830 A C 0.046701 5.8834e-05
4:48297222 G T 0.097693 -1.2835e-05
4:48301237 G A 0.575839 -1.3269e-05
4:48302896 C T 0.871572 1.4282e-05
4:48314238 A G 0.040261 -4.7682e-05
4:48320106 G A 0.064163 -3.6212e-05
4:48324028 A G 1.052761 8.0175e-06
4:48328044 G T 0.656287 1.6159e-05
4:48329701 A G 0.053527 4.8795e-05
4:48330367 G A 0.054497 1.3968e-05
4:48335343 A G 1.047133 1.2406e-05
4:48336371 C T 0.136120 2.6549e-05
4:48338582 C A 1.859543 4.1748e-05
4:48339304 T C 0.647731 7.7145e-06
4:48350787 T C 0.073881 -1.3428e-05
4:48355959 T C 1.293689 2.2814e-05
4:48363517 C T 0.025343 7.9068e-06
4:48371758 G A 0.058389 1.0227e-05
4:48382543 T C 1.370800 -3.0761e-05
4:48394815 G A 0.613240 8.8082e-06
4:48398351 A G 0.606943 -2.7469e-06
4:48408478 C T 0.120566 -1.1252e-04
4:48415362 T C 0.046591 -1.1197e-05
4:48422845 C T 0.192698 1.2455e-05
4:48424058 T C 0.061220 -1.0018e-05
4:48425503 C A 0.020880 1.9658e-05
4:48427290 G A 0.049609 1.6067e-05
4:48434614 A G 0.090659 -2.7642e-05
4:48443146 G A 0.145309 4.5606e-05
4:48459365 C T 1.038940 4.8343e-05
4:48460944 C A 0.028294 -1.0822e-05
4:48463747 G A 0.029427 2.7320e-06
4:48465495 A C 1.410003 -1.1750e-05
4:48484266 C T 0.435158 2.3131e-05
4:48493237 A G 0.922827 -2.2572e-05
4:48494506 G A 0.150532 1.6710e-05
4:48497594 T C 0.049918 -9.0274e-06
4:48523581 C T 0.041573 1.4476e-05
4:48538275 T C 0.061625 -7.6256e-06
4:48545372 A G 0.026032 1.1592e-06
4:48575521 G A 0.269702 -1.1998e-05
4:48583490 T C 0.032556 1.4937e-05
4:48587648 A G 0.022737 6.3068e-05
4:48591150 G T 0.932623 -2.5333e-05
4:48602472 C G 0.035334 1.4594e-05
4:48630502 C T 0.455152 -5.7507e-06
4:48634789 C T 0.071840 -1.3320e-05
4:48644236 T C 0.044809 -1.5700e-05
4:48646616 C T 0.023120 1.3325e-05
4:48647376 T C 0.052605 -3.0928e-06
4:48648962 C G 0.205737 -2.7417e-05
4:48666538 T G 0.022656 -4.5224e-06
4:48674943 T C 0.117960 2.5248e-05
4:48685806 A C 0.064076 -2.0494e-05
4:48685989 T C 0.042997 -3.0555e-05
4:48728233 A G 0.056260 3.0192e-06
4:48778975 T C 0.998400 -3.1203e-05
4:48782885 A G 0.057967 -7.4519e-06
4:48794403 G T 0.667783 -4.0770e-05
4:48804094 G A 0.073946 -1.8609e-05
4:48814687 C T 1.067643 2.3030e-05
4:48816857 C T 0.077303 -1.4715e-06
4:48817703 G A 0.577163 2.1829e-05
4:48829545 T C 0.037148 7.2039e-06
4:48855647 A G 0.058204 -1.6327e-05
4:48856052 T C 0.054975 2.0833e-05
4:48865758 A C 0.132157 3.4134e-05
4:48902040 A C 0.074060 1.2886e-05
4:48931306 T C 0.405235 -1.4716e-05
4:48933610 T C 0.170912 -2.6289e-05
4:48934298 A G 0.703948 -4.0263e-06
4:48940157 C T 0.061025 1.3716e-05
4:48941602 A G 0.076303 6.1098e-05
4:48951958 A G 0.890421 -5.1542e-05
4:48958386 G A 0.052573 -1.4452e-06
4:48961574 C G 0.026814 -5.7700e-07
4:48966987 T C 0.042618 4.5666e-05
4:48967493 C T 0.953104 -5.3688e-05
4:48971155 T C 0.038346 1.8373e-06
4:48974783 G A 0.089633 -1.3472e-05
4:48975168 T G 1.406316 -5.6614e-05
4:48982359 T C 1.345586 -5.6882e-05
4:48988450 A C 0.929783 -4.9774e-05
4:48988893 T C 0.060944 -3.2253e-05
4:48991320 A G 0.067831 -4.6228e-05
4:48991893 G T 0.059577 1.9383e-05
4:48995286 G T 0.366402 -8.3472e-06
4:48997630 T C 0.045601 -1.9414e-05
4:49006283 C T 0.137282 8.2680e-05
4:49029423 A G 0.060048 -2.1588e-05
4:49029974 T C 0.046909 4.1076e-06
4:49032277 C T 0.026171 1.7170e-05
4:49035394 G A 0.023367 2.8477e-06
4:49044021 C T 0.023880 2.0860e-05
4:49052164 T C 0.025629 3.4134e-06
4:49061604 A G 0.585583 1.0609e-04
4:49062892 A G 0.064189 -1.1248e-05
4:49065931 T C 0.039622 -8.1135e-06
4:49069684 T C 0.065864 6.2673e-06
4:49082797 A G 0.417527 8.3091e-06
4:49085414 A C 0.066770 -2.9943e-05
4:49087007 T C 0.062391 2.1128e-06
4:52684820 C A 1.686580 1.7171e-05
4:52689754 G A 0.024837 1.3861e-05
4:52698842 G C 0.061057 -2.2865e-05
4:52703265 C T 0.586651 1.3516e-04
4:52720097 A G 0.029148 -6.5943e-06
4:52741541 G A 0.053082 1.2626e-05
4:52744338 G A 0.036029 -8.5705e-06
4:52745959 T C 0.457502 1.0309e-04
4:52749889 C A 0.027865 -1.6762e-05
4:52751082 C T 1.704945 9.5395e-06
4:52751859 A T 0.110257 2.2769e-05
4:52756420 G T 0.023548 1.3253e-05
4:52757804 G A 0.075147 -1.0982e-04
4:52772595 T C 0.210057 3.9267e-06
4:52778163 C T 0.090838 -2.6588e-05
4:52778810 A G 0.059597 2.9489e-05
4:52787972 T C 0.060535 1.5908e-05
4:52795935 C T 1.952270 5.3376e-06
4:52800883 G T 0.566504 1.3897e-04
4:52807256 T C 0.026255 -1.3946e-05
4:52811415 T G 0.029553 -2.7447e-06
4:52829500 T C 0.077371 -3.0391e-05
4:52846778 G A 0.060918 1.9116e-05
4:52846968 C T 0.149772 2.6825e-08
4:52858388 C T 0.033140 -1.5086e-06
4:52858627 A G 0.050736 4.6193e-06
4:52864476 T C 0.040742 -8.8744e-06
4:52871225 A G 0.061362 6.4851e-06
4:52889018 C T 0.037080 1.2242e-05
4:52896050 G A 1.128372 -5.5308e-05
4:52902865 T G 0.059713 1.6711e-05
4:52904079 A G 0.123273 1.1883e-04
4:52912925 A G 0.051336 -1.9225e-05
4:52918703 T C 1.117496 -5.5989e-05
4:52920623 A G 0.034325 1.5286e-05
4:52929574 G C 0.302871 -1.9564e-05
4:52938382 T G 0.029586 -2.3891e-06
4:52943061 G A 0.031855 -5.9554e-06
4:52972932 G C 0.071476 1.7636e-05
4:52979717 T C 0.106518 -1.0404e-05
4:52982614 T C 0.178189 1.6395e-05
4:52994252 G A 0.066867 -2.2727e-04
4:53004508 G T 0.290073 -1.0727e-05
4:53040061 T C 0.041537 -6.3317e-06
4:53040181 A G 0.396426 8.6046e-05
4:53047289 T C 0.025149 2.4940e-05
4:53052232 A G 0.043134 1.2003e-05
4:53053631 A G 0.050823 1.0233e-05
4:53062370 G A 0.342061 -9.2149e-06
4:53063221 G A 0.040372 3.7129e-06
4:53070929 G A 0.443575 4.1236e-05
4:53095945 A G 0.119343 4.9373e-05
4:53097154 C T 0.618852 1.0826e-04
4:53100839 T G 0.063008 1.6908e-05
4:53106485 G C 0.039859 -1.2025e-05
4:53117016 A C 0.919630 -2.6058e-05
4:53121709 G T 0.069318 -1.5025e-05
4:53122589 G A 0.024207 -7.8103e-06
4:53125547 G A 1.133569 2.3637e-05
4:53127524 T C 0.260981 1.6777e-05
4:53129960 T C 0.107077 7.0472e-06
4:53131785 G A 0.620995 -3.1377e-05
4:53137339 G T 0.100341 2.3658e-05
4:53139635 G T 1.553566 1.7727e-05
4:53153258 C G 0.917809 3.8279e-05
4:53162035 A G 0.038956 -3.4510e-05
4:53169541 A G 0.231489 -2.5611e-05
4:53171533 G A 0.026785 3.3332e-05
4:53177764 A G 1.533685 3.6151e-06
4:53181225 A C 0.633997 -2.2126e-05
4:53201335 A G 0.026694 2.8116e-05
4:53205315 A G 0.212978 4.5683e-08
4:53217472 T C 0.023032 -3.3593e-07
4:53221731 A G 0.033815 2.6465e-05
4:53224688 T C 0.064407 -1.6144e-05
4:53225430 C T 1.962868 -1.0166e-05
4:53251142 C T 0.073291 -4.6170e-05
4:53259518 C T 1.114711 -8.3001e-06
4:53269394 C T 0.471881 8.8080e-06
4:53273382 A C 0.057386 -1.1411e-05
4:53281371 G A 1.905585 1.8053e-05
4:53288276 A G 1.015340 7.1528e-06
4:53297935 T G 0.081357 -2.0196e-05
4:53298388 T C 0.150223 -1.6450e-06
4:53336295 A G 0.082480 1.2319e-05
4:53336321 G C 0.059801 -6.9658e-05
4:53337070 A C 1.917254 1.3728e-05
4:53338793 C T 0.137730 2.8331e-05
4:53349876 T G 0.032614 -2.1669e-05
4:53350761 T C 0.221791 -2.6856e-05
4:53372126 T C 0.061904 -5.2787e-06
4:53382829 C T 1.414901 -2.0150e-05
4:53387184 T G 0.034675 7.0979e-06
4:53403515 T C 0.041462 -2.6030e-05
4:53404297 G A 0.052329 3.5385e-05
4:53412129 A G 0.227704 -2.9827e-05
4:53412302 G A 0.085119 1.3080e-05
4:53414666 A G 1.371196 6.9997e-05
4:53415747 G A 0.061583 -1.1725e-07
4:53421672 G A 0.039976 -3.7328e-06
4:53432285 T G 0.130281 3.5430e-05
4:53433588 T C 0.213803 2.7868e-05
4:53438465 C T 0.022594 8.1455e-06
4:53450096 C T 0.210995 -7.1282e-05
4:53456375 C A 0.225036 1.8028e-05
4:53466603 T C 0.062089 -8.7441e-06
4:53491341 T C 0.071506 3.2924e-05
4:53503409 C T 0.137149 -1.3101e-05
4:53508352 C T 0.034876 4.6277e-06
4:53531103 T A 0.088491 -6.1530e-05
4:53532881 C T 0.071788 2.4575e-05
4:53535659 G A 0.104178 -2.2295e-04
4:53561060 A G 0.136364 4.7385e-05
4:53576971 A G 0.036733 -4.9207e-06
4:53578029 C T 0.218882 3.0116e-05
4:53578309 A G 0.075144 1.7918e-05
4:53598975 T C 0.223949 3.1218e-05
4:53602949 G C 0.049872 8.8250e-06
4:53616048 C T 0.224926 3.1910e-05
4:53616626 G A 0.093730 1.7542e-05
4:53621736 A G 0.037885 8.3976e-06
4:53627606 C A 0.529222 7.6742e-05
4:53634087 T C 0.041952 1.7362e-05
4:53652311 C T 0.196833 1.0344e-04
4:53654327 G A 0.352691 1.0799e-04
4:53656909 T G 0.149990 2.1843e-05
4:53664875 A G 0.176106 1.2953e-04
4:53666689 A G 0.085245 4.7908e-06
4:53676334 G A 0.034549 -7.2045e-06
4:53705795 T G 0.063767 6.0893e-06
4:53708457 A C 0.118015 2.0285e-06
4:53709177 C T 0.265015 1.2040e-05
4:53710386 C A 0.203507 -2.3661e-05
4:53711634 T C 0.232755 7.4519e-06
4:53712304 A G 0.153128 -1.9228e-06
4:53720373 C T 0.585453 1.4922e-04
4:53720882 A G 0.041183 7.6327e-07
4:53726440 G A 0.159403 1.1874e-05
4:53727726 G A 1.875351 8.8709e-06
4:53727952 G T 0.243739 2.0544e-05
4:53734799 G A 0.087196 -2.6545e-05
4:53735319 A G 0.061836 -2.1475e-05
4:53736891 G T 0.060382 3.4880e-05
4:53747216 C T 1.665466 6.3512e-05
4:53749562 A G 0.062995 -6.2503e-06
4:53751932 T C 0.202371 -1.6206e-05
4:53756189 G C 0.020608 5.9687e-06
4:53773371 C A 1.486640 4.0252e-05
4:53782334 T C 0.032932 2.7797e-06
4:53790874 T C 0.099332 -3.2825e-05
4:53794192 C G 0.399240 6.9869e-05
4:53804776 A C 0.076952 6.5270e-06
4:53810415 C T 1.920477 4.7816e-06
4:53817962 G A 0.044101 -9.2332e-07
4:53821082 T C 0.538862 3.9642e-06
4:53828838 G A 1.106372 1.9556e-05
4:53833511 T C 0.102448 -1.7655e-05
4:53834649 A G 0.127681 -5.5548e-05
4:53844436 C G 0.058571 5.7506e-06
4:53846571 A G 0.034737 -5.1243e-07
4:53848506 C T 0.298635 -2.8385e-05
4:53850796 T C 0.159214 2.8675e-05
4:53850860 A G 1.751925 -2.7346e-05
4:53854666 G T 1.026859 -4.9499e-05
4:53865163 G T 0.079175 4.5445e-06
4:53869665 C T 0.043686 2.8181e-05
4:53870687 T C 0.045575 3.7170e-05
4:53870734 C T 0.219840 -3.1567e-05
4:53872674 G A 0.482398 3.2473e-05
4:53873019 A C 0.101614 -6.9398e-06
4:53877433 T C 0.998539 -6.4716e-05
4:53879085 C T 0.745667 -3.8266e-05
4:53879152 G A 0.628295 1.4990e-05
4:53881711 G A 0.433766 -6.2125e-05
4:53887753 T C 0.029255 1.4035e-05
4:53890473 G A 0.040784 -1.6029e-05
4:53894971 C T 0.062829 8.7245e-06
4:53899694 C G 0.042037 -3.2388e-05
4:53911337 T C 0.745563 1.5030e-05
4:53917376 A G 0.074235 -1.7455e-06
4:53933017 T G 0.088222 4.2360e-05
4:53938060 C A 0.083233 -1.9867e-05
4:53938385 T C 0.862124 1.4187e-05
4:53944194 G A 0.138022 -3.1631e-05
4:53987847 A G 0.060070 8.0745e-06
4:53993103 T C 0.136779 -1.4940e-05
4:54003515 T C 0.051547 2.5078e-05
4:54011424 T C 0.958255 1.4024e-05
4:54011526 G A 0.738270 -6.5930e-06
4:54017610 T C 0.040349 1.4119e-05
4:54018045 C T 0.555965 -2.6761e-05
4:54022996 A G 0.366444 -1.5899e-05
4:54026961 T C 0.066838 -1.4345e-05
4:54039545 G A 0.031312 -2.9474e-05
4:54050316 A G 0.039865 -4.9522e-05
4:54050983 G A 1.268923 -4.9171e-05
4:54052445 T C 0.566387 3.9588e-05
4:54052613 T C 0.172522 -2.2973e-05
4:54059445 G A 1.025795 -2.6950e-05
4:54065089 A G 0.072726 1.6938e-05
4:54065802 G A 0.070681 9.5536e-06
4:54086229 G A 0.023451 -2.1293e-06
4:54111430 T C 0.141116 -2.2955e-05
4:54135684 C G 0.062631 -9.1203e-06
4:54137161 G A 0.045114 -1.4177e-05
4:54141623 G C 0.027005 -2.7311e-05
4:54147973 C T 1.333405 -6.4142e-05
4:54150777 A G 0.103370 -1.8116e-06
4:54172526 G A 0.139681 -2.0417e-05
4:54181814 T C 0.166712 1.3038e-05
4:54193111 C T 0.103162 1.9515e-05
4:54232415 T C 0.073288 1.1981e-05
4:54238338 T G 0.411671 -2.7980e-05
4:54248732 C G 0.079347 1.5349e-05
4:54249040 A G 0.098920 -4.4385e-06
4:54250928 T C 0.037632 -1.7743e-05
4:54264155 A G 0.055851 -1.4075e-06
4:54268965 T C 0.074975 -2.4214e-05
4:54281222 T C 0.065186 1.1107e-06
4:54291762 G C 0.084570 1.0961e-05
4:54298111 T C 0.049207 -1.7587e-05
4:54307976 G A 1.697632 -1.3411e-05
4:54365307 T C 0.079347 -1.6944e-05
4:54365798 A G 0.301615 9.7630e-06
4:54377597 C T 0.624860 1.8756e-06
4:54379300 C G 0.035191 -1.0298e-05
4:54381637 C T 0.560324 8.4131e-06
4:54382119 G T 0.418955 -3.2262e-05
4:54382225 G A 0.811278 -6.9246e-06
4:54383740 T C 0.947596 -1.5615e-05
4:54386663 A G 0.080970 -3.4899e-05
4:54387668 T C 0.049596 -9.2062e-06
4:54401899 T C 0.199044 -4.1016e-07
4:54402863 T C 0.044987 3.9614e-06
4:54403225 G A 1.695133 6.8034e-06
4:54405097 A G 0.334255 -9.4417e-06
4:54410671 C T 0.770919 1.0894e-05
4:54413304 T C 0.057347 -2.2569e-05
4:54414029 A G 0.636295 2.9073e-05
4:54417351 C T 0.392161 -2.5700e-05
4:54419238 G A 0.022507 1.3691e-05
4:54420032 A G 0.030261 1.3796e-05
4:54421387 T C 0.118366 2.8406e-05
4:54426184 T G 0.235186 1.2210e-05
4:54430486 T C 1.253788 1.9800e-05
4:54439532 C T 0.065838 1.0488e-05
4:54448479 T C 0.038346 3.0652e-05
4:54448833 C T 0.552092 2.7363e-05
4:54451175 C T 1.759114 4.6915e-05
4:54456774 A G 0.288216 -9.5460e-06
4:54461548 T C 0.246556 1.8953e-05
4:54462952 T C 1.518443 -8.2590e-05
4:54463665 T C 0.129943 -3.2638e-05
4:54464861 A G 0.127762 -4.5491e-05
4:54466322 T C 0.054978 -2.4445e-05
4:54466817 G A 0.089767 -6.0326e-06
4:54478001 A G 0.034114 -1.6898e-05
4:54479215 T C 0.844729 -4.1212e-05
4:54493964 T C 0.591136 -1.5144e-05
4:54496298 C T 0.055270 -3.3778e-05
4:54507087 T C 0.135494 -4.6524e-05
4:54508525 A T 0.113737 3.8557e-05
4:54511246 A G 1.587504 -4.1250e-06
4:54512546 G A 0.313164 -6.1356e-06
4:54522240 C T 0.543429 6.8986e-05
4:54524848 A G 0.713244 -5.0974e-05
4:54528555 A G 0.037879 -1.4843e-05
4:54544214 T C 0.024723 -6.1734e-06
4:54550274 T C 0.041540 5.3718e-05
4:54550664 T A 0.349098 -1.4119e-05
4:54552320 T A 0.064215 2.6583e-05
4:54552703 G A 1.017654 -4.1094e-05
4:54557569 A C 0.332720 1.9202e-05
4:54559580 G A 1.045932 -6.5095e-05
4:54560532 T C 0.027551 -6.8277e-06
4:54561507 T C 0.025986 8.0057e-06
4:54564016 G A 1.233495 -7.4541e-05
4:54564543 A G 0.039833 -4.3959e-07
4:54572636 A G 0.036051 -3.3278e-06
4:54574146 A C 1.145504 7.4273e-06
4:54574354 A G 0.229788 -1.0157e-05
4:54575153 A C 0.036490 -3.0269e-06
4:54583787 G A 0.075047 -3.6526e-05
4:54586742 A G 1.958648 9.8621e-06
4:54596795 G T 0.043510 -3.2658e-06
4:54596877 A G 0.416956 2.8037e-05
4:54596896 G A 1.034023 5.8602e-06
4:54602015 A G 0.112432 -1.2177e-06
4:54607666 A G 0.022786 -2.8229e-05
4:54613543 A C 0.048363 -2.0273e-05
4:54616188 T C 0.028034 -2.3346e-05
4:54620401 A C 0.961229 1.0187e-05
4:54629711 C T 0.464017 -4.9022e-05
4:54638343 C T 0.077267 3.4507e-05
4:54638390 C T 0.082859 3.7880e-05
4:54647445 G C 0.067520 -1.4120e-05
4:54653620 G T 0.510052 -4.9665e-05
4:54654363 T C 0.074975 -5.0234e-05
4:54656056 A G 0.097634 -3.6442e-05
4:54656437 A G 0.072343 4.6799e-06
4:54656948 T C 0.450569 1.2353e-05
4:54658141 T C 0.027346 -3.8296e-05
4:54659443 C A 0.459557 -3.3722e-05
4:54663779 A G 0.044961 7.0211e-06
4:54669140 C A 0.413246 5.8335e-05
4:54672193 A G 0.366136 4.5460e-05
4:54672845 T C 1.211813 -2.5825e-05
4:54684022 G A 0.059804 -3.6125e-05
4:54684398 A G 1.785295 1.8722e-05
4:54684817 T G 1.947655 -6.1985e-06
4:54696406 G A 1.804874 3.3170e-05
4:54696489 T C 0.341133 -2.6835e-05
4:54706281 A G 1.236838 -1.6514e-05
4:54710278 A G 0.067893 -1.2518e-05
4:54711138 G A 0.152333 -3.5751e-06
4:54720934 A G 0.095421 -4.9547e-06
4:54722974 G C 1.766508 2.7382e-05
4:54729136 T C 0.043728 1.1295e-05
4:54731625 T C 0.114915 8.3942e-06
4:54731747 T C 0.037376 -3.7122e-05
4:54732275 A G 0.037966 -1.1756e-05
4:54734511 C T 1.823463 4.6484e-06
4:54739295 A G 0.426696 1.4897e-04
4:54739448 G A 0.158273 2.0872e-05
4:54741286 C T 1.551151 -5.7743e-06
4:54755812 T G 0.020741 -1.3950e-06
4:54755858 A G 0.095840 2.1164e-06
4:54756621 A G 0.376590 5.2064e-05
4:54762082 C A 1.689852 1.1234e-05
4:54774510 G A 0.052592 -2.3277e-05
4:54774856 A G 0.031481 -1.1466e-05
4:54775225 A C 1.236118 -1.5709e-05
4:54784250 A G 1.138223 -2.6037e-05
4:54790515 G A 0.250276 -3.4447e-06
4:54794246 G A 0.328156 -3.8165e-05
4:54796397 C T 0.045922 -7.0313e-06
4:54799245 C T 0.207188 -4.0292e-05
4:54813630 C A 0.034662 1.0340e-05
4:54819470 A G 0.053787 2.0235e-05
4:54819662 A G 0.920023 -2.8986e-05
4:54838007 G A 0.041829 6.5194e-05
4:54847381 A G 0.241470 1.8709e-05
4:54855763 G A 0.716536 -6.5947e-05
4:54857478 T C 0.073596 4.1760e-05
4:54873032 C T 0.089533 1.6322e-05
4:54905739 T C 0.124789 4.8490e-06
4:54907935 C T 0.060531 4.7735e-06
4:54914711 T C 0.035600 -3.4161e-05
4:54917818 G C 0.047175 3.3252e-06
4:54918898 A G 0.082197 1.9358e-05
4:54931808 T C 0.718415 -6.1712e-05
4:54938543 G A 0.633498 -3.0465e-05
4:54943432 G A 0.300998 1.9969e-05
4:54949995 T C 0.455983 -7.1982e-05
4:54954998 C T 0.775577 -3.8936e-05
4:54959591 G A 0.146364 -4.9736e-05
4:54960553 G A 0.526450 -7.3453e-05
4:54966667 T C 1.242960 3.9381e-05
4:54967630 T A 0.115292 -2.5780e-05
4:54969739 C G 0.465318 -3.7889e-05
4:54977139 C T 1.709749 -2.5126e-06
4:54982060 C T 0.098800 4.9085e-06
4:54985041 G A 0.070957 -1.8828e-06
4:54986816 C T 0.589945 1.2845e-05
4:55008126 A G 1.582759 1.7640e-05
4:55013580 C T 0.260082 -3.0023e-06
4:55022796 C T 1.320963 2.2768e-05
4:55024194 G A 0.083979 1.7825e-06
4:55032182 G A 0.032883 8.4175e-06
4:55043196 A G 0.044838 -7.1888e-06
4:55045126 G A 1.027294 1.1518e-06
4:55049751 G A 1.180026 -1.1984e-05
4:55059722 C T 0.524107 3.1154e-06
4:55073270 C T 1.033721 -1.0967e-05
4:55076237 A C 0.469204 -1.8286e-05
4:55087581 A C 0.433366 -2.7606e-05
4:55092626 C T 0.564491 -2.1492e-05
4:55094515 A C 0.075274 -4.0817e-05
4:55119524 A G 0.039683 1.0534e-05
4:55122092 T C 0.072687 -8.3304e-06
4:55124460 T C 0.260465 -1.2859e-05
4:55127448 A G 0.030082 1.2209e-05
4:55131753 T C 0.024022 6.4239e-06
4:55134231 C G 0.147825 -1.9048e-05
4:55139771 C T 0.216691 -5.4199e-06
4:55141843 C T 0.529397 -2.8308e-05
4:55160305 A G 0.093350 2.5018e-05
4:55161813 C A 0.284172 -3.0538e-05
4:55162271 C T 0.164180 -1.6086e-05
4:55162576 A G 0.092217 -2.2077e-05
4:55164866 C A 0.859248 1.8481e-05
4:55166628 A G 0.027437 -3.4590e-05
4:55167665 T G 0.059590 3.6802e-05
4:55176073 A G 0.824102 3.8297e-05
4:55179109 A G 0.033955 1.8833e-05
4:55184692 T C 0.043157 -2.2142e-05
4:55185035 T C 0.893758 2.6374e-05
4:55186720 T C 0.045513 -4.9612e-05
4:55190082 T C 0.029933 -4.6415e-07
4:55193358 G A 0.065614 -2.8910e-05
4:55196620 T C 0.829175 3.5229e-05
4:55198299 A G 0.938949 4.9273e-05
4:55199778 G A 0.806137 1.0287e-04
4:55199933 C T 0.809129 1.0273e-04
4:55215090 G A 0.076978 -2.1070e-05
4:55221410 T C 0.984566 -6.0775e-06
4:55223193 C G 0.087865 9.8533e-06
4:55225932 G A 0.387802 6.2117e-05
4:55234825 G C 0.377519 2.0882e-06
4:55235020 G A 0.052956 -3.0955e-05
4:55237115 A G 0.050813 -4.0822e-05
4:55241311 T C 0.034179 -8.7401e-06
4:55241581 T C 0.759536 -1.3868e-05
4:55242799 G A 0.243677 2.7482e-05
4:55251557 T C 0.095486 3.0573e-05
4:55261614 C T 0.086965 4.2293e-05
4:55265190 C A 0.192231 -2.5267e-05
4:55265204 G A 0.036363 -2.2257e-05
4:55267844 C T 0.264389 4.6229e-05
4:55282189 T C 0.094869 -2.5135e-05
4:55283481 C T 0.800830 5.1391e-06
4:55292332 A G 0.120209 -3.2402e-05
4:55309685 A C 0.074252 -2.9076e-06
4:55315566 A G 0.029060 -2.6699e-05
4:55316724 G C 0.341078 -4.4990e-05
4:55324132 A C 0.615973 -3.0109e-06
4:55337027 A C 0.146137 -1.4498e-05
4:55338976 T A 0.090971 -4.0610e-05
4:55344334 A G 0.025227 -7.7454e-06
4:55348920 T C 0.088945 -8.7665e-06
4:55351696 G T 0.804254 2.9576e-06
4:55353111 T C 0.027132 -2.1192e-05
4:55361392 A G 1.189994 1.7212e-05
4:55364138 A G 0.117061 4.8945e-05
4:55364909 G A 0.106534 8.4377e-06
4:55368344 T G 0.054835 -5.1108e-06
4:55369016 T C 0.053160 1.5033e-05
4:55372022 A G 0.025106 -1.8119e-05
4:55377788 A C 0.049216 6.9119e-06
4:55379750 C T 0.937242 3.0789e-05
4:55390590 G A 1.311249 -3.5835e-05
4:55394323 G A 0.185418 -1.5632e-05
4:55404602 A C 0.414791 2.8348e-05
4:55407762 G C 0.250286 -3.0354e-05
4:55411087 G A 0.404505 -4.7939e-05
4:55411845 G T 0.561122 -2.1970e-05
4:55414045 G A 0.197125 -4.6366e-06
4:55417443 A G 0.025548 -1.8501e-05
4:55424094 C T 0.075540 2.6737e-05
4:55424655 G A 0.457869 -8.3410e-05
4:55426618 C A 0.991918 -7.8431e-05
4:55427239 T C 0.096612 3.3626e-07
4:55430030 G A 1.060690 1.4149e-05
4:55430318 G T 0.706146 -1.4706e-05
4:55433854 C A 0.339604 -2.2843e-05
4:55434828 T C 0.432828 -2.5748e-05
4:55436621 A G 0.050232 7.4855e-06
4:55457459 A G 0.233446 -5.8545e-06
4:55458496 G A 0.120566 3.2982e-05
4:55461034 C T 0.663278 -2.6123e-05
4:55461711 G A 0.051979 -1.6760e-05
4:55470743 G T 0.137542 -7.4508e-06
4:55476827 A G 0.045133 1.7434e-05
4:55478005 G C 0.047629 1.3173e-05
4:55479556 C T 0.675804 -5.6082e-05
4:55482818 T C 0.877055 -2.9323e-05
4:55484356 C T 0.318253 -1.0390e-06
4:55492690 T C 0.812453 -1.9340e-05
4:55497629 A C 0.115532 -2.3513e-05
4:55500226 A C 0.589776 -1.3003e-05
4:55501728 G A 0.978081 -1.3797e-05
4:55509698 C T 0.137944 -4.5945e-05
4:55511082 C A 0.059162 -1.9526e-05
4:55519772 T G 0.914210 -6.8376e-05
4:55523741 A G 0.029826 4.2716e-06
4:55524252 A G 0.030238 1.4960e-05
4:55526702 G A 1.121420 -7.9266e-05
4:55527627 A G 0.086151 1.0518e-05
4:55533724 G T 0.117165 -8.5506e-06
4:55534150 T C 0.055166 -1.7665e-05
4:55534952 C A 0.030079 1.1770e-05
4:55545715 A G 0.034776 6.9402e-06
4:55550693 C A 0.098994 1.0709e-05
4:55554331 C T 0.978289 -7.0625e-05
4:55564975 C G 0.108450 -5.5587e-06
4:55572414 G A 0.028326 1.9713e-06
4:55573819 G A 0.056101 7.6487e-06
4:55579185 T C 0.044779 -1.1392e-05
4:55581002 T C 0.030589 -1.8982e-05
4:55582037 T C 0.124146 -4.0402e-06
4:55582397 T C 0.078672 -1.0180e-04
4:55595933 T G 0.041164 -1.1203e-04
4:55599268 T C 0.070785 2.7869e-05
4:55599656 G A 0.220015 2.5966e-05
4:55601327 G T 0.338215 -1.2154e-05
4:55602451 T C 0.210132 5.1607e-06
4:55619157 T C 0.498474 3.3596e-05
4:55624985 T C 0.560580 1.6230e-05
4:55627211 A G 0.307318 1.2085e-06
4:55630069 G T 1.220090 -9.1290e-06
4:55631185 A G 1.679011 8.2659e-06
4:55636957 G A 0.211021 2.4326e-05
4:55641388 T G 0.375052 2.7890e-05
4:55641490 A G 0.143423 -1.1977e-05
4:55642008 G A 0.025483 -1.4690e-05
4:55655579 C A 0.376256 -4.0213e-05
4:55656106 A G 0.111767 -5.9480e-05
4:55656717 T C 0.079532 -2.6622e-05
4:55663046 A G 0.070743 9.3951e-06
4:55682981 T C 0.222131 -3.4419e-08
4:55683735 G T 0.487046 -1.8773e-05
4:55685764 G A 1.105032 -2.6104e-05
4:55686105 G A 0.090185 4.6024e-05
4:55687502 G C 0.034915 -2.1240e-05
4:55689495 T C 0.550226 -8.4669e-06
4:55701251 T C 0.939709 7.8905e-06
4:55708415 A C 0.078831 2.5069e-05
4:55714065 G A 0.043867 8.2126e-07
4:55714726 T C 0.067117 -2.2118e-06
4:55719869 G A 0.748877 4.2766e-06
4:55721916 A G 0.058681 -2.0895e-05
4:55724007 C T 0.041745 -3.1138e-05
4:55728574 G A 0.040660 1.1581e-05
4:55738040 A G 1.970116 -1.8004e-05
4:55738261 C G 0.051790 6.8551e-07
4:55740419 A G 0.038736 2.6103e-06
4:55747558 C T 1.524370 -7.3630e-06
4:55747584 C A 0.047902 1.0691e-06
4:55752551 C T 0.767329 -3.1937e-06
4:55752730 A G 0.576387 -3.4587e-05
4:55753254 A G 0.106797 1.3880e-05
4:55765735 T C 0.031793 2.0667e-05
4:55774292 T C 0.030722 -1.4643e-05
4:55779995 G A 0.092097 7.0203e-05
4:55780814 A G 0.060441 -3.2112e-05
4:55792751 G A 1.066851 2.3284e-06
4:55794469 T C 0.088822 -3.5794e-06
4:55794885 T C 1.175463 1.4231e-05
4:55800687 G A 0.387967 3.4923e-05
4:55804198 T C 0.039135 -1.6297e-05
4:55804691 A G 0.066358 -1.7155e-05
4:55805555 C A 0.914184 -2.2249e-05
4:55809222 T A 1.597761 1.4092e-05
4:55810012 G A 0.070058 -6.8267e-06
4:55815650 A G 1.164820 1.2684e-05
4:55817709 C T 0.024847 2.8219e-05
4:55822998 C T 0.230587 -8.3428e-05
4:55825378 T C 0.032095 1.0524e-05
4:55834448 C T 0.938199 1.1222e-05
4:55840354 G A 0.074927 -6.6195e-06
4:55842065 A G 0.692526 3.2225e-06
4:55869558 C T 1.911986 6.4646e-05
4:55871776 T C 0.029865 2.6368e-05
4:55876687 G C 0.042452 -7.2354e-06
4:55879880 G A 0.023260 1.2496e-05
4:55881985 C A 0.141187 1.6285e-05
4:55882894 T G 0.898720 4.7817e-06
4:55885399 G T 1.188686 -1.8847e-05
4:55886559 T C 0.051041 3.7988e-05
4:55895701 C T 0.368638 -1.1596e-05
4:55900731 T C 0.037554 -2.7461e-05
4:55906694 A G 0.417459 -2.0329e-05
4:55916550 G A 0.733021 3.0348e-05
4:55917808 T G 0.364772 4.0254e-05
4:55922087 A C 0.047292 -2.3410e-05
4:55923201 T C 0.351633 -2.1298e-05
4:55923316 G T 0.832236 3.7605e-06
4:55929889 G A 0.836933 1.1191e-05
4:55931480 A G 0.088410 5.1927e-06
4:55931643 C T 0.048022 -5.8565e-06
4:55932099 C T 0.148159 -1.1200e-05
4:55937298 C T 0.359440 -3.7889e-05
4:55940819 G A 1.804218 -1.7598e-06
4:55943001 C T 0.367369 7.2044e-05
4:55946671 A G 0.068256 1.6346e-06
4:55952181 C T 0.557675 -1.2075e-05
4:55952406 A G 0.044932 1.8266e-05
4:55955023 A G 0.043660 5.3042e-06
4:55956836 A G 0.706399 2.9160e-05
4:55961890 A G 0.033231 -2.7268e-06
4:55964565 G A 0.478357 1.4180e-05
4:55966617 T C 0.052381 -1.2877e-05
4:55966759 A G 0.021909 -2.0356e-05
4:55966801 T C 1.180286 3.3629e-06
4:55966898 C T 0.235163 1.1688e-05
4:55968745 G C 0.038220 3.3843e-05
4:55970083 T G 0.050223 -2.0468e-05
4:55970680 A G 0.701618 -2.5098e-05
4:55972946 G A 0.067114 1.8531e-05
4:55972974 A T 0.474011 2.2099e-05
4:55974648 T C 0.051050 -6.4528e-09
4:55978160 C T 0.145507 1.4418e-05
4:55978210 T C 0.446174 4.3096e-06
4:55979558 T C 0.195376 1.3606e-05
4:55981683 T G 0.359800 9.9663e-06
4:55982752 T C 1.072989 8.7229e-06
4:55982784 C T 0.428894 -1.0681e-05
4:55983260 A C 0.056734 8.2352e-07
4:55984507 G A 0.294143 3.3067e-05
4:55986238 C T 0.320197 -9.5661e-05
4:55986562 A G 1.023266 -3.5257e-05
4:55989361 T C 0.123033 -1.0717e-05
4:55990353 A G 1.871118 -9.0736e-06
4:55996846 T C 0.110290 6.9225e-06
4:55999781 C T 0.567296 3.6073e-07
4:56000912 C T 0.093886 1.9909e-05
4:56002858 G A 0.753168 -6.5905e-05
4:56015840 T C 1.007378 1.7139e-05
4:56024562 G C 0.169354 4.8827e-06
4:56026192 C T 1.202897 -2.6017e-05
4:56028335 G C 0.726390 2.8832e-05
4:56029060 C T 0.978733 2.5348e-05
4:56029474 C A 0.913664 -4.0639e-05
4:56030064 C T 1.505976 6.0657e-05
4:56030107 C T 0.034782 -2.7467e-05
4:56030293 A G 1.283727 1.1661e-04
4:56034351 C T 1.860962 -1.2323e-05
4:56035154 T C 1.834245 -3.1972e-05
4:56043106 G A 1.841432 -3.3904e-05
4:56046192 T C 0.084122 -1.4635e-05
4:56055297 T C 0.042673 -2.2683e-05
4:56071800 G A 0.484871 -6.9651e-05
4:56082270 T C 0.039963 1.5665e-05
4:56082552 T G 1.861711 -1.8784e-05
4:56108941 A G 0.078426 7.2282e-05
4:56110148 A G 0.022305 1.6641e-05
4:56114687 A G 0.054394 -4.4221e-06
4:56119455 T C 0.050262 -2.6548e-05
4:56124960 T C 0.042446 1.7577e-05
4:56125042 T C 0.122566 4.4423e-05
4:56137720 A G 0.048476 -6.3178e-06
4:56144669 T G 0.128483 2.6944e-05
4:56157142 A G 0.257183 1.5597e-04
4:56161239 C G 0.034493 4.9921e-06
4:56162059 T C 0.577598 -3.9764e-06
4:56162367 A C 0.073830 1.3000e-05
4:56162609 A G 0.079429 -5.7239e-06
4:56174032 C T 0.097060 1.0060e-04
4:56180932 T G 0.097430 5.3123e-05
4:56183854 C T 0.071015 -1.3884e-05
4:56186503 C G 0.404268 9.5000e-05
4:56213381 G T 1.880343 -2.5641e-05
4:56214871 A G 0.812047 3.2023e-06
4:56224347 G A 0.977429 -4.0577e-05
4:56237137 T C 0.574531 4.9487e-05
4:56238321 A G 0.097897 -6.7995e-06
4:56243522 A G 1.272033 -1.7674e-06
4:56256269 C A 0.101023 2.3035e-06
4:56257632 C G 0.072171 -2.4859e-05
4:56260659 A G 0.034899 -1.9322e-06
4:56284796 A G 0.048175 -2.6241e-07
4:56290220 G A 1.578143 -9.6369e-06
4:56296584 C A 0.088475 5.3486e-06
4:56298194 A G 1.265989 4.1510e-06
4:56301277 T G 0.022341 2.2456e-05
4:56317043 C T 0.061064 4.7464e-05
4:56321091 C G 0.074751 2.4364e-05
4:56323379 T C 0.655780 1.5416e-05
4:56323597 G A 0.799122 -1.2050e-05
4:56325365 C G 0.122861 8.6145e-06
4:56347404 T C 0.045594 -7.1236e-06
4:56359541 T C 0.039752 2.6041e-05
4:56368122 C G 0.541352 4.1134e-06
4:56376313 T C 0.095271 9.0945e-06
4:56382541 T C 0.072499 -5.6435e-06
4:56401593 A G 0.028920 1.6831e-05
4:56418873 G A 1.467136 -8.4746e-06
4:56457453 C T 0.060869 4.6628e-05
4:56472022 G A 0.359251 5.4189e-06
4:56498973 T C 0.331415 -1.2064e-05
4:56499820 T C 0.123062 2.0936e-06
4:56502616 A G 0.048655 2.5332e-05
4:56505460 A C 0.211926 8.6083e-06
4:56521889 T C 1.854577 1.0042e-06
4:56523353 G A 0.058844 4.5305e-05
4:56524799 T C 0.879051 1.7254e-06
4:56526458 T C 0.025029 4.8261e-06
4:56535070 A G 0.516440 -1.0320e-05
4:56536176 A C 1.915174 3.2329e-06
4:56539449 C T 0.374886 -2.0771e-05
4:56540808 G A 0.066449 1.6710e-05
4:56551846 C T 0.220362 -3.4317e-05
4:56551916 G A 1.508887 -2.6169e-05
4:56552954 C T 0.468801 1.7005e-05
4:56553811 C T 0.038687 -1.9925e-05
4:56564456 T C 0.050476 1.1959e-05
4:56571278 C A 1.768676 -5.6734e-05
4:56580147 T C 0.508657 3.8804e-05
4:56581820 A C 0.039417 -3.3990e-05
4:56584639 A G 0.053092 -1.1587e-05
4:56588805 C T 0.057357 3.0060e-05
4:56593583 T C 1.755888 -6.8147e-05
4:56594348 G C 0.080954 -1.0576e-05
4:56595706 C T 0.239286 -3.4201e-05
4:56602261 C A 0.178696 -4.9786e-05
4:56613298 A G 0.047558 1.8303e-05
4:56615242 C A 0.715747 2.0557e-05
4:56617718 T C 0.075043 1.3391e-06
4:56618342 G A 0.067562 2.1685e-05
4:56619742 G T 0.063787 -2.1005e-05
4:56621548 A G 0.769761 -4.2860e-05
4:56624631 T C 0.535905 2.1794e-06
4:56626592 C T 1.503470 7.2550e-06
4:56631885 C T 0.032254 -2.0980e-05
4:56634634 C T 0.031274 -7.1605e-06
4:56634928 T C 0.198693 -3.8071e-05
4:56637663 A G 1.472037 -1.3282e-06
4:56641680 G A 0.285503 -2.4817e-06
4:56641996 T C 0.037911 3.5878e-07
4:56645265 T C 0.047938 -3.1385e-06
4:56646059 G A 0.285305 -2.9679e-05
4:56652127 A C 0.051482 1.4452e-05
4:56655933 G A 0.056692 -2.5576e-05
4:56658181 T G 0.307143 1.2148e-05
4:56660670 T C 0.384945 2.3784e-05
4:56663855 C A 0.072447 1.4620e-05
4:56668431 G A 0.480041 -5.3132e-06
4:56671301 C T 0.495190 1.7677e-05
4:56671520 T C 0.474235 -4.3189e-06
4:56673421 C G 0.038362 -1.2037e-05
4:56695601 G A 0.055500 -3.4357e-05
4:56707263 A G 0.146909 3.6172e-07
4:56717548 A G 0.026051 -4.4906e-05
4:56721460 G A 1.387032 -2.4849e-06
4:56734701 T C 1.146861 4.4205e-06
4:56736292 T C 0.570753 9.9474e-06
4:56737489 A G 0.246150 2.5713e-05
4:56761548 G A 0.514837 2.1078e-05
4:56775845 G A 0.144173 -1.7535e-05
4:56777268 G T 0.467081 8.6298e-06
4:56783237 A G 0.070236 -1.8695e-05
4:56783609 C G 1.277476 -3.5106e-06
4:56785471 G A 0.201663 3.0626e-05
4:56786652 C T 0.055796 -5.4994e-05
4:56820412 A G 0.081052 1.9769e-05
4:56840040 A G 0.831295 1.9303e-05
4:56845286 G A 0.534500 4.2480e-07
4:56848506 G A 0.074589 8.1620e-06
4:56868342 G A 0.161629 3.4931e-05
4:56869836 G A 0.046730 -2.2708e-05
4:56874517 C A 0.541404 -3.5613e-06
4:56879979 A G 0.041303 -2.4077e-05
4:56884449 G A 0.982823 4.6803e-06
4:56895326 A C 0.072194 5.3686e-06
4:56900779 C T 0.149879 -7.1882e-06
4:56903251 T C 0.571168 -1.8245e-05
4:56911058 T G 0.236975 1.9129e-06
4:56917614 A G 0.622757 -1.2929e-05
4:56920795 C A 0.227276 1.3404e-05
4:56928946 T C 0.569276 9.1380e-06
4:56933375 G A 0.077150 -1.3036e-05
4:56935994 G A 0.037372 4.4376e-06
4:56937245 T G 0.057276 -4.1282e-05
4:56937600 G T 1.966123 -2.0636e-05
4:56944525 A G 0.102344 -2.4611e-05
4:56945038 G A 0.654287 -3.8149e-06
4:56947580 C A 0.028852 1.4356e-05
4:56956960 G A 0.048782 -2.2538e-05
4:56969342 T C 0.243057 -8.6871e-06
4:56978379 C T 0.754035 2.0015e-05
4:56982203 A G 1.184528 1.3111e-05
4:56982241 T C 0.095122 2.0231e-05
4:56988983 G A 0.940485 2.5010e-05
4:56997350 G A 0.519287 8.0605e-06
4:56999613 G A 0.092957 -3.1243e-05
4:57009127 T G 0.537661 2.0752e-06
4:57010328 C A 1.003285 -2.5818e-05
4:57012963 C A 0.027752 -2.1385e-05
4:57023638 T G 0.796873 7.9700e-06
4:57024889 A G 0.079279 2.4797e-06
4:57026928 A G 0.772386 1.2424e-05
4:57028279 T C 0.034312 -1.8872e-05
4:57029194 C T 0.090766 7.1348e-06
4:57031664 A G 1.468233 1.2359e-05
4:57033510 G A 0.641680 -5.9464e-06
4:57037516 C G 0.115081 -2.2556e-05
4:57037970 T C 0.115321 2.5343e-05
4:57037997 G T 1.388409 -1.6429e-06
4:57045257 G A 0.723751 1.4047e-05
4:57049810 G T 0.677427 1.2944e-05
4:57053255 A G 0.053397 1.4779e-05
4:57064719 T C 0.083041 3.0728e-05
4:57069151 G A 1.815812 -5.5554e-06
4:57070248 G A 0.833187 7.9565e-06
4:57073642 G A 0.645121 4.8803e-06
4:57073811 A G 0.049577 1.5436e-05
4:57083929 C T 0.703825 -6.6102e-06
4:57084134 T C 0.613065 -6.5775e-06
4:57087608 G A 0.451488 -9.8498e-07
4:57090655 G A 0.088458 -1.3863e-05
4:57093106 T C 0.224257 1.1670e-05
4:57093975 C G 0.760442 2.4650e-05
4:57094580 A G 0.043208 4.3903e-05
4:57095787 A G 1.027047 9.2897e-07
4:57097780 T A 1.239785 1.4204e-05
4:57099609 G A 0.565030 4.9413e-06
4:57101669 T C 1.777161 -4.1453e-05
4:57102779 T C 0.225578 1.5560e-05
4:57107952 T G 1.826144 1.3071e-05
4:57110592 T C 1.430890 -5.5983e-06
4:57111783 T G 0.656189 1.0164e-05
4:57112435 T C 1.179127 -1.0308e-05
4:57118192 A G 0.228143 -2.3853e-07
4:57118592 G C 0.073184 -1.2435e-05
4:57119109 A G 0.036142 2.2164e-05
4:57119310 T C 0.043147 9.6475e-06
4:57124285 C T 0.022055 3.4207e-06
4:57126068 C T 0.880145 3.9852e-05
4:57126411 G A 0.848826 4.8686e-05
4:57129836 G A 0.560405 -5.6360e-05
4:57131337 A G 1.922951 6.8990e-06
4:57135956 T C 0.038447 4.2546e-05
4:57139331 A G 1.763973 2.0169e-05
4:57143808 G A 0.063342 2.8056e-05
4:57148174 G A 0.797584 3.5744e-05
4:57151556 G T 1.866808 9.4699e-06
4:57151927 G A 1.177683 2.5884e-05
4:57154517 A C 1.169938 1.7989e-05
4:57158981 T C 0.050823 6.3926e-06
4:57162619 A G 0.622770 3.0199e-05
4:57164762 A C 0.426910 5.9323e-05
4:57165955 T C 1.184885 3.0025e-05
4:57167101 G A 0.136526 5.3997e-06
4:57167803 G T 0.244794 -4.1017e-06
4:57168398 A G 0.181296 -3.3260e-05
4:57170138 C T 0.154212 3.5317e-05
4:57172941 T C 0.030047 3.1789e-06
4:57173047 T C 0.343324 1.1132e-04
4:57173539 C T 0.096641 -1.4245e-05
4:57173854 A G 0.041196 -7.8093e-05
4:57174134 A G 0.664447 1.6606e-06
4:57176832 C T 0.040742 4.0098e-06
4:57177770 A C 0.025762 3.8600e-05
4:57179571 G C 0.113649 4.0899e-06
4:57180473 A C 0.829201 2.4040e-06
4:57180563 C G 0.698485 -5.0239e-06
4:57180701 G A 0.022584 2.5706e-05
4:57180968 C G 0.032601 4.1437e-06
4:57181995 T C 0.693740 -4.7235e-06
4:57183635 C A 0.070389 2.3564e-05
4:57211352 C T 0.255219 1.4274e-05
4:57215677 A G 0.853175 3.5449e-06
4:57215803 A G 0.039589 -2.3893e-07
4:57215969 T C 0.063865 -2.7878e-05
4:57217223 A G 0.064086 -2.9658e-05
4:57221348 C T 0.042923 5.4200e-06
4:57238152 A C 0.040196 2.6237e-05
4:57246407 T G 0.072616 3.2851e-05
4:57250285 C T 0.042871 4.7728e-06
4:57257606 C A 0.831538 1.5738e-07
4:57276739 C G 0.972177 7.2319e-06
4:57278167 A G 1.335317 7.2531e-06
4:57282964 C T 0.029518 -2.2589e-05
4:57288945 G A 0.025502 -2.3576e-05
4:57294053 G A 0.038512 2.8421e-05
4:57297335 C T 0.107674 2.6513e-05
4:57300557 T C 0.361634 5.0876e-06
4:57305202 C T 0.462335 1.2271e-05
4:57308542 T C 0.074521 -1.9217e-08
4:57324005 T G 0.077793 -3.1097e-05
4:57328353 A C 0.037704 -9.2687e-06
4:57334112 G C 0.159250 -1.8079e-04
4:57341262 C A 0.996329 -1.8401e-05
4:57341892 C T 0.022464 2.6566e-05
4:57353902 G A 0.194376 -2.2838e-05
4:57355262 C T 0.400713 -3.1314e-05
4:57364041 T C 0.143543 1.4247e-05
4:57368807 T C 0.585216 -2.1528e-05
4:57377377 A G 0.042884 -3.2514e-08
4:57378139 C T 0.165764 3.3281e-05
4:57379281 T A 1.962478 -3.1149e-05
4:57385455 G A 0.547584 6.5653e-06
4:57387706 A G 0.143995 -8.0826e-05
4:57393883 G A 0.040219 4.9295e-06
4:57398920 G A 0.143754 -6.2571e-06
4:57400769 A G 0.349108 9.2445e-05
4:57402184 A G 0.051949 2.2931e-05
4:57408590 T C 0.215705 -3.0332e-05
4:57412492 A G 0.204283 6.5965e-05
4:57413943 T C 0.538148 1.9658e-05
4:57425670 T C 0.040979 -2.7938e-05
4:57426508 G C 1.896348 -2.2214e-05
4:57427739 C A 1.476133 1.7527e-05
4:57430005 A G 1.639574 3.3057e-05
4:57430668 T G 0.184934 -3.9435e-05
4:57433196 T C 0.029105 1.2028e-05
4:57439652 C T 1.311073 8.9972e-07
4:57442004 A C 0.294374 -2.3771e-05
4:57442292 G T 0.183162 1.4349e-05
4:57442358 C T 0.111247 -7.8473e-05
4:57446784 T C 0.101929 3.1303e-05
4:57450882 G C 0.032708 -5.8006e-05
4:57470257 G A 0.451650 -3.4021e-05
4:57481015 C T 0.317614 -4.5043e-05
4:57481094 A C 0.057906 1.3799e-07
4:57486213 T C 0.032559 3.4991e-06
4:57487432 T G 0.784678 -8.4118e-05
4:57493773 C T 0.069750 -2.7738e-05
4:57497699 T C 0.032156 4.8364e-05
4:57503037 G A 0.283912 -3.8269e-05
4:57503332 T C 0.069873 -6.6134e-06
4:57503933 A G 0.204679 -3.7960e-06
4:57505068 C T 0.891190 -1.4761e-05
4:57505376 C T 0.107937 3.5500e-06
4:57505668 T C 0.033620 1.1707e-05
4:57506378 A G 0.041160 -1.3363e-05
4:57507436 A C 0.027820 -1.0608e-05
4:57507741 C T 0.929754 -2.5821e-05
4:57511383 A G 0.141901 -3.4202e-06
4:57512494 G A 0.039281 2.7759e-05
4:57513912 A C 0.197200 -2.4197e-05
4:57516849 T C 0.141580 -3.9250e-06
4:57522134 T C 0.031699 1.8218e-05
4:57522877 A G 0.040696 -1.8084e-05
4:57523657 A G 0.928826 -2.4772e-05
4:57527444 G A 0.207820 7.8800e-06
4:57527586 C T 0.505216 -2.8298e-05
4:57527725 C A 0.518478 2.0048e-05
4:57529468 G T 1.478315 -4.5277e-05
4:57531981 T C 0.074794 3.0381e-05
4:57532131 A G 0.270689 -2.9674e-05
4:57536320 A G 0.055848 1.4955e-05
4:57536813 C G 0.040560 -2.6405e-05
4:57537684 A C 0.462258 8.8332e-06
4:57552654 T C 0.164765 -3.8360e-05
4:57552848 C T 0.031728 -1.4258e-06
4:57555096 A G 1.400678 -2.7981e-05
4:57555139 C T 0.067604 7.9438e-06
4:57565153 G A 1.159633 -5.4028e-06
4:57572247 G C 0.080678 -3.0366e-07
4:57575110 T C 0.069776 2.0009e-05
4:57587081 G A 0.148555 5.6782e-06
4:57588988 C T 1.566835 -1.8559e-05
4:57591903 A G 0.076929 2.7838e-05
4:57594195 C T 0.150421 3.1862e-06
4:57594861 A G 0.278515 -2.1382e-05
4:57595349 A G 0.057065 7.5931e-06
4:57597210 G A 1.411266 -3.3328e-05
4:57598615 C A 1.942964 -2.8715e-05
4:57600552 C T 0.135010 2.5265e-06
4:57603682 T C 0.088523 -6.9282e-05
4:57604069 G A 0.292705 -2.6769e-05
4:57604956 C T 0.060077 -3.3827e-06
4:57605677 G A 0.035074 -2.2980e-05
4:57606688 C A 1.161843 -1.3982e-05
4:57611830 A G 0.190903 6.8354e-06
4:57612889 C T 0.171464 6.0361e-06
4:57621220 C A 0.116993 -1.7495e-05
4:57621843 G A 0.305620 4.9845e-06
4:57623121 G A 0.208213 -1.4291e-05
4:57623536 T C 0.935866 5.1000e-06
4:57626381 A G 0.305140 -6.2073e-06
4:57628407 T C 0.115824 -5.4996e-06
4:57635843 T C 0.020682 1.2430e-05
4:57635923 T C 0.117028 2.5290e-06
4:57637899 C G 0.189826 -1.2349e-05
4:57640557 T G 0.594833 2.2615e-05
4:57643443 G T 0.060230 -4.4605e-06
4:57643943 C T 0.163804 4.4681e-06
4:57648046 A C 1.179212 -1.3812e-05
4:57649159 A C 0.662525 -3.1875e-05
4:57660182 C A 0.476013 6.0891e-06
4:57661909 T C 0.266583 1.0387e-05
4:57665826 T C 0.185022 -1.0001e-05
4:57669862 A G 0.043958 -2.0630e-05
4:57674397 C G 0.217065 -2.5892e-05
4:57675832 T C 0.222657 -2.2519e-05
4:57679142 G A 1.282848 -1.8016e-05
4:57687304 G A 0.745274 -3.0735e-05
4:57688243 A C 0.078705 6.8910e-06
4:57690713 A G 0.116337 4.1159e-06
4:57695126 A G 0.848748 -3.8702e-05
4:57696918 A G 0.419202 -9.4199e-06
4:57698976 A G 0.040615 1.4246e-05
4:57700528 A G 0.839562 -3.9878e-05
4:57701615 C T 0.089345 -5.7888e-06
4:57705095 C T 1.078348 -5.0139e-05
4:57705961 C T 0.048944 -4.1330e-06
4:57707005 A T 0.029836 5.7902e-06
4:57708522 C T 0.064848 -7.5289e-06
4:57708794 C A 0.162087 1.1765e-05
4:57718253 T C 0.836952 -6.8240e-05
4:57733499 G A 0.352873 -7.3266e-05
4:57766402 A T 0.123312 -1.2506e-05
4:57770173 C T 0.774314 -6.0149e-05
4:57780729 G A 0.080678 7.5780e-06
4:57786450 T G 1.809558 1.6233e-05
4:57792078 G A 0.423967 4.1472e-05
4:57795634 C A 0.766924 -7.1744e-05
4:57796639 C T 0.038671 -9.7240e-06
4:57797308 C A 0.169458 2.0599e-05
4:57797350 G C 0.039567 -1.1553e-06
4:57797467 T C 0.045292 1.7476e-05
4:57798174 G C 0.074307 2.3166e-05
4:57800489 A G 0.100056 -2.6973e-06
4:57806515 G A 0.069470 1.9697e-05
4:57821309 C T 0.506294 4.3671e-05
4:57824451 A G 0.370586 1.7779e-05
4:57825140 C T 0.705863 5.4329e-05
4:57825593 T C 1.306740 -3.0854e-05
4:57827171 A G 0.060252 1.6759e-05
4:57843863 C G 0.604152 3.9975e-05
4:57844715 T C 0.046032 2.0058e-05
4:57857188 G A 0.283890 1.3603e-05
4:57864926 T G 0.756044 3.0287e-05
4:57875768 G A 0.049629 5.2174e-05
4:57878634 A G 1.743223 -6.5903e-06
4:57881715 A G 0.687888 2.0129e-05
4:57887150 T C 0.169552 2.0255e-05
4:57889023 A G 0.057224 1.9588e-06
4:57889677 T C 1.155254 -1.4322e-05
4:57903239 G A 0.087446 1.6275e-06
4:57904387 T C 0.675901 -2.4285e-04
4:57904936 G A 0.067513 -9.8442e-06
4:57908270 G A 1.953426 1.9933e-06
4:57910285 G A 0.181526 1.0449e-05
4:57915105 A G 0.069334 -5.1910e-05
4:57918245 G A 1.857161 -2.5112e-05
4:57919800 T C 0.395004 7.6942e-06
4:57920904 T C 1.698716 -3.9113e-05
4:57926736 C T 0.285951 -7.4898e-05
4:57926791 G A 0.185489 1.7381e-05
4:57927734 A G 0.025827 2.7934e-05
4:57936947 A G 0.114951 -5.9427e-06
4:57937117 T G 1.594596 1.8802e-05
4:57937485 C T 0.334820 7.0198e-06
4:57937693 T C 0.027788 -9.8332e-06
4:57941026 C T 0.310366 1.9861e-05
4:57942167 A G 1.536152 1.2207e-05
4:57942588 T C 0.106012 -1.5282e-05
4:57943382 G A 1.227269 -5.0927e-06
4:57943882 A G 0.031994 -1.4994e-05
4:57944095 A G 0.081396 5.6152e-06
4:57953462 C T 0.192322 -3.4792e-05
4:57953658 C T 0.098809 -8.5654e-06
4:57961832 A G 1.855950 -8.6294e-06
4:57963046 A C 0.191049 9.9135e-06
4:57964661 G A 0.030605 2.7241e-05
4:57971919 G A 1.171071 2.3977e-05
4:57974155 G T 0.022792 1.1569e-05
4:57976487 A G 0.419020 3.1497e-05
4:57996926 A G 0.083139 -9.1896e-06
4:58002890 A G 0.192445 -8.5831e-06
4:58005459 A G 1.732210 1.5791e-07
4:58012501 C T 0.237968 -5.8724e-06
4:58013008 T C 0.597047 -1.7760e-05
4:58015669 C T 0.586323 9.2952e-06
4:58016146 G A 0.041147 -6.3475e-06
4:58018366 T C 0.031890 4.4603e-05
4:58018615 C T 0.222488 2.2455e-05
4:58018840 C T 0.075735 -1.0123e-05
4:58019486 C T 1.365181 1.4668e-05
4:58020159 C T 0.088121 1.8027e-05
4:58021699 G A 0.085836 -4.0776e-05
4:58023945 T C 0.031108 4.0932e-05
4:58024516 G A 0.145958 -1.9400e-05
4:58026173 A C 0.536272 2.3373e-07
4:58027570 A G 1.040294 -1.2494e-05
4:58029200 G T 0.077095 -1.7188e-05
4:58032901 T C 0.908987 -2.2132e-05
4:58032992 A G 0.449368 -3.1225e-06
4:58033360 G C 0.740103 8.8525e-06
4:58040426 C G 1.863435 -1.9929e-05
4:58047527 C T 0.326439 6.2795e-05
4:58048841 A G 0.059188 -2.2621e-05
4:58049078 C T 1.489600 -1.8262e-05
4:58053821 G A 0.108985 -4.1579e-06
4:58056594 G A 0.093301 -2.6320e-05
4:58057266 C T 0.079682 1.7951e-05
4:58062949 G A 1.041381 -8.3714e-06
4:58065581 G A 0.041969 1.0116e-05
4:58066521 T C 0.050262 2.8116e-05
4:58067413 A G 0.058474 7.9730e-07
4:58072736 T C 0.167650 -2.0652e-06
4:58073142 A C 0.685389 -1.4153e-06
4:58076316 T G 0.084856 -4.6299e-05
4:58078319 T C 1.104905 -4.7713e-06
4:58078466 G A 1.121933 2.6460e-06
4:58078913 T C 0.556120 4.8981e-05
4:58079265 A G 0.130687 -2.5169e-05
4:58085236 G C 0.080931 7.3598e-06
4:58089260 A G 1.161094 3.0989e-05
4:58096941 C T 1.818286 2.4693e-05
4:58097058 C T 1.540570 3.8865e-05
4:58100041 G A 0.512227 4.0668e-06
4:58103659 T C 0.964338 9.3027e-05
4:58109900 G A 0.299168 -1.0848e-05
4:58111647 G A 0.556117 2.5798e-05
4:58120835 G A 0.097638 1.1330e-05
4:58121894 G T 0.107291 3.2890e-05
4:58129698 A G 0.906764 1.0864e-05
4:58136485 A G 1.145611 3.4335e-05
4:58136668 A G 0.489610 3.3612e-05
4:58139917 A G 1.438427 9.9409e-05
4:58140073 C T 0.028638 -4.8420e-06
4:58140768 T C 0.391800 -1.3224e-05
4:58149312 A G 1.336634 1.1653e-04
4:58150539 C T 1.021822 5.3192e-05
4:58157552 T C 0.083849 4.8294e-05
4:58187445 A G 0.978269 5.0953e-05
4:58189555 T C 0.055653 -2.6076e-05
4:58189742 C T 0.203474 -3.0452e-06
4:58191912 T G 0.044938 -1.5814e-05
4:58194513 G A 0.862166 1.0827e-05
4:58199708 C T 0.021358 5.3704e-06
4:58201557 G A 0.572768 2.7295e-05
4:58204879 A G 0.034863 1.4468e-05
4:58212010 A G 0.033409 2.8647e-05
4:58216807 A G 0.024178 -3.8771e-05
4:58221196 A G 0.054420 1.3989e-05
4:58231911 C T 0.094694 -3.1264e-06
4:58234062 G T 0.216925 5.3562e-06
4:58236329 A G 0.044747 6.6178e-06
4:58236911 T C 0.045526 2.5925e-05
4:58242949 A G 1.718902 -4.0769e-05
4:58243237 G C 0.052112 4.6300e-05
4:58245202 A G 0.769021 -4.4389e-05
4:58249668 A G 0.619313 1.7061e-05
4:58257831 C A 1.566351 -6.2062e-05
4:58261285 A G 0.195749 7.6812e-06
4:58266530 C T 1.755184 -3.5936e-05
4:58270638 G A 0.688923 3.1104e-05
4:58270808 A G 0.061619 2.6213e-05
4:58271686 A G 0.233722 -2.0435e-05
4:58275744 A G 0.085342 2.4410e-05
4:58278172 A G 0.104571 3.5470e-05
4:58290250 T C 0.106943 1.7840e-06
4:58293597 G A 0.929192 -2.6975e-05
4:58296037 A G 0.114873 1.8994e-05
4:58296583 T C 0.730402 -5.0285e-05
4:58300259 A C 0.154527 4.4418e-05
4:58301566 C T 1.727740 1.9073e-05
4:58325506 T C 0.102763 4.1602e-06
4:58325891 T G 0.103279 -4.5739e-05
4:58326123 T C 0.020088 1.6149e-06
4:58328372 C T 0.049028 2.0399e-05
4:58332757 A C 1.831808 5.5161e-06
4:58353664 G A 0.053618 -8.9024e-06
4:58357441 A C 0.126350 -3.4832e-07
4:58363063 T C 1.814040 1.9476e-06
4:58377150 C T 0.206840 -5.3647e-06
4:58377516 G T 0.055552 -1.5367e-05
4:58378517 C T 0.050943 2.0258e-05
4:58379831 T C 0.050706 2.2259e-06
4:58381423 C G 0.334557 1.5381e-05
4:58381544 G A 0.351400 1.9382e-05
4:58382547 A G 0.033604 2.3597e-06
4:58411077 A C 0.044140 1.7936e-05
4:58440315 A G 0.145390 2.4483e-05
4:58444206 C T 1.711952 -1.0090e-05
4:58450181 T C 1.827303 2.6108e-05
4:58458008 C T 0.039554 -8.9321e-06
4:58471222 C T 0.020377 -1.9182e-06
4:58471626 A G 0.294740 6.3768e-06
4:58474613 C G 0.038275 -1.0572e-05
4:58479338 C A 0.033208 -9.5143e-06
4:58479761 C T 1.236374 -1.7247e-05
4:58480362 C A 0.455149 -4.5851e-06
4:58482621 T C 0.056461 2.9154e-05
4:58512618 C T 0.024633 8.7607e-06
4:58515427 T C 0.048207 1.9520e-05
4:58524078 G A 0.050440 2.6761e-06
4:58528087 T C 0.672392 -2.0297e-05
4:58528158 C T 0.060363 1.1967e-06
4:58534438 C T 0.080753 4.4700e-06
4:58540450 C T 0.052268 -6.6545e-05
4:58541421 T G 0.224403 -9.2743e-06
4:58547628 A G 0.033773 -4.1249e-05
4:58553332 A G 1.080597 -3.8978e-06
4:58561997 C A 0.033292 9.0223e-06
4:58578058 T C 0.033997 1.4099e-05
4:58579411 G A 0.906043 4.6518e-06
4:58589423 T C 1.798340 -1.9038e-05
4:58593018 A G 0.401525 2.0460e-05
4:58598522 A G 1.947551 -3.0500e-05
4:58607942 T C 0.474549 1.8240e-05
4:58624877 C G 0.055481 -7.9329e-06
4:58641729 T G 0.053550 -1.6872e-05
4:58643040 T C 0.060301 1.5153e-05
4:58652609 T C 0.037252 7.5270e-07
4:58653727 G A 0.032744 4.6629e-06
4:58662227 C T 0.797473 -9.9158e-06
4:58663095 A G 0.033033 1.3755e-05
4:58665162 C T 1.564374 -3.8957e-05
4:58669378 A C 0.411584 -7.2444e-05
4:58671268 T C 0.163525 2.3569e-05
4:58673862 C T 1.026905 1.5365e-05
4:58675894 C T 0.081704 -2.9619e-05
4:58678369 G A 0.034945 -1.9528e-05
4:58679157 T A 0.021017 1.7489e-05
4:58679514 G A 0.071428 4.7781e-05
4:58682503 T C 0.343567 7.4666e-05
4:58683007 A G 0.285509 -2.9064e-05
4:58692865 A G 0.021153 -1.7817e-05
4:58696072 G T 0.583609 7.9383e-06
4:58696511 T G 0.073346 -2.3013e-05
4:58698638 A G 0.379677 -3.4784e-05
4:58699057 C T 0.021033 1.0312e-05
4:58699492 C T 0.169698 3.0169e-05
4:58700119 C T 1.096521 5.4754e-05
4:58704924 A G 0.325037 3.3022e-05
4:58705337 G A 0.393501 -1.3520e-05
4:58706855 C G 1.058451 3.3769e-06
4:58708431 C T 0.046811 3.1622e-05
4:58712046 G A 0.035577 5.6431e-06
4:58712232 G A 1.924554 6.4019e-06
4:58714960 T G 0.164878 1.2832e-05
4:58719432 T C 0.467159 2.8368e-05
4:58721030 C G 0.898970 1.0707e-05
4:58737014 C T 0.048519 1.9460e-05
4:58745731 C T 0.870738 2.5176e-05
4:58756903 T C 0.052832 1.0944e-05
4:58758826 G A 0.666384 9.0323e-06
4:58760043 A G 0.399129 4.1816e-05
4:58769905 T G 0.174720 -4.1585e-06
4:58770872 A G 0.168559 7.6836e-06
4:58770918 T C 0.064738 3.6759e-05
4:58774854 T C 0.026268 1.5531e-05
4:58778072 C A 1.904641 1.1983e-05
4:58780077 T G 0.234784 -5.9591e-05
4:58794397 G A 0.405024 3.5365e-05
4:58799916 T C 0.281994 -4.3183e-05
4:58810453 G A 0.159594 1.3663e-05
4:58818891 T C 0.174369 3.2863e-05
4:58827012 T C 0.253687 -7.8562e-05
4:58831172 T C 0.363062 5.7305e-05
4:58835310 C A 0.091909 -3.1967e-05
4:58838320 C A 0.070009 3.8877e-06
4:58840510 C T 0.858057 -4.3377e-05
4:58845621 G A 0.224673 2.8944e-05
4:58855542 G A 0.917777 1.5448e-04
4:58865986 T G 0.250474 -8.3534e-06
4:58882863 G T 0.140616 5.3242e-05
4:58884610 C G 0.886919 4.7643e-04
4:58885697 C T 0.122880 8.2976e-05
4:58885904 T C 0.394563 -5.9766e-05
4:58886068 A C 0.026583 -2.5458e-05
4:58886706 C T 0.044224 4.1176e-06
4:58907998 T C 0.030232 -1.4351e-05
4:58912736 A G 0.434269 3.7300e-05
4:58921077 T C 0.025132 4.2440e-07
4:58933091 T C 0.643498 -3.7284e-05
4:58935839 C T 0.200676 -3.7138e-05
4:58939374 C G 0.107119 3.7772e-05
4:58940446 C T 0.507511 3.2807e-06
4:58941254 A G 0.120530 8.2921e-06
4:58942997 C T 0.224579 1.2373e-04
4:58944440 A G 0.198589 -6.1032e-05
4:58947681 T C 0.823836 -5.2668e-06
4:58968465 A C 0.115441 6.6194e-05
4:58975318 T C 0.081233 8.7132e-07
4:58978517 A G 1.183123 -5.2205e-06
4:58980544 A T 0.278641 -2.8300e-05
4:58981805 A T 0.539297 1.6049e-05
4:58987876 G T 0.294663 -6.8786e-06
4:58988900 G A 0.021504 6.1180e-06
4:58996334 T C 0.793734 9.4008e-06
4:59006009 C A 1.742012 1.9048e-06
4:59007858 C T 0.058253 -2.9801e-05
4:59008412 A G 0.986871 -4.4812e-06
4:59029729 A C 0.053254 2.6958e-05
4:59031089 C T 1.740116 9.5658e-06
4:59033411 G C 0.035042 2.8517e-06
4:59037126 A G 0.917167 6.0657e-05
4:59040954 A G 0.102033 1.5990e-05
4:59041563 A G 0.037389 -1.8050e-05
4:59045580 C T 1.671234 2.8004e-05
4:59075203 G A 0.064319 -7.1492e-06
4:59093629 T C 0.507534 7.7121e-05
4:59094924 G T 0.067880 2.6654e-07
4:59100661 G A 0.162658 1.5233e-05
4:59101981 T C 0.026281 3.4586e-05
4:59103083 C T 0.143144 1.1530e-05
4:59104301 A G 0.046402 3.2653e-05
4:59117362 A C 0.922288 -6.1191e-05
4:59120874 C T 0.162441 -2.7287e-05
4:59126075 A G 0.047110 -4.4999e-05
4:59166999 C A 0.116746 -9.4464e-06
4:59172883 A G 0.032387 -1.6643e-06
4:59177075 T C 0.245358 -3.2597e-06
4:59183266 A G 1.041696 7.7489e-05
4:59192702 T C 0.028550 4.0485e-06
4:59197896 G A 0.073132 2.2455e-05
4:59208179 T C 1.637769 1.5897e-05
4:59208961 A G 0.483180 1.1646e-04
4:59208969 C A 0.559613 -6.4459e-06
4:59209796 A G 0.052978 -1.4147e-05
4:59222703 G A 0.867716 1.2748e-05
4:59228941 C T 0.026603 -2.3098e-06
4:59229631 C T 0.063024 2.0739e-05
4:59236235 C A 0.036184 -7.0131e-06
4:59252057 A G 0.157244 -2.5499e-05
4:59253068 G A 0.044413 -4.3212e-05
4:59253610 A T 0.022575 -4.6666e-05
4:59253872 T C 0.382796 -2.7328e-05
4:59257993 T G 0.058801 -1.3633e-05
4:59279704 T C 0.139911 -9.9613e-06
4:59284832 A G 0.094528 -3.8525e-05
4:59303260 C T 0.038979 4.2903e-05
4:59310399 A C 0.066082 -5.2059e-06
4:59316074 G T 1.467720 -3.4058e-06
4:59316103 A C 0.521312 -4.1995e-06
4:59316851 G C 0.202257 1.5168e-05
4:59319223 G A 0.130638 -2.7317e-05
4:59321537 G A 0.668419 -1.5747e-05
4:59322711 G A 0.045640 -3.0286e-05
4:59323158 A G 0.127863 3.6821e-05
4:59340386 A G 0.070590 -7.2378e-06
4:59340807 C T 0.079623 1.0396e-05
4:59351318 T C 0.046597 -7.8983e-06
4:59354090 G A 0.029248 -2.3458e-05
4:59356199 T C 0.536554 1.2606e-07
4:59366701 G A 0.038573 -1.7219e-05
4:59369085 C T 0.685405 1.0149e-06
4:59369594 C T 0.097803 -3.0862e-05
4:59375444 C A 0.292235 3.2594e-05
4:59384051 T C 1.276716 -3.7076e-05
4:59396059 A G 0.591360 -3.8096e-06
4:59396970 T C 0.046256 -3.1786e-05
4:59402497 G T 0.033805 -6.4601e-06
4:59403869 C T 0.025957 -1.9517e-07
4:59404857 C A 0.034850 3.9916e-05
4:59407864 C T 0.045896 -9.4230e-06
4:59419273 T C 0.128058 -1.7102e-05
4:59419837 A G 1.872484 -2.8222e-05
4:59434110 A G 1.527911 -1.3492e-05
4:59437160 G A 0.513691 -9.8004e-06
4:59445288 T C 0.807302 2.3590e-05
4:59452657 T C 0.097164 -3.8658e-05
4:59453696 T G 0.162616 -1.8792e-05
4:59458158 C A 0.020543 -1.1809e-06
4:59465310 C T 0.095706 -1.2674e-05
4:59465469 A G 0.051219 -2.3300e-05
4:59465711 T C 0.605921 -2.8766e-05
4:59467845 A G 0.635367 1.1018e-05
4:59473767 G T 0.062099 -1.0615e-06
4:59477287 G A 0.033328 3.9300e-05
4:59487314 A G 1.411126 -8.0843e-07
4:59503726 G A 1.136753 -3.5047e-06
4:59508966 T C 0.049849 -1.0376e-06
4:59516867 T G 0.061843 1.9699e-05
4:59518782 C T 0.053212 -8.5929e-06
4:59529054 A G 0.045877 -2.2477e-05
4:59533131 A G 0.076293 -5.8439e-06
4:59535778 T C 0.515713 3.2549e-05
4:59548441 G A 0.060035 2.4909e-06
4:59551001 T C 1.254080 -2.9869e-05
4:59552168 T C 0.032036 3.1022e-06
4:59567185 T G 0.047207 -6.6111e-06
4:59575291 T C 0.600338 -2.0177e-05
4:59586935 A G 0.069159 -2.1748e-06
4:59594806 G T 0.083064 -6.2410e-06
4:59599522 G T 0.517492 2.1843e-05
4:59602600 G A 0.035279 5.5113e-05
4:59603521 G T 0.103873 -1.2646e-05
4:59614702 T C 0.216539 -6.7473e-06
4:59615024 A G 0.576657 2.6392e-05
4:59635589 A G 0.461358 -2.1415e-05
4:59639708 A C 0.414690 1.0776e-05
4:59643375 T C 0.139853 -2.1457e-06
4:59645499 A G 0.605746 -2.5923e-05
4:59649779 C T 0.089461 6.8537e-06
4:59650099 A G 0.139954 3.1435e-05
4:59653815 T C 0.036110 6.0502e-05
4:59660111 A G 0.061505 9.4865e-06
4:59674052 T C 0.520530 2.5701e-05
4:59675523 C T 0.036042 4.2135e-05
4:59685607 A C 0.061122 2.3383e-07
4:59698400 G T 1.573463 -3.4592e-05
4:59699607 C T 0.025671 -2.0991e-06
4:59709290 A G 0.528972 -8.0440e-05
4:59709408 G T 1.578835 -4.6991e-05
4:59714308 T C 0.026255 1.2729e-05
4:59799937 G T 1.962147 -3.4135e-06
4:59800034 G A 0.102360 -1.9964e-05
4:59805953 A G 1.963374 -4.8935e-05
4:59809456 A G 0.101656 4.8495e-05
4:59820469 C T 0.577971 -3.7806e-05
4:59822987 C T 0.118973 -9.7409e-06
4:59829403 T C 0.067578 1.8955e-05
4:59838475 G A 1.611965 -5.1494e-05
4:59843159 T C 0.053592 -1.4290e-05
4:59844473 C T 0.868547 -2.2567e-05
4:59860720 A G 0.032546 1.7533e-06
4:59861280 C A 0.204221 -1.0731e-05
4:59866889 C T 0.103509 4.2193e-05
4:59876984 C G 0.083294 2.0659e-06
4:59887062 A C 0.801284 -3.9702e-05
4:59897257 G A 0.162340 -2.3989e-05
4:59901783 T C 0.055572 5.0841e-06
4:59902003 G T 0.049528 5.2590e-07
4:59910951 T C 0.618775 -7.7070e-05
4:59916375 G C 0.577919 7.8342e-06
4:59925645 T C 0.032961 -4.6638e-06
4:59928472 C A 0.221161 -1.8815e-05
4:59929358 T C 0.020647 -8.1130e-06
4:59954461 C T 1.059733 -1.1826e-05
4:59958177 G A 0.120388 1.2251e-06
4:59965223 G A 0.034205 -2.9148e-06
4:59965615 C T 0.040316 5.0250e-05
4:59981142 G A 0.538966 1.6796e-05
4:59989821 G A 1.964546 -3.3055e-05
4:59995208 C T 1.787028 -9.4996e-06
4:59996270 G T 0.045062 -6.2676e-06
4:59997375 G A 0.052394 -3.3130e-06
4:59999263 A C 0.065520 2.2105e-05
4:60010352 A G 0.178741 -4.3957e-06
4:60028768 C T 1.282264 9.0413e-06
4:60039005 T G 0.033536 1.2975e-05
4:60039119 C A 0.057824 9.6822e-06
4:60048932 T C 0.509322 1.0042e-04
4:60053776 G T 0.035188 1.9088e-06
4:60054121 T C 1.313281 1.4365e-05
4:60062418 C G 0.073297 -2.8817e-05
4:60063336 C T 0.045357 2.8059e-06
4:60064126 C T 0.179303 3.4209e-05
4:60071046 T C 1.107385 8.0170e-06
4:60071150 A C 0.032254 8.8229e-06
4:60080281 G A 0.176310 -2.9373e-06
4:60086088 A G 0.025207 1.1085e-05
4:60097480 A G 0.033166 2.1713e-06
4:60098643 T C 1.581996 9.6542e-06
4:60099737 T C 0.260740 1.2043e-05
4:60101605 A C 0.125110 2.5564e-05
4:60105613 G A 0.151340 -6.0152e-05
4:60109827 G A 0.063238 -2.0327e-05
4:60112029 G A 0.629622 3.5936e-06
4:60117147 A G 0.028437 1.1128e-05
4:60122540 A C 0.561947 -7.3262e-07
4:60136671 T C 0.037142 -6.7409e-06
4:60151518 T C 1.259650 -1.0943e-06
4:60152289 A C 0.073602 -2.3499e-06
4:60156270 C G 0.059765 -5.0292e-05
4:60156561 T G 0.276022 -6.3279e-06
4:60160676 G C 0.020715 -3.3415e-05
4:60163247 G T 0.100280 2.7773e-06
4:60164337 C T 0.053972 -6.3624e-05
4:60177224 A G 0.052050 7.7933e-07
4:60178068 G A 0.297123 -9.4008e-06
4:60180579 A T 0.110235 2.8371e-05
4:60180732 G T 0.658581 1.3811e-05
4:60181354 G A 0.051862 -1.7202e-05
4:60184125 A G 0.056010 1.9584e-05
4:60186756 T C 0.664576 9.7371e-06
4:60195142 T C 0.494187 2.1882e-06
4:60203458 C T 0.031361 5.6051e-06
4:60206062 A G 0.024665 -6.5627e-06
4:60208741 C T 0.260594 -7.9302e-06
4:60211446 G A 0.058418 4.2855e-05
4:60230013 C A 1.334882 -2.7632e-05
4:60232361 T C 0.065416 3.4109e-05
4:60234149 C A 0.180588 -1.1139e-04
4:60234292 G A 0.022357 1.9633e-06
4:60247508 T C 0.061022 2.5893e-06
4:60250416 A G 0.038817 1.9694e-05
4:60254493 G A 0.053491 -5.8820e-05
4:60262798 C A 0.543166 -2.0787e-05
4:60269141 A G 0.064647 4.0667e-05
4:60278718 A G 0.260150 -1.9873e-05
4:60278804 A C 1.303929 9.2009e-06
4:60278933 G A 0.073641 -1.4380e-05
4:60279201 A G 0.075926 4.3767e-06
4:60314429 G A 1.301612 7.6940e-06
4:60314762 A C 0.101338 3.0391e-05
4:60315125 C T 1.287113 5.0869e-06
4:60329027 T C 0.067757 -3.1539e-05
4:60329260 C T 0.074086 -4.8267e-06
4:60334946 G A 0.860985 -5.8588e-05
4:60336966 G C 1.471375 -4.0931e-05
4:60342712 C T 0.080961 -6.3304e-05
4:60350924 G A 0.092272 -3.8791e-06
4:60351821 T G 0.057519 -2.7338e-05
4:60357614 T C 0.074320 -1.1673e-05
4:60357694 C T 0.064930 2.7406e-05
4:60359859 T C 0.110595 -1.2709e-05
4:60360892 A G 0.049603 1.5471e-05
4:60369554 T C 0.113640 3.3412e-05
4:60377467 C T 1.472803 -3.4702e-05
4:60379577 G A 0.279625 -3.5477e-05
4:60387255 A G 1.135977 -3.5145e-05
4:60388525 A G 0.037239 1.0165e-05
4:60393154 A G 0.176021 1.9914e-05
4:60400016 A G 0.110488 -4.4816e-05
4:60405379 A G 0.109878 4.2548e-05
4:60408213 T C 0.031718 -3.7382e-08
4:60410813 A G 0.045214 -3.0828e-05
4:60411150 A C 0.022468 7.1261e-06
4:60430779 G A 0.373267 3.7885e-05
4:60431974 A G 0.077715 3.9048e-05
4:60461077 T C 0.370716 3.6310e-05
4:60461145 A G 0.948401 2.2268e-05
4:60473572 G A 1.424087 -2.7686e-05
4:60475625 A G 0.032634 -2.0321e-05
4:60482936 T C 1.502194 -2.6206e-05
4:60490366 A G 0.081000 1.7341e-05
4:60491132 C A 0.092422 -5.0764e-06
4:60496226 G T 0.526749 -2.5314e-05
4:60501941 G T 0.182094 4.9910e-05
4:60515628 A C 0.482281 -7.9675e-06
4:60518390 A G 0.071655 -6.4631e-06
4:60521160 T C 0.115454 3.5735e-06
4:60523328 A G 0.023435 -4.9872e-06
4:60529334 G A 1.283539 -3.2049e-05
4:60535366 A G 0.021173 -1.4797e-05
4:60537941 T C 0.027583 1.3905e-05
4:60540181 C T 0.213209 1.4895e-05
4:60544221 A G 0.025661 2.6253e-05
4:60554226 C A 1.551615 -2.4897e-05
4:60556009 A G 0.076900 -7.9710e-06
4:60558781 A G 0.113513 -1.0148e-05
4:60560547 C T 0.036558 -2.5387e-06
4:60566198 G A 0.073560 1.3373e-05
4:60568412 T G 0.892670 -3.5629e-06
4:60570875 T G 0.245767 2.9183e-06
4:60577319 A C 1.561749 -1.9819e-05
4:60578160 T C 0.024386 -1.2824e-05
4:60578262 C A 1.214504 -2.1500e-05
4:60580965 T C 0.113821 -7.1010e-06
4:60591994 G C 0.071223 -1.0119e-05
4:60611895 G A 0.036925 -3.0868e-05
4:60619046 C T 0.757803 9.9137e-06
4:60631977 G A 0.169247 -4.9778e-06
4:60641124 A G 0.039317 -1.2189e-05
4:60665837 C T 0.079679 -1.1477e-05
4:60666251 T G 0.043176 -9.4236e-06
4:60680656 T C 0.168845 -1.4289e-05
4:60691809 A C 0.047327 -1.4428e-05
4:60695254 T C 1.914894 -1.6641e-05
4:60697144 T C 0.065280 2.9844e-05
4:60698106 G A 0.049278 -3.3168e-05
4:60703356 C A 1.079468 -2.8489e-05
4:60707711 T C 0.575998 6.3828e-06
4:60717361 T C 0.071661 -1.3637e-05
4:60729946 C T 0.057178 2.7050e-06
4:60738362 T C 0.049479 1.4562e-05
4:60741765 G T 0.628385 -2.3937e-05
4:60742265 T G 0.033565 -6.7291e-06
4:60746980 C G 0.223706 8.9478e-06
4:60747549 C A 0.066588 7.5390e-06
4:60748829 T A 0.629349 -2.2476e-05
4:60748984 T G 0.068961 1.9825e-05
4:60754817 C T 0.088546 3.9018e-05
4:60756136 T C 1.951494 -8.5753e-06
4:60764327 A G 0.335696 6.7252e-07
4:60773527 T C 0.810840 -2.1853e-06
4:60774654 C T 0.099598 2.5659e-05
4:60778861 C A 0.051612 4.7000e-06
4:60780184 A G 0.286772 -6.4249e-06
4:60793034 G A 0.744972 4.3891e-05
4:60797883 T C 0.390908 4.6019e-05
4:60808884 A G 0.063501 -2.7172e-05
4:60812129 T G 0.059668 8.3825e-06
4:60814470 C T 0.087371 -1.0161e-05
4:60814529 C T 0.111890 2.1704e-06
4:60826699 T C 0.064579 -1.3538e-05
4:60827552 T C 0.069545 5.3140e-06
4:60829098 G T 0.617181 3.6917e-05
4:60831380 T C 0.054157 -1.0467e-05
4:60835586 T C 0.096102 6.5079e-06
4:60836160 A G 0.754547 1.9649e-05
4:60840276 A G 0.086388 -3.6196e-05
4:60851765 C T 0.097547 1.8972e-05
4:60855092 A G 0.044779 2.6682e-05
4:60857340 G A 0.070184 1.0701e-05
4:60857475 G A 1.221135 7.7166e-06
4:60860459 T C 0.042423 1.4662e-05
4:60866784 C G 0.111381 -3.1891e-05
4:60868822 C T 0.054799 -4.8124e-06
4:60870868 T C 0.158721 3.0253e-05
4:60879952 C T 0.087021 1.5359e-05
4:60884791 A T 0.036759 -4.0089e-06
4:60890698 G T 0.109040 7.8220e-06
4:60902440 C T 0.295630 -1.2977e-05
4:60906556 A G 0.113455 -2.0334e-05
4:60906576 T G 0.172207 -7.9827e-06
4:60908508 A G 0.027330 1.9912e-05
4:60929487 T C 0.022941 -1.8693e-06
4:60932431 C T 0.106707 -2.1436e-05
4:60932671 T C 0.081779 -3.3814e-05
4:60940765 G A 0.091802 -7.5972e-05
4:60943110 G T 1.904829 -9.7674e-06
4:60955000 T C 0.285039 -9.0267e-06
4:60962358 A G 0.052008 -4.8189e-06
4:60968611 A C 0.046464 3.4000e-05
4:60969154 C A 0.027034 -2.2823e-05
4:60994071 G A 1.855645 1.0328e-04
4:60997167 G A 0.052125 1.7875e-05
4:61009863 A C 0.112556 1.1552e-06
4:61009942 G A 0.079795 1.4027e-05
4:61014695 A G 0.028852 6.1450e-06
4:61030524 C T 0.071382 3.5466e-05
4:61037655 A C 0.027249 -1.7285e-06
4:61041752 C T 1.634384 2.2663e-05
4:61042697 G A 0.099709 3.0394e-05
4:61044297 G A 0.025590 -9.5605e-06
4:61055763 C T 1.773526 -3.2471e-05
4:61065199 A G 0.089523 -3.7826e-05
4:61066519 T C 0.139210 -8.7970e-05
4:61072512 A C 0.057062 7.6265e-07
4:61072859 C T 0.152047 2.6859e-05
4:61080015 C A 0.335667 -2.7023e-05
4:61080785 C A 1.576511 3.0949e-05
4:61105975 A G 0.026314 -1.6265e-05
4:61106844 T G 0.355093 -4.1980e-05
4:61113104 T G 0.098618 -3.2240e-06
4:61113349 C T 0.171370 -1.7866e-05
4:61116014 T G 0.051284 -5.4108e-06
4:61119178 G A 0.334067 -3.4823e-05
4:61138941 A C 0.078185 -5.4797e-06
4:61157517 C T 0.169838 -2.1035e-05
4:61161139 A G 0.021043 2.1618e-05
4:61163418 T G 1.650077 5.0985e-05
4:61208484 C A 0.061340 -1.6559e-05
4:61210812 A G 0.092951 -5.6911e-05
4:61213845 T G 1.511169 5.4548e-05
4:61214745 T C 0.127415 -3.3244e-05
4:61228398 C T 0.129625 -5.6865e-05
4:61230320 T C 0.074615 2.1907e-05
4:61231687 C T 0.024642 1.1836e-05
4:61238400 T C 0.146698 -1.1194e-05
4:61245570 G C 0.143401 2.5425e-06
4:61267425 G A 1.857787 5.7453e-05
4:61277546 A G 0.248932 1.7061e-06
4:61278561 G A 0.027810 -1.2542e-06
4:61287459 T C 1.794121 1.3205e-05
4:61290508 G T 1.393592 8.0864e-06
4:61297531 T C 0.285149 -2.6587e-05
4:61298074 C T 0.034909 -1.3007e-05
4:61303331 G A 0.129680 -2.2550e-05
4:61343352 T C 0.066315 3.1629e-05
4:61347534 C T 1.750484 1.4395e-06
4:61348191 A G 0.073745 -1.1734e-05
4:61351107 G T 0.045627 2.2098e-05
4:61352529 A G 0.392157 -3.2722e-05
4:61354000 A G 1.325323 1.1094e-05
4:61359975 G C 0.159798 -6.1441e-06
4:61360951 G A 0.163466 -1.7019e-05
4:61363779 C T 0.076329 2.6505e-05
4:61367045 G A 1.031553 3.6529e-05
4:61370107 C A 0.961907 1.6530e-05
4:61372234 A C 0.129310 -1.3006e-06
4:61379446 C G 0.496774 1.4608e-05
4:61385787 T G 0.097985 -1.4706e-05
4:61388332 C T 0.046282 -9.8760e-06
4:61391349 A G 0.038103 -1.3743e-05
4:61396021 A G 0.157254 -2.8183e-06
4:61396449 T C 0.155774 -5.2624e-05
4:61405164 G A 0.282926 -1.4848e-05
4:61412828 T C 0.957126 -2.7340e-06
4:61414570 T C 0.030348 -2.1270e-05
4:61416743 A G 0.174106 1.8392e-05
4:61418239 C T 0.443425 -1.0080e-05
4:61421921 A G 0.135286 -2.9221e-05
4:61435320 A G 0.267216 -2.8022e-05
4:61440787 A G 0.040761 -2.3745e-05
4:61444067 G A 0.183964 8.4793e-06
4:61447908 C G 0.035863 9.2233e-06
4:61461790 G A 0.023208 4.6594e-06
4:61472675 A G 0.229503 2.1005e-05
4:61474133 C T 0.043001 -2.5461e-06
4:61484581 C G 0.506378 2.3064e-05
4:61496921 C T 1.312528 -5.1198e-05
4:61504056 G A 0.113438 1.4305e-05
4:61505346 A C 0.055929 -2.2352e-05
4:61511403 A G 0.033880 -1.5639e-05
4:61517947 G A 0.159114 8.4340e-06
4:61525675 T G 0.058480 -7.0412e-06
4:61527956 T G 0.065631 3.1258e-05
4:61534261 C T 0.350815 -3.1096e-05
4:61535011 T G 0.112134 5.6557e-06
4:61543440 G A 1.704373 -2.5929e-05
4:61546181 A G 0.067838 5.2348e-05
4:61561404 A G 0.041040 6.3093e-06
4:61577686 A G 1.696820 -2.4953e-05
4:61578034 G T 1.153969 9.8660e-06
4:61594123 G T 1.751227 1.1087e-05
4:61604306 G A 1.366087 -1.9899e-05
4:61606744 C A 0.258673 -5.6748e-06
4:61609631 A G 0.032598 -2.2431e-05
4:61611440 G A 0.309003 1.0711e-05
4:61615951 T C 0.161162 -7.8377e-07
4:61619702 T C 0.028946 3.9829e-06
4:61620895 T G 1.365548 -1.7640e-05
4:61629652 C T 0.955766 -3.1657e-05
4:61630164 A G 0.087423 -1.2235e-05
4:61646237 T C 0.090666 -2.7596e-05
4:61664933 C T 1.791657 1.6005e-06
4:61667472 C T 1.712507 1.3306e-05
4:61669587 T C 0.033757 -1.7985e-05
4:61671235 C T 0.031647 6.7971e-06
4:61682495 C T 0.324355 3.2784e-05
4:61684749 T G 0.057075 4.0121e-05
4:61692710 C T 0.056955 6.1162e-06
4:61695508 T C 0.268615 4.1289e-05
4:61695623 A G 0.020059 2.8855e-06
4:61723786 C T 0.023454 1.6579e-05
4:61724685 A G 0.349400 2.8136e-05
4:61725078 A G 0.138022 -1.9858e-05
4:61727689 G A 0.206214 -8.3453e-05
4:61731645 T C 0.021004 -1.8720e-05
4:61767225 A C 0.050836 3.2561e-05
4:61768115 G A 0.229061 3.0105e-05
4:61780970 A G 1.179088 -1.9434e-05
4:61791683 A G 0.037067 1.0200e-06
4:61800562 T G 0.194522 -2.9832e-05
4:61806007 T G 0.101916 2.9049e-05
4:61808709 G A 1.803108 5.6759e-05
4:61814029 C A 1.608865 8.9736e-05
4:61816336 C T 0.064813 -3.9520e-05
4:61821398 C A 0.030462 -1.0094e-05
4:61822587 T C 0.053267 -1.5978e-05
4:61827029 C A 1.602915 2.9448e-05
4:61827639 G A 1.288570 7.3182e-05
4:61829390 T G 0.226124 -1.6387e-05
4:61835279 T C 0.058191 1.2790e-05
4:61842755 G A 0.266719 -7.8810e-05
4:61844382 A C 0.023049 -3.5908e-06
4:61846462 A G 0.057097 -2.6465e-05
4:61847366 T C 0.046805 2.4167e-05
4:61849734 A G 0.265100 -8.0165e-05
4:61853405 G T 1.216688 9.8341e-05
4:61858122 C A 0.068458 -2.4617e-05
4:61859544 A G 0.119755 -1.7449e-05
4:61859875 T C 0.119245 1.4348e-05
4:61861629 A C 0.080688 -4.4294e-06
4:61862882 C T 0.104097 -2.4246e-05
4:61872517 C T 1.249688 6.9943e-05
4:61876951 A G 0.206428 -7.2142e-06
4:61883668 C T 0.141661 5.9373e-05
4:61894739 T C 0.045912 1.3602e-05
4:61900046 A G 0.550304 -4.1213e-05
4:61902188 G A 1.071992 -3.5773e-05
4:61905625 T C 0.057844 -4.2123e-07
4:61905921 T G 0.030835 -2.1875e-05
4:61907209 A G 1.182159 -2.5584e-05
4:61909019 A C 0.066231 1.6128e-05
4:61910942 G C 0.147886 5.6186e-05
4:61912212 T C 0.087300 1.1790e-05
4:61918204 T C 0.043387 2.3239e-05
4:61921038 T G 0.239623 8.4112e-05
4:61921856 G A 0.087933 -9.9343e-06
4:61925586 G A 0.160837 -3.6883e-05
4:61926865 A G 0.406014 6.8185e-05
4:61929390 G T 0.072356 2.0907e-05
4:61929468 T C 0.114454 -1.4365e-05
4:61946709 A C 0.040167 -1.0119e-05
4:61948814 T G 0.105132 -6.8542e-06
4:61951511 G A 1.332661 1.9275e-06
4:61954353 T G 1.159282 1.2193e-05
4:61957647 T G 0.123072 4.3048e-05
4:61961437 T G 0.029118 -4.4312e-05
4:61964784 G A 1.925349 1.7123e-05
4:61967025 G A 1.568243 -2.4065e-05
4:61975533 G A 0.495829 -2.9732e-05
4:61976596 T C 0.029839 3.4214e-06
4:61978764 A C 1.060590 3.9624e-06
4:61982282 A G 0.581353 -3.7476e-05
4:61986766 T C 0.078166 -5.3926e-06
4:61986906 T C 0.450245 2.3177e-05
4:61997642 T C 0.084171 -3.5442e-05
4:62005078 G C 0.972875 4.7546e-05
4:62012932 G T 0.040284 -2.1535e-05
4:62013364 T G 0.411743 -1.1246e-05
4:62027517 A G 0.050972 7.2023e-06
4:62027701 G A 0.046013 8.1791e-06
4:62044819 G A 0.042092 -1.7157e-05
4:62046261 C T 0.584180 7.1825e-06
4:62049284 G A 0.993940 -3.7504e-06
4:62050302 A C 0.031465 -2.5337e-05
4:62050425 T C 0.029196 -7.9838e-06
4:62053080 T C 0.057909 -1.1350e-05
4:62062045 A G 0.041806 9.9432e-06
4:62079015 T C 0.971382 -2.5898e-05
4:62080215 G A 0.353357 4.7028e-05
4:62082945 G A 1.337628 1.1009e-05
4:62083217 T A 0.039557 8.7764e-07
4:62088597 A G 0.184343 3.5046e-05
4:62094288 A G 0.032202 1.2548e-06
4:62098909 G C 0.134221 -1.7827e-05
4:62100988 G A 0.778644 2.6452e-05
4:62102541 G A 1.360251 1.7156e-05
4:62102542 T C 0.195012 3.8109e-05
4:62103617 T C 0.876341 1.1263e-05
4:62103999 A G 0.799642 -1.2269e-05
4:62104112 C T 0.391846 2.8053e-05
4:62108721 G A 0.031196 -5.7282e-06
4:62109770 T C 0.995858 -2.3533e-05
4:62111198 A C 0.186392 1.3474e-05
4:62114563 C T 0.159062 1.2326e-05
4:62121348 G A 1.511214 -1.1723e-05
4:62126185 G T 0.060265 -5.5439e-06
4:62127538 T C 1.255249 -4.4562e-06
4:62129831 T C 0.086310 -3.2491e-05
4:62130085 G A 0.301252 -6.7702e-06
4:62132345 G A 0.889450 -6.0430e-05
4:62135494 A C 0.067364 1.2842e-05
4:62136879 A G 0.049444 -1.1709e-05
4:62142923 G A 0.039044 -2.2327e-05
4:62154786 G A 1.688235 -4.1631e-05
4:62155168 C T 0.263697 2.4958e-05
4:62158724 A G 0.024230 -2.5045e-05
4:62160473 T C 0.790936 -1.1108e-04
4:62162139 T C 0.676631 -7.9575e-05
4:62163509 C T 1.666615 2.3766e-05
4:62165943 C T 0.061999 -5.4170e-06
4:62175376 C T 0.026025 -6.5783e-07
4:62181637 T C 0.275395 1.6239e-05
4:62202922 G A 0.323203 -1.1138e-05
4:62204746 G T 0.057513 7.9460e-06
4:62208968 T C 1.197447 -3.5361e-05
4:62211561 T C 0.029868 -1.1662e-05
4:62213100 A C 0.302242 4.4476e-05
4:62221780 T C 0.106106 3.2246e-05
4:62226863 C T 0.155855 -4.9666e-05
4:62229705 T C 0.149065 -2.5564e-05
4:62229733 A G 1.330013 -3.9023e-05
4:62251077 T C 0.884387 -7.7047e-06
4:62252306 C T 1.686044 -3.1621e-05
4:62256581 C T 1.956762 3.3746e-06
4:62257421 T C 1.935220 1.5258e-05
4:62261514 A G 0.141791 2.2077e-05
4:62268153 G A 0.743901 -1.0956e-05
4:62270333 G A 0.044844 1.5342e-05
4:62271813 T C 1.345616 -3.7422e-05
4:62279524 T G 0.029793 4.8407e-06
4:62289645 C A 0.028829 -6.9320e-06
4:62293603 A G 0.058688 -2.9079e-05
4:62293804 A G 1.042436 -3.4778e-06
4:62296190 A C 0.897205 1.3165e-05
4:62303073 C A 0.032838 9.6725e-06
4:62303275 C G 1.117298 -2.5496e-07
4:62303350 C T 0.355132 1.0643e-05
4:62304735 C T 0.437346 2.2312e-06
4:62319400 T C 0.525694 -2.5204e-06
4:62329742 A G 0.021069 -1.4036e-05
4:62335703 T C 0.032721 1.2768e-05
4:62339371 C G 0.047120 1.0439e-05
4:62340495 T C 0.035801 8.9448e-06
4:62343002 G A 0.039437 1.0705e-05
4:62347010 G A 0.174969 3.8285e-06
4:62350024 A C 0.090471 -2.0087e-05
4:62350142 T C 0.069763 -6.1451e-06
4:62359149 G A 1.707330 9.5621e-06
4:62366666 C T 0.182919 2.1145e-05
4:62368870 A G 0.040576 -1.0252e-05
4:62371763 G A 0.024000 -2.3508e-05
4:62371818 A C 0.071502 -1.0903e-05
4:62373180 G A 0.224063 2.1770e-07
4:62381701 C A 0.028589 -3.7441e-06
4:62386631 C T 1.440871 -2.1003e-05
4:62393310 T C 0.113779 1.2269e-05
4:62393760 C T 0.979139 -1.2386e-05
4:62402813 G A 0.460787 2.6598e-05
4:62404541 C A 0.563027 -8.0921e-06
4:62409332 G A 0.075712 7.9070e-06
4:62411805 A G 0.060772 -2.5114e-05
4:62412035 A C 0.045481 -3.3287e-05
4:62416499 A G 0.650350 -1.4907e-05
4:62431962 T C 0.037499 1.2821e-05
4:62438881 T C 0.106492 2.5033e-05
4:62441354 A G 0.066922 1.5263e-05
4:62453209 G A 0.484365 -5.1479e-06
4:62457454 T C 0.919854 7.7248e-06
4:62472569 G A 0.079455 -7.1297e-07
4:62476789 T C 0.083554 7.5322e-06
4:62483155 T C 0.053322 -2.8872e-05
4:62487133 G A 0.169455 3.5605e-06
4:62496970 G T 0.027125 1.6851e-05
4:62497790 C T 0.200576 2.5091e-06
4:62499783 A G 0.051657 2.0586e-05
4:62501154 T G 0.038229 -3.1983e-05
4:62513826 A G 1.003749 -1.2912e-05
4:62514622 T C 0.072694 -3.2630e-05
4:62544712 A G 0.023477 2.9512e-05
4:62553696 G A 0.025629 -1.6950e-05
4:62556872 A G 0.457837 2.1503e-05
4:62563415 G A 1.460690 1.1322e-06
4:62566245 T C 1.001886 -1.3599e-05
4:62598689 T C 1.179358 1.1959e-05
4:62599489 T C 0.043523 3.7177e-05
4:62601284 T G 0.349384 7.0993e-07
4:62617503 T C 0.060389 6.6813e-06
4:62627158 C A 0.819061 3.1283e-06
4:62629743 T C 0.756258 2.1147e-07
4:62644059 A G 0.039219 -4.6497e-07
4:62644386 C A 0.080652 3.3815e-06
4:62644490 G T 0.096391 -8.0119e-06
4:62655180 A G 0.026061 -1.2825e-05
4:62663494 C G 0.074560 -4.8486e-05
4:62664220 A C 0.024516 -5.4312e-06
4:62673546 A G 0.222761 -1.1230e-06
4:62673737 C T 0.850945 -2.1115e-05
4:62674396 C T 0.047516 3.4175e-06
4:62675683 G A 0.030514 -1.8394e-06
4:62698683 A G 0.103552 9.7464e-06
4:62699031 A G 0.042563 2.6122e-05
4:62700325 A G 0.145851 5.0396e-05
4:62707163 G T 0.078215 4.9798e-05
4:62707491 C T 0.393647 -2.4449e-05
4:62719327 T C 0.241350 1.2634e-05
4:62719376 G C 0.701316 -1.6265e-05
4:62727271 T G 0.092470 6.4568e-06
4:62733437 C T 0.948466 2.0330e-05
4:62739674 C T 0.398139 2.9109e-05
4:62744545 C T 1.600312 5.9340e-06
4:62748319 G A 0.122734 -2.0303e-05
4:62748384 T C 0.526233 2.0076e-05
4:62749394 G A 0.043228 -2.7754e-05
4:62758251 G A 1.442133 -4.6955e-05
4:62758491 A G 0.032179 -2.2844e-07
4:62763217 T C 0.929754 -9.1684e-06
4:62768993 A G 0.054971 -8.5481e-06
4:62779822 G A 1.408679 5.9019e-05
4:62796709 G A 0.042731 -1.0670e-05
4:62800624 G A 0.025548 4.1448e-05
4:62800728 C T 1.509676 8.5417e-05
4:62816739 G A 1.925580 2.0130e-05
4:62817231 G A 0.098014 4.6547e-06
4:62834998 T C 0.056552 3.6818e-05
4:62835102 A G 0.231463 -6.1036e-05
4:62836696 A G 0.394160 -1.0520e-04
4:62840940 T C 1.507381 7.8516e-05
4:62845388 C G 1.903969 -6.4913e-06
4:62845461 G C 0.027950 -4.7796e-05
4:62845490 G A 1.522552 1.1964e-04
4:62847106 T C 0.083570 3.2883e-05
4:62850396 G C 0.087481 -5.3076e-06
4:62850738 G A 0.095999 1.9049e-05
4:62851884 G A 0.375325 -7.8904e-05
4:62852758 G A 0.031394 4.4796e-06
4:62865721 G C 0.082963 4.1147e-05
4:62868358 G A 0.027155 1.1816e-05
4:62874191 T G 1.898373 1.0305e-05
4:62878966 C T 0.027538 1.7030e-05
4:62881399 A C 0.498484 -3.0636e-05
4:62884681 A G 0.043796 -2.2961e-06
4:62900912 G A 0.084586 4.2680e-05
4:62922282 C A 0.086933 -4.3351e-06
4:62938996 A G 0.079877 2.1041e-05
4:62942119 G A 0.034445 1.5370e-05
4:62962897 G A 1.395228 -6.5774e-05
4:62982523 C T 0.058357 2.3499e-05
4:62983774 T C 0.024594 7.6092e-06
4:62994611 T C 0.028570 1.4266e-05
4:63000920 A G 0.540563 -2.2011e-05
4:63010969 A G 0.078341 -5.6440e-06
4:63014144 T C 0.307006 -2.2234e-05
4:63025503 A G 0.113448 1.7996e-05
4:63027005 T C 0.360663 1.9960e-05
4:63029081 A G 0.033945 -1.3731e-05
4:63037259 G T 1.162528 4.4714e-05
4:63037765 C T 0.077926 -4.2153e-05
4:63041332 T C 0.073132 1.4425e-05
4:63048398 G T 0.086151 -3.6626e-05
4:63051489 T G 0.233352 8.3793e-05
4:63075414 G A 0.575290 -2.1216e-05
4:63079952 T C 0.070451 9.8360e-07
4:63102309 C T 0.152466 4.7883e-05
4:63105604 T G 0.275522 5.3853e-05
4:63114687 A C 0.568412 -1.0685e-05
4:63128696 A C 0.061395 -1.2969e-05
4:63131703 A G 0.026895 -1.2823e-05
4:63134367 T G 0.106557 1.9516e-07
4:63135706 T C 0.052803 -4.8809e-05
4:63160845 G T 0.041761 -1.5691e-06
4:63172894 A G 0.033244 -3.6139e-05
4:63183246 A G 1.319503 -3.3557e-05
4:63195550 T C 0.142187 3.5510e-05
4:63220728 C T 0.066549 -1.6283e-06
4:63224055 T G 0.373932 1.0827e-05
4:63226345 G A 0.067669 2.3664e-05
4:63236539 G A 0.952329 -4.8012e-05
4:63237761 T G 0.562294 -1.7625e-05
4:63242192 T C 1.294614 4.1997e-05
4:63243416 T C 0.213653 -5.2996e-05
4:63244901 T A 0.020880 -4.0512e-06
4:63245512 G C 0.444668 1.0925e-05
4:63253652 T C 0.064946 2.0576e-05
4:63253723 C T 0.204682 -3.3535e-05
4:63255658 A G 1.717295 -9.8012e-06
4:63259417 A T 0.120427 -2.4439e-05
4:63263522 T C 0.039489 -7.8374e-06
4:63267781 T C 0.901057 8.1825e-06
4:63283595 G T 0.448901 -2.4263e-05
4:63291245 C T 0.102110 -2.9376e-05
4:63295224 A G 0.122556 -2.2236e-05
4:63302903 A C 0.332502 1.3602e-05
4:63309303 G T 0.114821 9.8124e-06
4:63311791 G T 0.102675 1.1829e-05
4:63314242 C T 0.340176 -2.5272e-06
4:63316596 C A 0.286084 2.2801e-05
4:63323918 A G 0.553774 -8.8180e-06
4:63325323 C A 0.083018 6.7960e-06
4:63328312 G A 0.285380 -7.7439e-07
4:63329372 C T 0.079036 1.5324e-05
4:63330778 C A 0.586427 1.0178e-05
4:63332081 A G 0.036509 -4.3453e-05
4:63337792 C T 0.372510 4.4425e-06
4:63341366 T C 0.774714 1.4036e-05
4:63346266 T A 0.036035 -9.3794e-06
4:63349124 G A 0.079734 -7.0273e-06
4:63349590 G T 0.080240 -3.0294e-05
4:63354306 T C 0.047477 1.1704e-05
4:63355586 G T 1.178056 -1.9471e-05
4:63355898 T C 0.078964 -2.9236e-05
4:63355933 C T 0.176187 -7.4335e-07
4:63362954 A G 0.294702 -1.3522e-05
4:63378266 G T 0.286652 5.2159e-06
4:63379063 A G 0.366074 -2.5726e-05
4:63381730 A G 0.058642 3.9727e-05
4:63383833 A G 0.131190 4.4472e-05
4:63385801 G T 0.060012 1.7843e-05
4:63388805 A G 0.899422 -1.2918e-05
4:63391065 A G 0.055640 -1.2443e-06
4:63391971 C T 0.337605 -4.0532e-06
4:63392265 T G 0.102227 -4.5825e-05
4:63393654 T C 0.085076 2.6384e-05
4:63401079 A G 0.381157 -5.3779e-06
4:63403414 G A 0.187784 -7.4982e-06
4:63404180 G A 0.061882 -4.9972e-05
4:63410582 T C 1.701618 -2.9869e-05
4:63424942 C T 1.697262 -3.5821e-05
4:63430503 G A 1.008303 -1.2861e-05
4:63440630 G A 0.076624 -1.5390e-05
4:63448676 T C 0.038262 2.3333e-05
4:63458896 C T 0.545188 1.9871e-05
4:63460226 C T 0.025343 -4.6954e-06
4:63464367 T C 0.096216 3.0554e-05
4:63475142 T C 0.051846 -5.2503e-05
4:63483360 T G 0.603279 -1.7842e-05
4:63487723 A G 0.243417 2.3851e-05
4:63488726 C T 0.035022 -2.2551e-06
4:63497644 T G 0.340325 -4.8991e-06
4:63500429 A G 0.035324 -1.3566e-05
4:63502423 T C 0.636838 2.0934e-05
4:63506739 A G 0.037226 -7.4805e-06
4:63525232 C A 0.048791 -9.9937e-06
4:63525854 T G 0.045987 8.1616e-07
4:63526849 T C 0.037778 -1.7707e-05
4:63535537 T C 0.067283 -1.8914e-05
4:63539931 T C 1.640291 3.2085e-06
4:63543416 C T 0.717730 -1.2829e-05
4:63546588 G A 0.564553 2.6177e-05
4:63549006 A G 0.078656 -6.3646e-06
4:63559109 A G 0.065721 1.3598e-05
4:63562938 T G 0.461560 2.4597e-05
4:63572723 G C 0.065598 -3.6739e-05
4:63574615 C T 0.046318 -2.6216e-05
4:63582250 T C 0.307565 2.7062e-05
4:63585959 C A 1.443273 3.3420e-06
4:63601234 C G 0.064030 -2.0412e-06
4:63605709 T A 0.076176 1.5796e-05
4:63606339 A T 1.754148 4.3074e-05
4:63618822 T C 0.278511 -1.9797e-07
4:63623849 T C 1.789667 3.5469e-05
4:63638336 C T 0.051687 4.5298e-06
4:63651547 G A 0.080776 -2.3137e-05
4:63657949 G T 0.071642 1.0298e-05
4:63659479 A G 0.022360 -1.9092e-06
4:63665280 G T 0.022383 -1.8898e-05
4:63678670 C A 0.291706 1.7701e-05
4:63680595 G A 0.516722 -7.8972e-06
4:63682543 T G 0.082454 1.4647e-05
4:63693471 C T 0.045331 -4.6980e-05
4:63697284 C T 0.513655 -3.8202e-05
4:63698962 A G 0.032260 -2.6832e-05
4:63707060 A G 0.029365 -1.9103e-05
4:63714588 T C 0.473738 4.1534e-05
4:63715033 C T 0.040589 -9.2363e-06
4:63718434 A G 0.073661 -3.2000e-05
4:63727309 T C 0.132819 1.9087e-05
4:63732181 C T 1.614136 1.7081e-05
4:63734689 T C 1.734592 -9.6212e-06
4:63741603 G A 1.549434 -7.2944e-06
4:63750280 T C 0.056815 1.6469e-05
4:63763618 A C 0.085907 -2.5792e-06
4:63766414 A G 0.044779 1.5844e-05
4:63767497 A G 0.086076 9.9845e-06
4:63786236 T C 0.187041 -5.3719e-05
4:63793558 T C 1.001915 -9.3647e-06
4:63795758 G T 0.266739 1.1386e-05
4:63797071 A G 0.725332 -1.8797e-05
4:63803653 C T 0.100341 -3.9665e-05
4:63808394 A G 0.041342 7.9933e-06
4:63823815 T C 0.633494 -2.2780e-05
4:63832677 T C 0.072216 1.6295e-05
4:63834980 C T 0.652466 3.5324e-06
4:63835544 A C 0.437076 -8.1291e-06
4:63837008 A C 0.059713 -9.0057e-06
4:63838224 T C 0.028076 -1.3280e-05
4:63841023 T C 0.178842 3.7952e-06
4:63842441 G A 0.729321 3.1856e-05
4:63846427 C T 0.404891 6.4166e-05
4:63855044 A G 0.047704 -3.3191e-05
4:63869002 A C 0.078104 -5.2634e-06
4:63870607 T C 0.048110 -2.5857e-05
4:63872886 A G 1.974699 -8.2496e-06
4:63873845 G T 0.274399 4.8712e-06
4:63875850 T C 0.139067 -1.1618e-05
4:63878488 C A 0.246686 -8.7947e-05
4:63886076 G A 0.224939 4.0511e-05
4:63886977 A C 0.059551 -4.1843e-05
4:63902202 G A 0.495138 -6.2686e-05
4:63933109 T G 0.058944 -7.4954e-06
4:63936778 T C 0.047886 1.1178e-05
4:63947655 C T 0.897870 2.1229e-05
4:63955266 A G 0.097501 -2.4581e-06
4:63957263 C T 0.053443 8.9914e-07
4:63973560 G T 0.081850 -3.4494e-06
4:63983402 A G 0.492960 -5.3120e-05
4:63987790 A G 0.277596 1.5506e-05
4:63997004 C T 0.181137 -8.5211e-06
4:64005609 A G 1.938258 -8.6780e-06
4:64021422 T C 0.053615 -7.0444e-07
4:64021619 A C 0.263042 2.4776e-05
4:64022007 T C 0.034672 4.8799e-06
4:64024183 A G 0.200235 -6.0471e-05
4:64034338 G A 0.060957 1.1610e-05
4:64035241 A G 0.051456 3.4416e-05
4:64035692 G A 0.133861 -2.0030e-05
4:64039069 T C 0.921438 1.0539e-05
4:64059497 C G 0.921393 5.5573e-06
4:64063312 A C 0.774272 -3.2611e-05
4:64063346 C T 0.273789 7.1208e-06
4:64073724 A G 1.024470 -3.9992e-06
4:64075121 G A 0.048249 3.7967e-06
4:64075483 A G 0.250999 3.4137e-05
4:64075954 A G 0.103623 2.2664e-05
4:64076424 T C 0.023201 5.5498e-06
4:64081333 T G 0.500549 -5.0310e-05
4:64091087 T C 0.099955 3.9371e-06
4:64101691 A G 0.765648 -2.1953e-05
4:64103142 A C 0.933285 1.8142e-06
4:64117154 T C 0.046032 -2.7630e-05
4:64117311 A G 0.299028 2.4814e-05
4:64119406 T C 0.097238 3.6768e-06
4:64120159 C T 0.056711 -1.2601e-06
4:64120285 T G 0.156653 1.1877e-04
4:64122348 T C 0.140544 9.2715e-05
4:64125181 A C 1.283711 3.6295e-06
4:64126616 T C 0.029281 -3.6425e-06
4:64127433 A G 0.051550 -3.3435e-06
4:64129123 G A 0.125750 -2.2073e-05
4:64168880 G A 0.036811 1.5326e-05
4:64172361 C T 0.168095 1.4117e-05
4:64173620 C A 0.529229 3.2504e-05
4:64176939 G A 0.165745 -3.3103e-05
4:64182394 T C 1.927449 -5.9228e-06
4:64188059 G A 0.041767 -4.0001e-05
4:64188612 C T 0.039557 3.9716e-06
4:64206763 T C 0.062810 -4.7455e-06
4:64209988 G A 1.726760 7.8486e-06
4:64212387 T C 0.107966 -1.7210e-05
4:64214092 T C 1.910276 3.6273e-05
4:64214807 C T 0.086498 -3.2467e-05
4:64215053 A G 0.105149 3.5888e-05
4:64216342 G T 0.030374 -1.6799e-05
4:64221886 T C 0.208119 3.2850e-05
4:64225647 G A 0.200816 -1.9899e-05
4:64234079 A C 0.158221 -4.0748e-05
4:64243878 G A 0.029320 -3.8937e-06
4:64247162 A G 0.052365 2.3314e-05
4:64252274 A G 0.054975 6.1891e-08
4:64253753 C A 0.036808 1.2824e-05
4:64254718 C T 0.071561 -3.7693e-05
4:64255778 C T 0.181085 2.6033e-05
4:64266390 C G 0.122004 6.8459e-06
4:64268224 A G 0.467143 -2.5162e-05
4:64271418 C T 0.028469 1.5018e-06
4:64273012 C T 0.033546 -2.5276e-05
4:64274082 A G 0.089806 -3.7596e-05
4:64275133 G A 0.137798 -2.1731e-05
4:64283237 G A 0.043199 1.2090e-05
4:64283291 C A 0.048077 -6.4634e-06
4:64299787 C T 0.086690 4.0312e-05
4:64300073 T C 0.967928 1.6182e-05
4:64301610 G A 1.793040 1.6884e-05
4:64301652 T C 0.304235 -6.0805e-06
4:64301684 C A 0.045883 -2.2177e-05
4:64309441 A G 0.487137 2.2892e-05
4:64316353 T G 0.173460 -3.0553e-05
4:64320739 G A 0.036064 -5.5137e-06
4:64321216 A G 0.359491 1.9808e-05
4:64322179 G A 1.130586 4.6907e-06
4:64322561 A G 0.027116 -3.3831e-06
4:64326936 C T 0.049986 1.2594e-05
4:64338891 T C 0.032465 -2.4107e-05
4:64340381 T C 0.144455 -3.9073e-05
4:64344089 T G 0.053955 1.4175e-05
4:64348036 G A 0.202945 -3.2032e-05
4:64352335 T C 0.087394 3.1970e-05
4:64353594 C T 0.163288 -3.8910e-05
4:64354567 A C 0.579763 1.8628e-05
4:64355620 G A 0.078211 2.8936e-05
4:64369909 C A 0.183857 6.9555e-05
4:64380214 T G 0.056474 2.7626e-05
4:64397824 C A 0.824790 -2.5633e-05
4:64404377 C T 1.208827 2.2285e-06
4:64413783 G A 0.593126 -7.3380e-06
4:64414161 A C 0.038603 -2.4567e-05
4:64420561 C T 0.356333 3.9184e-06
4:64424121 G T 0.152771 -2.2332e-05
4:64429330 T C 0.218678 -3.6897e-05
4:64462407 C T 1.427268 2.0186e-05
4:64476372 G A 0.142508 5.1722e-05
4:64483325 C G 0.879872 4.9007e-05
4:64484167 G A 0.129093 -3.7789e-06
4:64485223 A C 1.791173 4.3159e-05
4:64485562 A T 0.279151 8.5701e-05
4:64488629 T C 0.368414 -9.0546e-07
4:64489926 C T 1.423671 2.8789e-05
4:64494944 T C 0.039469 -3.0528e-05
4:64502837 C T 0.786428 -5.5447e-06
4:64503592 T C 0.613390 2.3113e-05
4:64503720 A G 0.577231 1.0447e-05
4:64503748 C T 1.010133 -4.7144e-05
4:64514317 C T 0.069853 3.6537e-05
4:64514978 A C 1.342243 1.6261e-05
4:64515118 A C 0.044948 5.7590e-05
4:64527103 C T 0.043189 1.2460e-05
4:64535832 A G 0.455558 -3.1535e-05
4:64558214 T C 0.062203 -3.4619e-05
4:64563483 T C 0.032611 -1.0661e-05
4:64569195 G A 0.029823 1.0787e-05
4:64573303 T C 1.342461 2.0376e-05
4:64576379 A G 0.076731 -7.8484e-05
4:64597757 A G 0.037869 -7.0320e-06
4:64615182 A G 0.106255 1.0205e-05
4:64625952 G A 0.072424 -5.9297e-05
4:64636083 T G 0.585417 -4.1097e-05
4:64642194 G A 0.067056 -2.2479e-05
4:64642834 A G 0.068672 4.3772e-05
4:64650166 G A 0.049337 2.1694e-05
4:64653885 G A 0.036574 -2.0950e-05
4:64661290 T C 0.731924 -3.7748e-05
4:64664006 G T 0.556468 -3.2322e-05
4:64665170 G A 0.091201 3.7475e-05
4:64665906 T C 0.031627 -4.7997e-05
4:64689261 A G 0.067990 4.1121e-05
4:64718593 C T 0.373474 -4.4218e-06
4:64735139 A G 0.067004 -4.6107e-05
4:64742888 A G 0.050667 -5.0484e-05
4:64754979 A G 0.072596 -9.9511e-06
4:64787709 T C 1.337504 3.1821e-05
4:64791774 C T 0.030076 2.5094e-05
4:64793698 C T 0.044533 1.1629e-05
4:64798041 T C 0.215727 -9.9945e-06
4:64831705 T C 0.062395 -1.6242e-05
4:64849631 C T 0.646624 -1.3144e-05
4:64860742 T C 0.174635 8.3593e-07
4:64878280 C A 0.035886 -3.0891e-05
4:64881934 G A 0.097297 -8.6593e-06
4:64896796 C T 0.666290 -1.3529e-05
4:64896951 A G 0.069717 -1.1261e-05
4:64912509 A G 0.796152 1.8373e-05
4:64945102 G A 0.719129 2.3697e-05
4:64956932 C T 0.053030 -4.5617e-06
4:64958000 C T 0.048051 -6.3919e-06
4:64966066 G T 0.035272 -2.8634e-05
4:64972393 G A 0.032302 1.4230e-06
4:64978497 C T 0.023503 5.6474e-06
4:64981479 T G 0.794718 1.9511e-05
4:64990979 G A 0.022578 -3.4767e-06
4:64995119 C T 0.073645 -2.4030e-05
4:64995868 A C 0.271594 2.3817e-06
4:65018828 A G 0.044004 4.8245e-05
4:65058047 T C 0.676706 4.9784e-05
4:65063318 C T 0.051664 5.0941e-05
4:65094177 C T 0.039700 -5.0872e-06
4:65109957 G A 0.035610 -3.8741e-05
4:65117017 A C 0.065988 -4.2282e-05
4:65127088 A G 0.162726 2.7742e-05
4:65130987 G A 0.987358 -2.3176e-05
4:65131055 A G 1.801732 -2.2556e-06
4:65140073 G A 0.532825 -3.2157e-06
4:65148454 A C 1.949300 -1.8215e-05
4:65155995 G A 0.067916 -9.3653e-06
4:65164869 A G 1.526703 -7.9767e-06
4:65170415 A C 0.365159 1.9257e-06
4:65172124 G C 0.039635 -4.9690e-06
4:65176402 T C 0.037817 -2.4020e-05
4:65176872 A G 0.070071 2.0814e-06
4:65177563 G A 0.074881 -1.8698e-05
4:65198233 C T 0.041410 -4.5693e-05
4:65208876 C A 0.032552 1.3295e-05
4:65215315 G A 1.530459 -3.2248e-06
4:65227049 C T 1.899366 -1.7271e-06
4:65239962 T C 1.895299 7.7900e-08
4:65249757 T C 1.510776 1.9384e-05
4:65250047 T C 0.086754 5.0549e-05
4:65263055 T G 0.065007 -1.4470e-05
4:65282387 T C 0.047873 1.8052e-05
4:65284788 C T 1.898295 -2.6073e-05
4:65286037 A G 0.106596 1.3610e-05
4:65289289 C T 1.676398 1.2444e-06
4:65297140 A G 0.057506 4.7444e-05
4:65297939 G A 0.028469 9.0937e-06
4:65298989 C G 1.898798 -2.0920e-05
4:65304222 G A 0.097758 -1.7653e-05
4:65306853 C A 0.952426 -1.5044e-05
4:65313065 C T 1.855577 -7.0134e-06
4:65322052 T C 0.105681 -9.2068e-06
4:65323140 G A 0.191367 1.1012e-05
4:65324251 T C 0.885211 5.7356e-07
4:65330481 T G 0.217912 1.1409e-05
4:65339313 A G 0.066536 3.0652e-06
4:65355295 C T 0.068097 -2.0301e-05
4:65360928 C A 0.226471 9.1725e-06
4:65363163 C A 0.070178 -5.1534e-06
4:65367539 C T 0.077299 4.2082e-06
4:65378559 C T 0.048548 5.9770e-06
4:65379298 T C 0.105217 7.7466e-06
4:65383103 T C 0.061817 1.6876e-05
4:65399860 G C 0.092999 -2.9762e-05
4:65400023 T C 0.075900 -8.0147e-06
4:65403871 T C 1.487530 -6.9066e-06
4:65404969 G C 0.931529 -2.6784e-05
4:65412694 C T 0.583729 2.7294e-05
4:65424918 C T 1.638357 -2.7291e-05
4:65426155 T C 0.983128 -2.3696e-05
4:65426198 G A 0.121803 8.2918e-06
4:65426678 C T 1.761795 -1.1425e-05
4:65429886 C T 0.093240 -1.4273e-05
4:65453504 G A 0.089604 -5.8454e-06
4:65456925 G A 0.059353 -2.1269e-07
4:65458311 A G 0.424934 1.3661e-05
4:65459389 T C 0.037632 9.0304e-06
4:65463492 A G 0.066267 -4.7799e-05
4:65472312 T C 0.029946 -1.8908e-05
4:65473340 G C 0.241827 -1.4833e-06
4:65475995 A G 0.058496 3.6433e-05
4:65477443 G C 0.053998 -2.6808e-05
4:65481100 G C 0.021549 -1.8219e-05
4:65491471 A C 0.909932 -3.3616e-05
4:65499700 A G 0.128233 1.9885e-06
4:65511600 G C 0.042478 -1.1857e-05
4:65517513 G C 0.020254 -7.7046e-06
4:65517731 T G 0.881323 -3.1927e-05
4:65560650 G T 0.023445 -2.0227e-05
4:65562213 C T 0.088072 -2.6435e-06
4:65563678 A G 0.849293 -2.4817e-05
4:65563863 G T 0.359342 3.4948e-05
4:65567538 A G 1.248471 4.1872e-06
4:65578118 T C 1.907507 1.1492e-05
4:65582422 T C 0.313232 7.5744e-06
4:65584403 A G 0.058162 7.6444e-06
4:65587065 G T 0.057062 2.9190e-06
4:65590068 C T 0.140911 -6.8728e-05
4:65590309 G C 0.031699 2.8490e-05
4:65591143 G A 0.034068 3.0072e-05
4:65600956 T C 0.064615 -2.0999e-05
4:65602991 C T 0.137444 2.7231e-05
4:65608452 G A 0.139434 -8.0823e-05
4:65613877 G A 1.082006 -2.2575e-05
4:65614534 C T 0.073911 2.0826e-05
4:65628763 T C 0.049580 1.0664e-05
4:65636343 C T 0.051956 -2.9202e-05
4:65640595 C A 1.850361 1.2083e-04
4:65644240 G A 0.450271 1.2495e-05
4:65687496 T C 0.347024 -5.0545e-05
4:65712364 G A 0.042530 1.7510e-05
4:65720001 A G 0.063248 -2.2005e-05
4:65733676 A G 0.038586 1.8317e-05
4:65736530 A G 0.160668 -1.0435e-05
4:65746622 A G 0.037382 1.1540e-05
4:65751266 G A 1.567766 2.7397e-05
4:65754171 T C 0.029531 4.4462e-06
4:65762543 C A 0.050041 -3.3376e-06
4:65777004 A G 0.065215 -2.8851e-05
4:65779505 T C 1.146744 2.8869e-05
4:65797587 T C 0.057360 -2.3717e-05
4:65817378 C T 0.533432 -3.1697e-06
4:65819617 C T 0.246582 -4.3652e-05
4:65822796 A C 0.128678 -1.0103e-05
4:65823213 C T 0.493168 2.8869e-06
4:65827392 G A 0.036490 2.9379e-07
4:65844757 T A 0.038856 2.5238e-06
4:65845555 G C 0.057253 -2.8715e-05
4:65854395 A G 0.081590 4.5678e-06
4:65858117 A C 1.454458 -5.4900e-06
4:65866627 A G 0.056630 -4.3410e-05
4:65867178 A C 0.037749 1.2393e-05
4:65880013 A G 0.057536 1.8111e-05
4:65887549 A G 0.791138 -2.3978e-05
4:65891099 C T 0.550453 1.0925e-05
4:65893668 T C 0.094616 8.1141e-05
4:65893957 G T 1.962449 -1.0712e-05
4:65894384 A C 0.082678 -7.6653e-05
4:65894569 A G 0.055708 -6.3105e-06
4:65899258 T C 0.526801 -8.8691e-06
4:65899583 A T 0.088637 -5.6190e-06
4:65910167 C T 0.148535 -4.0971e-06
4:65911313 T C 0.304618 -2.8508e-05
4:65917403 C T 0.373851 1.9342e-05
4:65924194 T C 0.123397 2.0678e-06
4:65927932 G A 0.063472 -1.6944e-06
4:65927958 T C 1.566692 7.9079e-05
4:65927993 A G 0.120949 -1.8592e-05
4:65928723 T G 0.187976 1.5261e-05
4:65939266 A G 0.825751 3.9789e-06
4:65947049 T C 0.038275 -2.5163e-06
4:65950907 A G 0.114234 1.0740e-05
4:65955884 T C 1.601507 8.8076e-05
4:65961862 T C 0.054919 -1.6521e-05
4:65966780 G T 0.026278 3.3891e-05
4:65966991 T C 0.036376 -3.3526e-05
4:65968849 T G 0.069282 -9.3704e-05
4:65974137 T C 0.074787 1.0851e-05
4:65989199 A G 1.701472 6.9781e-05
4:65996048 C T 1.563047 4.3682e-05
4:66009561 C T 0.074816 -3.3358e-05
4:66040033 C A 0.069061 -8.3940e-05
4:66054473 C T 1.558461 4.0416e-05
4:66062283 T G 0.035487 4.4428e-05
4:66083947 G A 0.693211 2.3819e-05
4:66088125 C T 0.036989 -8.0849e-07
4:66110719 G A 0.095619 3.2994e-06
4:66116504 T C 0.026359 -4.9217e-05
4:66119265 C G 0.057153 2.9110e-05
4:66120702 C T 1.058957 -2.4681e-05
4:66126474 G C 0.047944 2.5848e-05
4:66126941 C G 0.101263 -1.4142e-05
4:66146037 T C 1.771371 -1.2088e-04
4:66146841 G A 0.776152 1.0970e-05
4:66160423 C T 0.045964 -3.7888e-06
4:66165335 G A 0.436940 -1.6951e-05
4:66165768 A G 0.047574 5.4608e-06
4:66166449 T G 0.062469 8.0017e-06
4:66168068 G A 0.275175 7.3964e-06
4:66173757 G A 0.118232 -4.7722e-05
4:66174910 T C 1.764226 1.6958e-05
4:66197804 T C 0.710622 1.2135e-06
4:66203603 T C 0.098654 6.1263e-06
4:66204540 A G 0.339646 3.0996e-05
4:66231686 T C 0.063157 4.1409e-06
4:66233029 G A 0.945993 -2.9673e-05
4:66236191 C A 0.047623 -1.4101e-05
4:66243126 T C 1.139924 -2.1496e-05
4:66248020 C T 0.198453 1.6998e-05
4:66249163 G A 0.311278 -1.7977e-05
4:66253486 G T 0.296315 3.6988e-06
4:66259790 A C 0.061207 -8.7713e-06
4:66269031 A G 0.176024 1.2233e-05
4:66271334 T G 1.663181 2.7737e-05
4:66275422 T C 0.061882 1.6618e-06
4:66278445 G A 0.052044 7.1677e-06
4:66285961 C T 0.057987 1.2783e-05
4:66291712 A G 0.260799 -1.7213e-05
4:66292306 A C 1.049132 5.3493e-05
4:66299279 C T 0.053047 -4.6381e-05
4:66304450 C G 0.041469 1.4104e-05
4:66307341 G A 0.057695 2.4312e-06
4:66317329 A G 0.095917 1.6184e-05
4:66321902 T C 0.037739 -8.3637e-06
4:66324266 C A 0.633228 -1.4549e-05
4:66331775 C G 0.036408 -1.6605e-05
4:66332910 C A 0.040443 1.0998e-05
4:66334752 C A 0.230496 -5.9046e-06
4:66340446 C A 0.678280 6.8733e-06
4:66344019 C A 0.032426 -4.6126e-06
4:66350245 C T 0.179715 -1.4595e-05
4:66353311 G A 0.382878 4.2837e-06
4:66354096 G A 0.125948 8.1742e-07
4:66364227 T G 0.040683 -1.1891e-06
4:66374062 T C 0.025788 6.3026e-05
4:66375727 T C 0.537064 -1.9856e-05
4:66380539 A C 0.060041 -5.1824e-05
4:66380897 T C 0.063320 2.3122e-05
4:66387350 G A 0.478587 2.3845e-05
4:66388407 A G 0.031819 7.8880e-06
4:66392375 A G 0.052949 9.9862e-06
4:66394228 T G 0.460641 -3.6480e-05
4:66395429 T C 0.063670 7.8810e-06
4:66395646 C T 0.552745 -9.4949e-06
4:66397880 T C 0.052995 1.7591e-05
4:66398855 T C 0.216204 1.1588e-05
4:66401110 T C 1.744021 -3.0611e-06
4:66417333 G A 0.045260 -5.5864e-05
4:66422533 A G 0.064673 -2.2968e-06
4:66442069 C T 0.168283 3.4651e-05
4:66447771 A G 0.687073 -4.2714e-06
4:66463522 C T 0.048502 5.4977e-05
4:66463688 G A 0.040122 1.7189e-05
4:66465658 C T 0.113377 -1.8604e-07
4:66469544 G T 1.825066 -1.5931e-05
4:66470543 A G 0.645949 1.7260e-05
4:66470813 C T 0.476757 -2.3124e-05
4:66482116 G A 1.177527 -2.8292e-05
4:66483896 C T 0.030533 -7.0157e-06
4:66484534 T C 0.108008 -3.9895e-05
4:66488888 A C 0.067640 -7.3093e-06
4:66499748 T C 0.061323 -3.2341e-05
4:66514008 T G 1.178787 -3.0000e-05
4:66519600 G T 0.043825 1.1475e-05
4:66521489 T C 0.474413 -3.1656e-05
4:66526165 C G 0.029962 -8.9667e-06
4:66533761 G T 0.081318 -4.1448e-06
4:66550351 A G 1.034140 4.5955e-05
4:66550952 G A 0.055309 1.2168e-05
4:66554393 G T 0.033013 2.0338e-06
4:66567225 T C 0.066987 -1.3850e-05
4:66569703 G T 0.780774 1.5302e-05
4:66571260 T C 0.039683 -1.1567e-05
4:66571998 T C 1.809184 5.6432e-05
4:66573514 A C 0.095099 1.4583e-05
4:66583115 T G 0.029729 -5.6367e-05
4:66587522 G A 0.098962 1.7471e-05
4:66597415 G A 0.660808 4.1710e-05
4:66597479 T C 0.739062 -4.6721e-06
4:66598925 G A 0.106853 -8.1304e-06
4:66600156 T C 0.054423 1.5171e-05
4:66601439 C T 1.604288 1.5522e-05
4:66610038 T C 0.841626 2.6853e-05
4:66612055 T C 0.369492 1.2664e-05
4:66613069 A G 0.036606 -7.3072e-06
4:66613536 C T 0.536714 -5.6621e-06
4:66620554 C T 0.302212 3.0623e-05
4:66626224 C A 0.188167 1.8462e-05
4:66627407 C T 0.419322 -8.2480e-06
4:66638393 A G 1.799320 4.2314e-05
4:66646181 G A 0.340072 -6.4244e-06
4:66647182 C A 0.069233 7.7072e-06
4:66649100 G A 0.023841 1.5411e-05
4:66671046 A G 1.386292 5.4084e-07
4:66683446 G A 0.098660 -1.1835e-06
4:66694545 A C 0.398964 -1.4014e-05
4:66694646 G A 0.098709 -2.3537e-06
4:66707777 T C 0.067033 7.6573e-06
4:66710443 G A 0.873419 -4.8668e-06
4:66740118 T G 0.039661 2.1150e-05
4:66744771 A G 0.074891 -6.6727e-06
4:66750486 A G 0.179939 -4.6959e-05
4:66750852 T C 0.696863 -7.4228e-07
4:66769711 A G 0.024470 -9.6829e-06
4:66778101 G C 0.281731 1.2285e-05
4:66779689 C T 1.830500 1.7686e-06
4:66796602 G A 1.303949 -1.9119e-05
4:66818098 G A 0.078088 2.4896e-05
4:66827724 G A 0.125763 -3.0736e-05
4:66841062 T C 0.042936 9.7606e-06
4:66844573 C A 0.036165 8.9839e-06
4:66850669 G A 0.070678 -9.4349e-06
4:66868970 A G 0.025441 7.2680e-08
4:66880711 C A 0.127058 5.9526e-06
4:66882725 G A 0.464208 5.3281e-06
4:66885511 G A 0.052345 1.0698e-05
4:66911203 A G 1.747835 -2.6471e-05
4:66914807 A G 0.112763 -1.5324e-05
4:66919820 T C 0.050028 -1.5533e-05
4:66940650 T G 0.027651 6.4746e-07
4:66943110 C T 0.467892 -1.4564e-05
4:67000772 C T 0.818445 3.0114e-06
4:67003722 G T 1.226033 -1.2206e-05
4:67004626 C T 0.051560 -1.9981e-05
4:67008907 G A 0.059217 3.0405e-06
4:67012181 C T 0.106989 -1.0840e-05
4:67015184 A G 0.031319 2.9942e-05
4:67020530 A G 0.167209 1.6292e-05
4:67023441 G A 0.409075 -1.8750e-05
4:67026306 C A 0.020932 -4.6529e-06
4:67036815 C T 0.267560 -5.3042e-05
4:67041359 C T 1.062356 1.4045e-06
4:67054553 A G 0.020484 4.2987e-05
4:67071656 A G 0.202092 2.7115e-05
4:67076448 A T 0.160402 2.1854e-05
4:67077001 A G 0.033640 1.9188e-05
4:67080715 A G 0.116752 -3.4120e-06
4:67093452 C A 0.791089 2.0728e-05
4:67093727 A G 0.102893 -1.1669e-05
4:67099413 A G 0.164505 -1.5968e-05
4:67109880 G A 1.894034 7.0241e-06
4:67113322 A G 0.029326 -4.3079e-06
4:67119211 A G 0.382456 6.3665e-05
4:67125394 G A 0.196934 5.4439e-05
4:67128845 T C 0.180432 5.5674e-05
4:67138858 C T 0.117879 3.8136e-05
4:67146446 T A 0.039154 -2.4915e-05
4:67150671 T G 0.525171 7.8039e-05
4:67156248 G A 0.055127 -3.2840e-05
4:67160054 A G 0.344960 5.5768e-05
4:67163178 C T 0.118807 1.4474e-05
4:67163498 C A 0.105327 4.7842e-06
4:67194700 A G 0.040654 -1.0451e-06
4:67200024 G A 0.764386 3.4477e-05
4:67210563 A G 1.491502 1.4838e-04
4:67230762 A G 0.181198 1.0971e-05
4:67233306 A G 0.029047 2.8146e-05
4:67241311 C T 0.031277 2.5229e-07
4:67258733 G A 0.101968 3.9337e-05
4:67265659 C T 0.886321 5.9508e-05
4:67272546 A G 0.795312 1.7965e-05
4:67276155 C T 0.117213 5.3783e-05
4:67287655 A G 0.059850 -4.4092e-06
4:67289676 C T 0.145394 -1.0509e-05
4:67297109 C T 0.178774 2.1372e-05
4:67301729 T C 0.024110 -2.5059e-05
4:67317905 G A 0.800333 3.4284e-05
4:67331154 T C 0.227990 -1.5281e-05
4:67339300 G A 0.339091 3.7446e-05
4:67340910 G A 0.097385 -1.2436e-05
4:67341480 A C 1.209320 1.2572e-05
4:67349395 G A 1.058402 -3.2528e-06
4:67352707 A G 0.146721 -2.0378e-05
4:67358218 C T 0.335628 -4.6785e-05
4:67365106 C T 0.038986 -4.5275e-06
4:67379474 G A 0.149782 1.1438e-05
4:67387314 C A 0.041722 -1.0173e-05
4:67405771 T C 0.138960 -1.6108e-06
4:67419957 A G 0.078627 -3.0008e-05
4:67434914 T C 0.353318 1.8105e-05
4:67442564 C G 0.050129 -3.1316e-05
4:67442659 G A 0.091269 -3.4569e-07
4:67443752 T C 1.721576 -3.4018e-05
4:67445833 A G 0.114977 1.1440e-05
4:67447761 A G 0.369508 -1.5766e-05
4:67470362 T C 0.196775 -3.9938e-05
4:67475281 T C 0.172779 2.2866e-05
4:67483081 G C 1.065280 -4.0816e-06
4:67490110 T C 0.059279 -3.4523e-05
4:67503211 A G 0.298233 2.6031e-05
4:67507131 G A 0.551200 -6.4696e-06
4:67523540 C T 0.252366 -3.2927e-05
4:67528886 C A 0.170753 4.2975e-06
4:67548470 A G 0.060567 -3.8385e-05
4:67559629 C T 0.289456 1.4933e-05
4:67569441 C T 0.069844 -9.2901e-06
4:67570602 C G 0.158990 1.3808e-05
4:67574921 T C 0.039573 -1.1956e-05
4:67592488 C A 0.044224 -5.4666e-06
4:67594960 T G 0.037882 3.7421e-05
4:67596504 C T 0.391875 7.0484e-06
4:67599718 G A 1.089056 1.4815e-07
4:67600939 C T 1.952776 9.9224e-06
4:67600967 A G 1.952322 9.1654e-06
4:67605645 C T 0.043718 1.0347e-05
4:67606131 T C 1.454052 9.0489e-06
4:67607309 T C 1.598725 1.0127e-06
4:67612903 G A 1.544624 1.7807e-06
4:67623517 T C 0.032698 -1.1171e-05
4:67624375 C T 0.418036 -7.6082e-06
4:67643879 T G 1.967074 -2.8921e-05
4:67654277 T G 0.069863 -2.5940e-05
4:67655686 T C 0.081688 -2.7467e-05
4:67661298 T C 1.174905 -7.1288e-06
4:67662696 C T 1.604321 -1.6825e-05
4:67664619 G A 0.056127 -1.4780e-05
4:67668580 T C 0.353548 6.2615e-06
4:67670609 A G 0.056747 -2.9084e-05
4:67676717 C T 0.031621 -3.7377e-05
4:67679780 T C 0.027554 -3.1914e-05
4:67679793 A G 0.024383 -4.9169e-06
4:67683088 A G 0.081188 -2.0650e-05
4:67684610 G A 0.063579 1.6217e-06
4:67696225 A C 1.401544 -5.1562e-05
4:67699747 G A 0.061846 -2.8647e-05
4:67705419 C T 0.138295 -2.2468e-05
4:67714877 C T 0.098225 -4.3992e-05
4:67718756 A G 0.159269 5.1779e-05
4:67720288 G T 0.026768 2.1360e-06
4:67733857 A G 1.695129 -2.9969e-05
4:67738366 G A 0.080909 -3.6503e-05
4:67741175 A C 0.023224 -5.5989e-06
4:67746289 C T 0.030813 -7.7479e-06
4:67753478 G A 0.026213 -5.1902e-05
4:67759976 T C 0.044130 -8.6679e-06
4:67760320 A G 0.514866 1.6103e-05
4:67771160 T C 0.086492 4.7843e-06
4:67772752 A G 0.039943 1.2438e-05
4:67784215 A G 0.092551 1.0824e-05
4:67813949 G A 0.038168 2.5254e-06
4:67818512 C G 0.051102 -4.4915e-05
4:67825100 C A 0.046240 1.1250e-05
4:67829052 G A 1.151230 -1.8262e-05
4:67830275 G A 0.117317 -1.3075e-05
4:67831470 C A 0.404693 1.8101e-05
4:67836171 A G 0.035788 -6.1494e-05
4:67839496 C T 1.568727 -8.0495e-06
4:67841187 T G 0.177488 1.9301e-05
4:67842125 C T 0.022786 -5.4326e-06
4:67879507 C A 0.082084 3.2709e-05
4:67886354 A G 0.029946 4.6814e-05
4:67890845 C G 0.131547 -9.1403e-06
4:67890992 C A 0.037739 -4.7455e-07
4:67891691 A G 0.051131 -4.3928e-05
4:67905229 T C 0.099666 2.5284e-05
4:67905483 G A 0.170396 -9.1736e-06
4:67910084 T C 0.235193 3.1319e-06
4:67919355 T C 0.062693 -2.1548e-05
4:67924498 A C 0.606784 4.3204e-05
4:67943855 C T 0.061706 3.2195e-05
4:67958068 A G 0.324803 -2.9357e-06
4:67958690 T C 0.047295 -7.2680e-06
4:67959875 G A 0.954941 -2.5517e-04
4:67970090 A G 0.041696 -5.9592e-06
4:67970457 C T 1.875367 -8.4421e-06
4:67971553 C T 0.028073 1.1245e-05
4:67990612 G T 0.085135 -4.3927e-05
4:67993599 G A 1.050456 -8.3811e-05
4:68006356 A C 0.332093 8.9430e-05
4:68007819 C T 0.106009 2.6630e-05
4:68014557 T C 1.877113 -1.4910e-05
4:68020256 G A 0.047071 -3.5950e-06
4:68025754 A G 0.221239 -1.8663e-06
4:68027024 G T 0.490165 -3.3567e-06
4:68030397 G A 0.066341 4.1489e-05
4:68049587 G A 0.215029 -4.5081e-07
4:68058722 C G 1.794263 -4.4905e-05
4:68058793 G A 1.056007 2.1101e-05
4:68059129 T C 0.051015 -3.5539e-07
4:68061647 T G 0.371115 -1.4088e-05
4:68062630 C G 0.441513 -1.3106e-05
4:68063855 C T 1.427680 -4.7773e-05
4:68064440 C T 0.321061 -2.3099e-05
4:68069022 A G 0.289722 -1.5072e-05
4:68070195 A C 0.184074 -2.6486e-05
4:68071570 C T 0.461212 2.6156e-05
4:68078950 T C 0.090240 -4.5954e-07
4:68079593 T C 1.345622 -2.4513e-06
4:68091816 C T 0.342412 1.0902e-05
4:68093884 G A 0.040686 -2.0838e-05
4:68096844 C A 0.040777 -1.7868e-05
4:68100247 G A 0.042530 8.4675e-06
4:68100862 C T 0.026239 1.9973e-05
4:68101381 C T 0.269465 -8.0276e-06
4:68101830 C T 0.587137 -5.7688e-05
4:68102182 T C 0.703289 2.1466e-05
4:68102416 T C 1.964088 -1.0478e-05
4:68109488 A G 0.021679 1.3967e-05
4:68110762 A G 0.037447 -1.5330e-05
4:68114153 C T 0.400314 -7.9614e-06
4:68114997 G A 0.147925 9.3801e-05
4:68125147 C A 1.592711 3.3078e-05
4:68126425 C T 0.121900 -2.7734e-05
4:68132224 T C 0.037148 2.8117e-06
4:68144952 A G 0.195493 -4.7810e-06
4:68147453 A G 0.025113 5.1636e-06
4:68155371 T C 0.078007 -1.0130e-05
4:68156647 A C 0.378587 -2.1784e-05
4:68167336 C T 0.313991 -7.1896e-06
4:68172826 A G 0.543815 3.6195e-05
4:68174701 G A 0.432474 -3.0607e-05
4:68175073 G A 0.319266 1.6082e-05
4:68190501 G A 0.036402 -9.7124e-06
4:68191194 G C 0.126782 3.5968e-05
4:68192816 A G 1.866022 9.3416e-06
4:68199816 C T 1.178793 -4.1207e-05
4:68212439 T C 0.065364 1.4225e-05
4:68220493 G A 0.142141 -2.1531e-05
4:68230004 G A 0.096664 3.0035e-05
4:68231352 T C 0.065355 -4.4137e-05
4:68252674 A G 0.474868 4.7388e-05
4:68262773 A G 0.198193 -3.4615e-06
4:68263831 G T 1.769027 -3.8537e-05
4:68269117 C T 1.866814 -1.7962e-05
4:68270725 C A 0.124416 3.6000e-05
4:68286063 C T 0.030053 1.8117e-05
4:68291325 C T 0.104863 -3.2008e-05
4:68293987 A G 0.567822 -1.0316e-05
4:68323821 G A 0.198275 -4.4947e-06
4:68328121 C T 0.076842 1.6226e-05
4:68337400 C T 0.582749 -1.8121e-05
4:68338199 C G 1.790557 -2.4017e-05
4:68351044 C T 0.139769 -2.1567e-05
4:68361501 C T 0.072327 -5.2915e-05
4:68361955 C T 0.056260 1.0736e-05
4:68362178 G C 0.022591 2.5154e-05
4:68363189 A G 0.206895 2.4480e-05
4:68379189 T C 0.030310 2.1527e-05
4:68380070 T C 0.199336 3.1182e-07
4:68381641 C T 0.024626 -9.8467e-06
4:68386082 C T 1.209054 -2.4637e-06
4:68407358 C T 0.021981 -1.5730e-05
4:68410616 T C 0.079906 -1.7870e-07
4:68413579 G T 0.076556 -2.7256e-05
4:68421711 A G 1.802414 3.9464e-06
4:68424133 A G 0.129048 -1.0324e-05
4:68426896 A G 0.087030 1.8083e-05
4:68429084 T C 0.050602 -1.0338e-05
4:68434598 T C 0.102282 7.4908e-06
4:68447249 G A 0.438852 -9.5783e-08
4:68451824 T C 1.179874 5.5812e-06
4:68454519 C T 0.111731 -1.1813e-05
4:68457403 G C 0.828461 -1.7028e-05
4:68470522 C T 0.903761 -7.8411e-06
4:68470605 G T 0.053524 2.0475e-05
4:68471589 C T 0.469424 2.0811e-05
4:68484396 A G 0.517501 1.7800e-05
4:68506653 A G 0.033078 -8.0065e-08
4:68528956 A G 0.036022 1.6843e-05
4:68529742 T C 0.027219 1.8354e-05
4:68531603 C A 0.269942 2.2136e-05
4:68534392 T C 0.265986 -4.8808e-05
4:68537561 C T 0.129395 -4.1146e-06
4:68539403 C T 0.123302 9.7819e-06
4:68566467 C T 0.145790 -3.7627e-06
4:68570309 C T 0.094489 -1.8173e-05
4:68570709 A G 0.076137 3.9721e-05
4:68577854 G A 0.783237 -1.2823e-05
4:68600451 T C 0.517716 2.0525e-05
4:68606934 C T 0.298811 -6.4093e-05
4:68615244 G T 0.527859 -6.1227e-06
4:68619601 A G 0.191033 1.8582e-05
4:68621550 A G 1.056721 1.3813e-06
4:68622831 A G 0.908292 1.2743e-05
4:68631064 T C 0.063410 -8.3772e-05
4:68632247 A G 0.177238 1.3326e-05
4:68635124 A G 0.178589 3.9980e-05
4:68638869 A G 0.042238 -3.7251e-05
4:68644583 C T 0.051093 -1.0379e-05
4:68644656 C A 0.338001 2.0941e-05
4:68651540 G A 0.169228 -1.8507e-05
4:68653436 A C 0.055186 -4.9629e-05
4:68675809 A G 1.714582 1.1923e-05
4:68687767 G A 0.025308 -2.2369e-06
4:68689127 C G 1.086472 -3.5715e-06
4:68689921 G A 1.735540 8.4326e-06
4:68694085 G A 0.346401 2.7143e-05
4:68714486 T C 0.023922 1.3830e-05
4:68715140 C A 1.730717 7.2844e-06
4:68715639 G A 0.344502 -2.4882e-05
4:68718911 A G 1.236361 1.2306e-06
4:68725776 T C 1.515048 -5.6749e-05
4:68737593 A G 0.406683 -4.3375e-06
4:68740876 C A 0.043948 -9.5358e-06
4:68747036 C G 0.136682 -5.8275e-06
4:68751635 T G 1.275554 1.0358e-05
4:68755470 T A 0.477863 -5.6446e-05
4:68766379 T G 1.280400 1.1596e-05
4:68780779 C T 0.062816 -2.1000e-05
4:68783605 G A 0.778963 -1.1779e-06
4:68784774 C T 1.374854 6.1272e-06
4:68787867 A G 0.126607 -1.4366e-05
4:68794660 A G 0.092675 -1.3048e-05
4:68794715 T C 0.226348 -1.7372e-05
4:68795815 G A 0.264145 -4.0438e-06
4:68797664 T C 0.033588 -1.6067e-06
4:68800185 C T 1.117392 -5.2998e-06
4:68800750 A G 0.046175 -1.6969e-05
4:68810346 C T 0.043374 4.3836e-05
4:68811137 C A 0.458612 2.2247e-05
4:68812283 T C 1.657854 -1.1779e-05
4:68817072 G A 0.070496 2.4265e-05
4:68821282 G A 0.430017 2.0160e-05
4:68829960 T G 0.045636 -1.8415e-05
4:68849792 C T 0.075946 -3.5846e-05
4:68850229 A G 0.341734 1.6109e-05
4:68861962 T C 1.441092 4.9451e-06
4:68866265 T C 0.058723 1.9778e-05
4:68877111 T C 0.399334 7.4246e-06
4:68882204 G A 0.174742 -4.0630e-06
4:68896071 G T 0.081811 -2.8065e-05
4:68916080 C T 0.153765 2.9333e-05
4:68922571 T G 1.009585 9.1025e-06
4:68925407 A C 0.046565 -1.7205e-05
4:68928537 A G 0.397296 7.6451e-06
4:68931433 G A 0.262548 -3.9264e-05
4:68940848 A T 0.038288 1.6201e-05
4:68941067 T C 0.158705 -4.6513e-06
4:68958918 T C 0.093490 6.0037e-05
4:68990529 G T 0.061814 -3.8585e-05
4:68992893 A G 0.066543 -3.9892e-05
4:68995529 T C 0.562297 -6.4250e-06
4:68997517 G T 0.072022 -3.4327e-05
4:69001755 A G 0.044104 -1.5109e-05
4:69017739 A G 1.599046 -1.8647e-06
4:69028591 C A 0.640025 1.7385e-05
4:69040631 C A 0.113627 7.1120e-06
4:69044400 A G 0.029186 1.1711e-05
4:69054497 G C 0.073041 7.0922e-06
4:69075995 T G 0.074521 1.2058e-05
4:69076212 T G 0.033919 -7.1155e-06
4:69086909 T C 0.081188 -1.9540e-05
4:69091423 A G 0.238922 2.8146e-05
4:69094116 C T 0.708937 3.2887e-06
4:69095197 C T 1.552878 -2.2039e-05
4:69097525 A G 0.169156 4.9727e-07
4:69115375 A G 0.044004 -2.2315e-05
4:69119495 A C 1.563203 -1.9487e-05
4:69125824 T C 0.026385 2.3309e-05
4:69137137 A C 0.050606 1.9548e-05
4:69140594 G A 0.028534 2.2152e-05
4:69145677 T G 0.354730 1.7720e-05
4:69148203 A G 0.030628 -1.2119e-05
4:69151694 G A 0.045886 2.2899e-05
4:69151832 A G 0.034383 6.3768e-06
4:69153976 T C 0.077900 -4.2397e-05
4:69165587 C T 0.104327 2.1194e-05
4:69167671 T C 0.246680 -4.1946e-05
4:69178920 C T 1.083421 -2.3827e-05
4:69180867 C A 0.056614 -2.4171e-05
4:69188914 G T 0.171068 2.9577e-05
4:69199816 T C 0.033432 -6.3617e-05
4:69203080 C T 0.056458 -2.0952e-05
4:69214926 C T 0.167115 1.4398e-07
4:69246945 T C 0.452374 -5.6589e-06
4:69250882 C T 1.109167 -6.3880e-06
4:69253566 A C 1.159925 -1.4364e-06
4:69254086 C T 1.582795 -4.8732e-07
4:69265322 G A 1.049281 -3.8323e-07
4:69283448 C T 0.789485 2.5847e-06
4:69306774 G T 0.543325 -4.2256e-05
4:69342169 C G 0.810032 2.2323e-05
4:69343287 G A 0.495936 -3.5936e-05
4:69345132 G A 0.541605 -3.4196e-05
4:69348883 G A 1.304416 -7.1295e-06
4:69349059 C T 1.236754 -2.3056e-05
4:69355174 A G 0.024123 2.8939e-05
4:69356931 A G 0.838403 2.0828e-05
4:69366530 A G 0.857336 8.3169e-06
4:69367074 C T 1.326459 1.7048e-05
4:69488700 G A 0.056357 -2.8935e-05
4:69497276 C T 1.293345 -2.2451e-05
4:69512654 A G 1.314949 -3.1519e-05
4:69536084 C A 0.949917 8.0869e-06
4:69553527 T C 1.506229 -2.2225e-05
4:69577395 T C 0.312618 7.1660e-06
4:69599357 C T 0.174658 -2.2145e-05
4:69599531 C T 0.558133 -5.9339e-06
4:69602321 A G 0.044987 -2.1598e-07
4:69611606 T C 0.220619 -1.7286e-05
4:69611769 A G 0.435898 9.2264e-06
4:69624646 G A 0.228107 1.3173e-06
4:69631651 A G 0.394887 -8.4246e-06
4:69633280 C G 0.034555 1.1486e-05
4:69659194 T C 0.076566 1.5163e-05
4:69665970 A G 0.245297 1.9410e-05
4:69681936 T G 0.204640 1.3117e-05
4:69683121 A G 0.079432 2.6201e-05
4:69693316 G T 0.043293 -8.4088e-06
4:69696451 G A 0.041787 -7.2972e-06
4:69699509 G A 0.050521 -1.3584e-05
4:69702836 C T 0.099920 -7.0977e-07
4:69708718 A G 1.535847 -1.5504e-05
4:69712995 A G 0.223004 1.3333e-05
4:69743070 C T 0.047026 -3.2741e-05
4:69746187 C T 0.081224 -2.6094e-05
4:69750117 C T 0.196989 1.2557e-05
4:69751685 G A 0.349803 -3.0723e-06
4:69779943 T C 0.077400 2.0281e-05
4:69792030 C T 0.071866 1.6352e-05
4:69798112 A G 1.731632 -1.0224e-05
4:69807218 C A 0.242905 1.3640e-05
4:69815298 T C 1.372267 -2.3117e-05
4:69817080 T C 0.357343 1.4461e-05
4:69828879 G A 1.616814 -1.1841e-05
4:69844852 C A 0.350871 -5.3933e-06
4:69856137 T G 0.300226 1.6726e-05
4:69860162 G T 1.612718 -1.5745e-05
4:69863174 A G 1.937765 1.1350e-05
4:69863528 C T 0.326962 2.4920e-05
4:69878086 G A 0.045347 -1.9842e-05
4:69903945 A G 0.065696 1.0139e-05
4:69906702 C A 1.647140 -1.7907e-05
4:69926406 G C 0.176157 -1.8444e-06
4:69928642 C T 0.942857 2.0409e-05
4:69933968 T C 0.082379 2.9152e-05
4:69937046 A G 0.648818 1.4921e-05
4:69945014 G T 0.037376 -1.1127e-05
4:69947276 C A 0.032939 -3.2806e-05
4:69956736 G A 0.249572 1.3334e-05
4:69962610 G A 0.346037 -4.2952e-06
4:69964338 C T 0.910435 2.0177e-05
4:69972779 A G 0.452105 6.1363e-06
4:69978901 C T 0.914086 2.0367e-05
4:70003963 C T 0.363997 1.6805e-06
4:70016257 T G 0.103636 -1.1857e-05
4:70019333 C T 0.074816 1.9761e-05
4:70019879 T C 0.337809 2.1423e-05
4:70023034 A G 0.648182 -1.0876e-06
4:70030529 G A 0.033640 1.9970e-05
4:70032457 C T 0.092311 2.2771e-06
4:70046567 T C 0.093295 -1.0962e-05
4:70046907 T G 0.448258 1.2083e-05
4:70061879 C T 0.094807 -1.2245e-05
4:70063169 A G 0.356174 2.4170e-05
4:70076736 A G 0.043556 -2.1449e-05
4:70076994 A G 0.091195 -6.3702e-06
4:70079951 C G 0.068734 1.1321e-05
4:70086776 G T 0.311213 1.0642e-07
4:70113537 C A 0.074959 5.0945e-06
4:70118605 A G 0.265908 1.6751e-06
4:70219930 G T 0.023422 9.9609e-06
4:70232920 A G 0.060191 -1.5349e-05
4:70241055 A G 0.565523 -7.4290e-06
4:70243184 A C 0.034717 -2.7147e-05
4:70243367 C T 0.268388 3.3912e-06
4:70266669 T C 0.750630 -8.8942e-06
4:70273890 T G 0.306276 -8.7530e-06
4:70281064 A G 0.050408 1.2106e-05
4:70281414 C A 0.267329 3.3715e-06
4:70281427 T C 0.457879 1.0137e-05
4:70287874 A G 0.024775 -4.3430e-05
4:70289417 C A 0.092876 -7.9543e-06
4:70299465 A C 0.527138 -7.5110e-06
4:70299686 T C 1.275304 -1.3274e-05
4:70303471 T C 0.090484 1.8758e-05
4:70306265 C T 0.055111 6.5316e-06
4:70323087 C A 0.110761 2.2159e-05
4:70326109 G A 0.043072 -2.5678e-05
4:70333761 A G 1.429222 -2.8472e-06
4:70336584 A G 0.746686 -1.8804e-05
4:70342432 G A 0.859774 -2.3795e-05
4:70345834 A G 0.023363 1.4231e-05
4:70345904 T C 1.360598 2.5300e-06
4:70346127 G A 0.503142 2.4273e-05
4:70356195 A C 0.173470 1.1293e-06
4:70359936 T C 0.080425 -1.6682e-05
4:70369523 C T 0.044159 5.8529e-05
4:70378503 A G 0.465977 -3.6858e-05
4:70387482 A G 0.082227 2.2879e-05
4:70397236 C T 0.741402 -1.5809e-05
4:70398346 G A 0.396104 -1.8378e-05
4:70411035 T C 0.025071 9.3489e-06
4:70416785 T C 0.738864 -1.5037e-05
4:70436198 A G 0.060408 1.1749e-06
4:70440958 C T 0.059142 2.2583e-06
4:70446268 G A 0.027710 -1.3281e-05
4:70448557 A C 0.063492 -1.9670e-05
4:70450672 G A 0.086699 -3.1854e-05
4:70455478 T G 1.570606 -1.4504e-05
4:70460328 T C 0.380615 -4.8873e-06
4:70462042 T C 0.168624 -3.6930e-07
4:70463662 C T 0.309376 3.7449e-05
4:70478971 C T 0.483287 -4.9353e-05
4:70484046 A C 0.682847 -1.7624e-05
4:70484250 A G 0.063372 9.4233e-06
4:70488886 T C 0.047782 -1.3320e-05
4:70499234 C T 0.249516 2.0400e-05
4:70505162 A G 0.059921 -1.0017e-06
4:70505904 C T 0.264791 -9.0484e-05
4:70506522 A C 0.036626 4.6995e-05
4:70512721 T G 0.126399 -5.4301e-05
4:70512801 G A 0.372416 -2.4488e-05
4:70517952 C T 0.947148 4.2123e-05
4:70520090 G A 0.036003 -2.7489e-05
4:70520394 T C 0.936989 -6.1931e-06
4:70520429 C A 0.125000 -4.3578e-05
4:70520597 G A 0.347440 -1.8111e-05
4:70545332 A G 0.291284 -1.4015e-05
4:70564322 A G 0.041868 -1.0864e-06
4:70569031 T C 0.085268 -1.9429e-05
4:70587288 T C 0.021023 2.0892e-05
4:70591834 T C 0.129596 -4.1772e-05
4:70600199 G C 0.995125 -1.9819e-05
4:70602840 T C 0.719269 -1.4194e-06
4:70603973 G T 0.034649 3.1166e-06
4:70606026 G A 1.219142 -3.5773e-05
4:70611119 G A 0.946074 -1.0571e-05
4:70619820 T C 0.045360 1.7055e-05
4:70621074 G A 0.103561 3.1830e-05
4:70634110 T C 0.126526 1.7139e-06
4:70639115 T G 0.034886 -8.7190e-06
4:70642667 C T 0.227445 -1.7857e-05
4:70672152 A G 0.092717 -3.1508e-05
4:70672855 G A 0.235670 -8.9029e-06
4:70675618 T C 0.037496 -4.7862e-06
4:70681469 G T 0.103003 3.1387e-05
4:70688520 A G 0.051479 1.9874e-06
4:70689059 G A 0.220840 2.4744e-05
4:70689714 T C 0.127006 2.7434e-06
4:70700815 G T 0.123091 -4.0708e-05
4:70713767 T C 0.050784 -1.9829e-05
4:70718977 C T 1.917481 8.1668e-06
4:70719533 G A 0.631479 -5.0117e-06
4:70724270 T C 0.590497 6.2298e-06
4:70725421 C T 0.042653 -3.1592e-06
4:70725456 C G 1.461414 -5.2696e-06
4:70725821 T C 0.192695 3.7196e-05
4:70726399 C T 0.252941 3.5272e-05
4:70728565 C T 0.043640 -5.4980e-06
4:70733041 A G 0.602756 3.6995e-05
4:70739618 G A 0.081318 9.5761e-06
4:70739970 C T 0.206772 -3.1190e-05
4:70740581 A G 0.657286 -2.4494e-05
4:70754233 T C 0.060846 1.0472e-05
4:70781606 G T 0.134283 -8.2944e-05
4:70798888 C T 1.202887 -3.3336e-05
4:70805130 G T 0.087839 1.2150e-05
4:70807771 T C 0.825540 2.6455e-05
4:70815042 G A 1.173343 -2.7798e-05
4:70816148 G A 0.024091 3.7391e-06
4:70832601 C G 0.046402 5.5876e-06
4:70842277 G A 0.030323 2.5196e-05
4:70844417 A G 0.027560 2.1656e-06
4:70863901 C T 0.178790 -5.9490e-06
4:70886222 A C 0.033107 2.0223e-05
4:70889847 G A 0.186885 2.6178e-05
4:70893749 C T 0.053361 1.1196e-06
4:70907724 A G 0.046873 1.1364e-05
4:70910566 A G 0.133313 -1.1143e-05
4:70915969 T C 0.043796 4.8229e-06
4:70917751 G A 1.159938 -2.0506e-05
4:70927304 C A 0.094437 5.8050e-06
4:70934964 G A 1.724231 -1.9443e-05
4:70944087 A G 0.028547 -3.6616e-05
4:70951325 G A 0.142073 -7.9656e-06
4:70954963 T C 0.033107 -8.5334e-06
4:70959874 C T 0.084362 4.4525e-05
4:70960561 G T 1.938878 -1.2561e-05
4:70967149 A G 0.042871 3.7583e-06
4:70968801 G T 0.069201 6.1053e-06
4:70975827 T C 0.465192 -2.1494e-05
4:70993546 A G 0.042118 -1.4786e-06
4:71004716 C T 0.284695 2.9211e-05
4:71006136 C T 0.048785 -3.1249e-07
4:71006447 T C 0.632728 -1.0012e-05
4:71008365 G C 0.040794 -2.3729e-05
4:71013310 G A 0.483781 4.0207e-05
4:71013720 T C 1.138736 -3.9014e-05
4:71020283 A G 0.040287 -8.1747e-06
4:71021888 T C 1.969736 -9.8278e-06
4:71023880 C T 0.060551 -3.6714e-05
4:71024099 G A 0.229142 1.1624e-05
4:71024240 T C 0.030287 9.0257e-06
4:71037505 C T 0.178232 3.3269e-05
4:71046488 G A 0.222832 -5.1801e-06
4:71049038 T C 0.075417 5.3527e-05
4:71051031 T C 0.875230 5.1255e-07
4:71056340 G A 0.059668 -6.1308e-06
4:71062308 A C 0.283322 8.7404e-06
4:71064132 G A 0.176855 -1.8357e-05
4:71065507 A T 0.284604 6.4571e-06
4:71067317 A C 1.238779 -1.8102e-05
4:71070031 C T 0.064105 -6.2613e-06
4:71072749 T C 0.535318 2.2123e-05
4:71081435 C T 0.035685 3.1426e-06
4:71082885 C T 0.807312 -4.7662e-06
4:71090561 A G 0.081181 3.3151e-05
4:71090658 C T 0.259880 -6.3460e-06
4:71095333 A G 1.480879 7.3882e-06
4:71114956 T G 0.175369 -1.8184e-05
4:71115152 C T 0.797714 -1.2042e-05
4:71117550 T C 0.256261 1.8443e-05
4:71118967 G A 0.563641 -3.0918e-06
4:71119719 G T 0.180990 -2.8532e-05
4:71127036 C T 0.458989 -8.2675e-06
4:71139527 A G 0.223819 -5.5088e-05
4:71142199 C T 0.768034 2.4499e-05
4:71156838 T G 0.060421 4.7733e-05
4:71167749 T C 0.039411 -7.2968e-06
4:71176362 C T 0.292968 2.5478e-05
4:71181917 T C 0.185038 9.1082e-06
4:71186397 C G 0.029297 -1.7982e-05
4:71190011 T C 0.113234 -2.0839e-05
4:71190301 T C 0.349764 1.9999e-05
4:71193049 A C 0.023847 3.6019e-07
4:71201388 T C 1.889613 2.6339e-05
4:71201648 G T 0.164833 1.7639e-05
4:71201943 G A 0.297259 1.8476e-05
4:71204662 G A 0.301907 1.8232e-05
4:71209354 G A 0.022335 8.3890e-06
4:71214092 T C 0.117600 2.0870e-05
4:71214742 C A 1.091107 1.2875e-05
4:71232388 A G 0.568185 -1.4299e-06
4:71232430 C T 1.907952 1.1698e-05
4:71232701 T C 1.340623 8.9831e-06
4:71236061 T C 0.036230 1.1891e-05
4:71237277 C T 0.245956 -4.3970e-06
4:71250716 A G 1.323476 1.6597e-05
4:71260554 T G 0.021887 2.8633e-05
4:71261688 C T 1.968473 3.0622e-06
4:71261817 C T 0.306205 -1.4591e-05
4:71263981 T C 0.042264 1.2611e-05
4:71265428 C A 0.061570 -7.8035e-07
4:71290362 T C 0.755421 2.4207e-05
4:71290399 T C 0.288346 2.0021e-06
4:71306761 C T 1.373143 2.7084e-05
4:71321968 G A 1.670085 9.6433e-06
4:71326845 T C 0.062696 1.1554e-04
4:71339723 A G 0.330834 -1.0825e-05
4:71341161 G T 0.510698 1.3979e-05
4:71343532 T C 0.511857 1.4186e-05
4:71346701 G C 0.484371 -1.0164e-05
4:71347333 T C 0.043556 2.7995e-05
4:71361555 C T 0.153774 -3.2999e-05
4:71380954 C A 1.828169 -4.3378e-06
4:71382372 G A 1.056033 -5.9044e-06
4:71382669 G A 0.025025 -1.4927e-06
4:71384537 T C 0.267709 1.8199e-05
4:71388551 G A 0.158815 -4.3814e-06
4:71389265 A C 0.074112 -1.2615e-05
4:71390616 A G 0.022542 1.2446e-05
4:71393758 T C 1.388003 -1.2813e-05
4:71395245 G A 0.031806 -1.4811e-06
4:71396366 G A 1.947187 2.4598e-05
4:71413952 T C 0.155511 -3.3135e-05
4:71418908 T C 1.530374 -3.4581e-05
4:71419827 T C 0.289612 3.3376e-05
4:71429546 C T 0.434113 -6.9266e-06
4:71443257 G A 0.177615 1.1453e-05
4:71448026 A G 0.022831 -1.5728e-06
4:71449892 A G 0.063910 -2.8690e-07
4:71452751 C T 0.027002 8.6363e-06
4:71455961 C T 0.936236 -1.1381e-05
4:71459248 G A 0.441604 -5.2335e-06
4:71463114 C T 0.267050 -5.6952e-06
4:71469556 T C 0.114558 -6.0252e-06
4:71469604 T C 0.114204 -3.5978e-06
4:71469953 T C 1.911184 4.3929e-05
4:71470174 G A 0.357398 3.2145e-06
4:71471258 T G 0.762477 1.4461e-05
4:71472164 C T 0.114886 1.1176e-05
4:71477857 T C 0.185720 2.3824e-05
4:71478450 A G 0.077179 2.1650e-05
4:71480279 T C 0.402775 -2.6764e-06
4:71480287 G T 0.040333 2.0747e-05
4:71481955 C T 0.080474 -1.3777e-06
4:71483446 A C 0.030686 6.0618e-06
4:71489270 C T 1.566689 -2.4201e-05
4:71492340 C T 0.104379 -3.9340e-05
4:71504018 A C 0.080071 -5.3553e-06
4:71509086 C T 0.076614 2.3629e-06
4:71509314 T C 0.034549 1.7742e-05
4:71509431 A G 0.077059 -1.8366e-06
4:71512072 A G 0.087517 -6.9765e-06
4:71513270 A G 0.061573 1.1982e-06
4:71516406 A G 0.078818 -9.3583e-06
4:71519736 C T 0.079925 -9.3848e-06
4:71520051 C G 0.064495 -7.2295e-06
4:71520178 T C 1.020085 -1.1260e-05
4:71540886 C A 0.088637 1.1104e-05
4:71542190 C T 0.036460 -8.3265e-06
4:71552299 T C 0.073356 2.0483e-05
4:71552398 G A 0.053800 4.8167e-06
4:71554246 G T 0.044760 -6.8061e-05
4:71554275 T C 0.164544 -5.9236e-06
4:71555507 A T 0.031647 -7.3398e-06
4:71559951 C T 0.055091 -6.1925e-06
4:71571935 C T 0.086345 8.6169e-06
4:71579786 T C 0.055763 9.5503e-06
4:71584226 T C 0.030365 7.9397e-06
4:71587615 G A 0.349663 -2.1145e-05
4:71605101 T G 0.066760 5.2567e-06
4:71611506 T C 0.068091 7.8036e-06
4:71615041 C T 0.039982 6.7283e-06
4:71621378 A G 0.166683 -7.3023e-06
4:71646909 C T 0.379648 -5.7399e-06
4:71655031 A C 0.057075 1.0885e-05
4:71655900 G A 0.033737 3.5537e-05
4:71656101 C T 0.115730 4.5749e-06
4:71672653 G A 0.743820 -6.1083e-07
4:71675769 T C 0.049152 -2.6554e-05
4:71689620 T C 0.035629 1.5173e-06
4:71691975 G A 0.085330 -8.6177e-06
4:71695749 A G 0.035386 -2.6748e-06
4:71700629 T C 0.026301 -2.8919e-05
4:71715556 G A 0.125441 -1.3259e-05
4:71721227 G A 0.385088 -4.7200e-06
4:71724362 G T 0.130450 7.9357e-06
4:71728324 A G 0.051489 1.4314e-05
4:71736665 A G 0.074774 4.0093e-05
4:71743661 T C 0.052070 -1.8887e-05
4:71748925 G A 0.104902 1.1124e-05
4:71765708 A T 0.028959 -1.6796e-05
4:71770754 T C 0.068997 2.5800e-05
4:71776935 C A 1.235459 1.8524e-06
4:71817827 T C 0.081522 3.0958e-05
4:71828927 G A 0.022672 9.2087e-07
4:71832736 C T 0.324521 -1.0192e-06
4:71837479 G A 0.083444 1.8709e-05
4:71844283 T C 0.046542 7.6248e-06
4:71850921 C T 0.041417 -1.4777e-05
4:71857610 G A 0.089017 -2.9079e-06
4:71863610 A G 0.062047 2.5546e-05
4:71888176 T C 0.122786 2.3389e-05
4:71888240 T C 0.020695 3.4010e-05
4:71888330 A G 0.124776 3.8052e-05
4:71926122 C T 1.489182 6.2595e-06
4:71937445 G A 0.170886 1.0139e-05
4:71944851 G A 0.054118 1.8649e-05
4:71946489 C T 1.158968 -1.0807e-05
4:71959340 G A 1.413382 -1.5192e-06
4:71961545 C T 0.117817 2.9841e-05
4:71976928 A G 1.697603 -9.6756e-06
4:71978833 G A 0.244891 -2.5417e-06
4:71982160 T C 0.118989 1.4377e-05
4:71985780 A G 0.132865 -7.3842e-06
4:71988363 A G 0.057740 1.2206e-05
4:71994680 T C 0.031452 -3.9233e-05
4:71997259 C T 0.171918 2.1400e-05
4:72005823 G A 0.046315 1.6850e-05
4:72013389 G A 1.665972 -1.5857e-05
4:72016394 C T 0.152810 -3.3336e-05
4:72022775 C T 0.202923 -3.1113e-06
4:72026536 C A 0.099345 -1.3568e-05
4:72027820 T C 1.634121 -5.8479e-06
4:72028214 G A 0.042705 -2.0579e-05
4:72047309 C T 0.021458 1.3151e-05
4:72052105 C G 0.143053 2.9129e-05
4:72053574 C A 0.140551 1.5899e-05
4:72061137 T C 0.035165 -1.2626e-05
4:72061929 T C 0.101815 -3.6012e-06
4:72077050 T C 0.142112 -6.3592e-06
4:72081134 G A 0.241587 -1.6598e-05
4:72084258 A G 0.038668 4.0088e-05
4:72121163 G A 0.253363 4.0751e-06
4:72121364 C T 0.191802 1.4697e-05
4:72127150 C T 1.732359 -9.3522e-06
4:72127321 A G 0.304235 -3.8245e-06
4:72136274 G T 0.029355 -1.9906e-05
4:72138216 A G 0.228259 -4.5529e-06
4:72139257 G A 0.518865 4.8066e-05
4:72147490 T C 0.242343 -1.9316e-05
4:72147944 G T 0.482486 -3.1938e-05
4:72154625 C T 0.115857 -4.3719e-05
4:72188095 G A 0.030780 7.9439e-06
4:72198964 A G 0.054913 2.1458e-05
4:72209801 C T 0.153839 1.6886e-05
4:72214336 G A 0.110842 -8.9993e-05
4:72222373 C T 0.049823 -1.0090e-05
4:72252571 A G 0.044513 4.7539e-05
4:72255944 C A 0.064809 -1.1035e-05
4:72257082 A G 0.049531 -3.0178e-06
4:72267528 C A 0.050174 6.3386e-06
4:72271759 C A 0.054475 -2.9340e-05
4:72273076 G A 0.049522 -2.1800e-05
4:72277302 T G 0.031079 -1.5956e-05
4:72279704 C G 0.020913 -9.1441e-06
4:72292135 T G 0.071483 3.8058e-05
4:72294953 A C 0.023701 -1.0994e-05
4:72298620 C T 0.326186 -3.3606e-05
4:72311111 A C 0.041193 1.9220e-05
4:72312243 G A 0.238536 -4.8144e-06
4:72320044 T C 0.075884 2.8465e-05
4:72324124 G A 0.087965 2.5329e-05
4:72333579 G C 0.076563 3.1569e-05
4:72342027 G A 0.064008 -9.1432e-06
4:72342092 A G 0.264311 2.4709e-05
4:72355224 A G 1.652210 -3.9123e-06
4:72364702 T G 0.082272 1.0487e-05
4:72376113 C T 0.267544 -5.2935e-05
4:72384620 C T 0.491772 1.7520e-06
4:72390669 G T 0.277784 -1.6135e-05
4:72400242 T G 1.563699 -3.9730e-06
4:72401560 G A 1.687716 1.9408e-05
4:72410348 G T 1.508394 2.9907e-05
4:72414293 A G 0.024311 -8.4778e-06
4:72418333 C T 0.064404 -1.2561e-05
4:72421709 C T 0.429614 -1.7047e-05
4:72428081 C T 1.930228 4.1703e-06
4:72433545 C A 0.429131 -9.9677e-06
4:72436235 G A 1.562901 2.6667e-05
4:72447704 C T 0.053449 -3.6389e-05
4:72451383 A G 0.128158 -4.2809e-06
4:72455689 C T 0.269098 3.7501e-05
4:72461721 G A 0.052290 -4.7264e-05
4:72462972 C T 0.298175 3.5286e-05
4:72471107 T C 1.353188 2.6112e-05
4:72481753 C T 1.056211 -2.0498e-07
4:72517737 G A 0.038976 6.4615e-06
4:72520861 T C 0.042748 -1.3853e-05
4:72527553 A G 0.201296 1.4138e-05
4:72532257 T C 0.081451 5.8436e-06
4:72545532 G C 0.881920 7.2468e-06
4:72545970 G A 0.024668 -3.9560e-06
4:72546264 C T 0.044234 -4.5229e-05
4:72554228 G A 0.835865 -3.4672e-06
4:72564185 G T 0.163080 -9.8475e-06
4:72572374 G A 1.347777 -1.1160e-04
4:72594801 T C 0.518242 -3.9817e-05
4:72601110 T C 0.026437 2.9072e-05
4:72608383 G T 0.580935 -1.6869e-05
4:72611699 A G 0.143391 -1.5968e-05
4:72612687 G C 0.150739 -1.8769e-05
4:72618323 T G 0.583197 -2.1819e-05
4:72618334 C A 1.117126 4.2790e-05
4:72620557 C T 0.089309 1.0016e-05
4:72620788 T C 0.043108 -1.3721e-05
4:72632642 T C 0.101835 -1.3487e-05
4:72632759 T C 0.075056 2.8895e-05
4:72635512 T A 1.781111 -2.2864e-05
4:72638110 T C 0.055877 3.3082e-05
4:72639207 G T 0.125893 -4.9379e-05
4:72639282 T C 0.578082 -6.1257e-05
4:72642367 T C 0.077215 4.3482e-05
4:72645286 A G 0.087439 -3.1045e-05
4:72668162 G A 0.032974 -9.5576e-06
4:72671822 G A 1.634724 1.3659e-05
4:72682451 A G 0.063128 -3.1842e-05
4:72691340 C A 0.031718 -9.9747e-06
4:72695059 G A 0.986283 -3.1203e-05
4:72695478 C T 0.052696 -3.0140e-05
4:72695479 G T 0.123676 -2.0249e-05
4:72699012 A G 0.158851 -1.4835e-05
4:72699705 C T 1.164076 2.7206e-05
4:72705908 G A 1.441471 6.9271e-05
4:72707339 A C 1.956587 6.9912e-05
4:72718873 C T 0.380648 -1.5522e-05
4:72732281 A G 0.030469 -1.7292e-05
4:72734468 A G 0.087589 -9.9928e-05
4:72746136 A G 0.038109 1.5557e-05
4:72751686 A G 0.802183 2.1725e-05
4:72751722 G A 0.135231 -2.9747e-05
4:72755840 G A 0.513259 -1.0311e-06
4:72767990 G A 0.034003 3.3882e-05
4:72776163 A C 1.440536 1.1369e-06
4:72780173 G A 0.063975 -7.3779e-06
4:72782528 T C 0.711102 -7.0499e-06
4:72786422 C T 0.133485 2.4901e-05
4:72792820 A G 0.136059 -6.9815e-06
4:72796990 G A 1.511708 6.0808e-06
4:72800455 A C 0.519245 2.6294e-05
4:72812446 G A 1.294948 5.8786e-05
4:72819731 C T 0.119618 4.1984e-05
4:72820563 T G 0.031699 -5.1661e-05
4:72820770 A G 0.054910 -1.3974e-05
4:72834778 G A 0.051187 -3.2911e-05
4:72834927 G A 0.043910 2.8392e-05
4:72836198 A G 0.554647 -1.1077e-05
4:72841649 A T 0.058474 2.2111e-05
4:72850209 T C 0.054627 1.5309e-06
4:72850632 G T 0.023172 -5.3364e-05
4:72852047 T C 0.592302 -3.3931e-05
4:72857132 A G 0.044844 1.8292e-05
4:72875986 C T 0.068549 7.1484e-06
4:72881639 C T 0.041683 -2.9791e-05
4:72885186 G A 0.027758 6.5821e-06
4:72890376 C T 0.765515 -3.2225e-05
4:72896015 G A 0.084116 3.6780e-05
4:72896457 T A 0.601429 -2.8886e-05
4:72915531 A G 0.048980 8.0247e-06
4:72925381 C T 0.383754 -1.7607e-05
4:72928379 C T 1.972268 7.2639e-06
4:72932430 G A 0.031082 -5.8748e-06
4:72937047 G T 1.972193 6.8727e-06
4:72972559 A G 0.022516 -4.8707e-05
4:72972669 T C 0.116421 6.5962e-06
4:72974748 C T 0.707898 4.9906e-06
4:72978322 A G 0.031809 -4.2860e-05
4:72980095 T C 0.098115 1.5770e-05
4:73010449 T C 0.038713 1.5843e-05
4:73016201 C T 0.187580 8.1130e-07
4:73041780 A G 0.160730 4.2978e-05
4:73043773 A C 0.265048 6.3429e-06
4:73050992 C A 0.234047 2.0387e-05
4:73051488 G C 0.028502 -7.8000e-06
4:73055314 T C 1.852860 3.4962e-05
4:73080159 A G 0.687586 1.3483e-05
4:73092794 A G 0.061418 9.6214e-06
4:73096156 T C 0.036058 1.3468e-05
4:73107794 C A 0.033033 -6.9499e-06
4:73107862 A G 0.669059 1.6434e-05
4:73110572 G A 0.045072 -1.5088e-05
4:73116087 A G 0.054323 2.8205e-05
4:73117432 T C 0.026453 -5.6262e-05
4:73133019 T C 0.509526 3.6693e-06
4:73137648 A G 0.077131 1.7899e-05
4:73139542 G A 0.037940 2.0304e-05
4:73140696 A G 1.962079 -2.4503e-06
4:73147916 T C 0.164735 -2.4864e-05
4:73154875 G T 1.545948 4.0992e-05
4:73157917 A G 0.377707 -1.8771e-05
4:73173432 G A 0.057828 -4.3045e-05
4:73177780 T C 0.033549 -8.2974e-06
4:73178175 C T 0.026473 -1.6627e-06
4:73181564 T G 0.055234 -5.3697e-06
4:73181637 T G 0.047370 -1.3429e-05
4:73191850 C T 0.045211 -7.2096e-07
4:73198442 C T 0.051125 -1.6724e-05
4:73199994 G A 0.652982 -2.3513e-06
4:73202461 A C 0.028615 -2.2066e-06
4:73216116 T G 0.085833 -5.2996e-05
4:73229815 A G 1.549051 1.8275e-05
4:73231918 T C 0.048217 5.6919e-06
4:73232451 T C 0.023062 -3.2864e-06
4:73236243 T C 0.206717 -3.8712e-05
4:73240747 A G 0.062096 -1.4832e-05
4:73246094 A G 0.056088 -3.5370e-05
4:73254956 T C 0.194253 9.5020e-07
4:73255740 T G 1.640139 1.5616e-05
4:73255748 C A 0.087569 -1.5319e-05
4:73259577 T C 0.108232 1.9761e-05
4:73282895 C T 0.034094 -3.7159e-05
4:73293130 C T 1.399431 1.9555e-05
4:73297514 G A 0.140067 -1.8286e-05
4:73341214 T C 0.051196 4.6390e-06
4:73350136 T C 0.201011 1.9142e-05
4:73361819 A C 1.895131 -3.5639e-05
4:73362369 T C 0.063206 -1.2636e-05
4:73363929 C T 0.504953 -1.8032e-06
4:73370871 A C 0.059999 -1.7416e-05
4:73373623 A C 0.047967 2.4796e-05
4:73373981 T G 0.101935 3.4783e-05
4:73379371 A T 1.246144 -8.8922e-06
4:73393445 A G 0.050518 7.1404e-06
4:73400509 T C 0.042167 -6.3158e-06
4:73412425 T G 0.049100 2.4316e-05
4:73413223 T G 0.637581 -4.2882e-06
4:73414286 T C 1.248919 -1.3519e-05
4:73418561 A C 0.060639 -1.2354e-05
4:73418716 T C 0.659954 -3.1644e-05
4:73424464 A G 0.055539 1.0796e-05
4:73424763 G A 0.020605 5.9511e-06
4:73430036 G A 0.079711 3.6296e-06
4:73433875 A G 1.103866 -5.6322e-05
4:73435619 C T 0.034850 4.5759e-06
4:73437311 T G 0.399960 -4.9281e-06
4:73438489 A G 0.061164 9.2447e-06
4:73443109 T C 0.038038 -6.4196e-06
4:73445269 A G 0.031663 -1.5645e-05
4:73454431 T C 0.045481 -3.1644e-05
4:73469503 A C 0.053582 1.5055e-05
4:73506817 A G 0.871339 7.3180e-05
4:73515313 C T 1.051096 -4.3573e-05
4:73516675 A G 0.817127 6.1519e-05
4:73531743 A G 0.059327 -6.7855e-06
4:73541684 G A 0.128025 4.6538e-05
4:73542640 T G 0.023036 1.0654e-05
4:73563805 C T 0.990688 -5.6603e-05
4:73574076 C A 0.210550 5.1986e-05
4:73586565 C T 0.029342 7.5900e-06
4:73593907 C T 0.112650 2.8958e-05
4:73594465 A C 0.029508 2.2923e-06
4:73607372 C T 0.026885 -2.1325e-05
4:73608593 A G 0.026249 1.1322e-05
4:73619606 T C 0.171516 -4.1309e-05
4:73628332 A G 0.119492 -8.2819e-06
4:73630370 T G 0.155339 6.3629e-06
4:73638698 A C 0.900892 -3.0652e-05
4:73640541 T C 0.065932 6.2502e-06
4:73645351 A G 0.315137 -3.7402e-05
4:73650740 T C 0.313953 -3.3662e-05
4:73651309 G A 1.493989 -2.1834e-06
4:73652956 A G 0.069685 -5.9175e-06
4:73653610 G A 0.031728 1.8899e-05
4:73656181 A C 0.023299 4.8962e-06
4:73670652 T C 0.153463 2.1939e-08
4:73676145 C T 0.853831 -3.1139e-06
4:73680505 G A 0.999179 3.3215e-05
4:73683717 T C 0.097956 1.6686e-05
4:73709923 T C 0.143680 -2.6885e-06
4:73710910 C T 0.795338 3.9251e-05
4:73729062 C T 1.795857 6.7609e-06
4:73729292 G T 0.086307 -3.5513e-06
4:73731751 A G 0.104688 -1.5803e-05
4:73740674 C T 1.593924 -8.8280e-06
4:73741076 G T 0.064128 -1.9300e-05
4:73742206 A G 0.024444 3.5464e-05
4:73757679 A G 1.570616 -2.2920e-05
4:73761660 A G 0.038879 1.6047e-06
4:73767218 G A 0.550083 -1.5988e-05
4:73777140 T C 1.755989 -8.4451e-06
4:73777288 C A 1.746767 -7.3587e-06
4:73777333 A G 0.803725 9.3588e-06
4:73783404 T A 0.563803 -1.2145e-05
4:73783701 C T 0.826569 4.3019e-07
4:73792039 G C 0.165755 1.0475e-05
4:73803749 T C 0.076316 -5.1491e-06
4:73816485 G A 0.058399 3.1113e-05
4:73833081 A G 0.938738 1.4221e-05
4:73854191 T C 1.214734 -8.1602e-06
4:73855253 T C 0.574151 -3.8494e-06
4:73855515 A G 0.353104 -2.5161e-05
4:73856378 A C 0.056098 1.1832e-05
4:73857746 C T 0.582116 -1.9990e-05
4:73859041 A G 0.024097 -3.6371e-05
4:73860920 G A 1.753437 -2.3304e-06
4:73875382 A G 0.030011 2.9174e-06
4:73895722 C T 0.061103 9.1473e-06
4:73899661 A G 0.126581 -2.0255e-05
4:73929509 C T 0.841922 -1.0730e-05
4:73970464 T C 0.036623 -3.0055e-05
4:73977090 G A 0.041608 3.9948e-06
4:74004550 C T 0.055445 2.4964e-05
4:74004988 G A 0.044367 -1.3011e-05
4:74006913 C G 0.033990 1.6079e-07
4:74007238 G A 0.310739 -2.5225e-06
4:74010834 A G 0.875484 1.2216e-05
4:74058042 A G 0.050784 2.0186e-05
4:74074318 C T 0.026327 -9.7192e-06
4:74101516 A G 0.269543 -2.2171e-06
4:74118189 C G 0.067283 -1.0191e-06
4:74122744 C T 0.131647 -1.8791e-05
4:74125990 G A 0.034948 7.8405e-06
4:74164750 C T 0.422295 -2.2358e-05
4:74167117 A G 0.037973 -2.7885e-05
4:74209515 A G 0.052586 -1.1787e-05
4:74216725 A G 0.244343 -7.0998e-06
4:74220749 A G 0.190738 2.8640e-05
4:74222375 C T 0.047237 -1.0063e-05
4:74236133 G C 0.050771 1.1105e-05
4:74240856 A C 0.349770 -2.5482e-05
4:74263712 A G 0.056039 3.5420e-06
4:74266983 C T 0.728853 5.5101e-05
4:74270424 G A 0.392550 -2.1611e-05
4:74274961 C T 0.076147 -1.0761e-06
4:74290628 T C 0.048356 -7.3824e-06
4:74290998 T C 0.036645 -2.4888e-05
4:74295226 G A 0.026119 1.3187e-05
4:74296480 C T 0.477617 1.6177e-06
4:74298215 G A 1.156455 2.3057e-05
4:74300880 C T 0.330818 -2.8644e-06
4:74310844 G A 1.156205 1.7197e-05
4:74312759 C T 0.054238 -3.2236e-06
4:74313556 G A 0.072599 1.5095e-05
4:74314776 C T 0.037103 8.5430e-06
4:74316729 A G 0.787924 -1.6193e-05
4:74318177 C T 0.114980 3.1003e-05
4:74321985 A C 0.022065 -1.9995e-05
4:74322536 A C 1.949115 2.6993e-05
4:74328348 T C 0.116710 -2.1207e-05
4:74334152 A G 0.106320 -2.3642e-06
4:74345293 T C 0.084015 -1.1378e-05
4:74355311 A G 0.024707 -1.2915e-05
4:74358308 C G 0.048136 -1.4371e-06
4:74361142 A G 0.040544 -1.3705e-05
4:74361163 C T 0.035922 -1.6189e-06
4:74366415 T C 0.054322 -1.4714e-05
4:74369298 A G 0.589406 -2.2867e-05
4:74370838 A G 0.175171 5.9057e-06
4:74372754 C T 1.670902 -3.0849e-05
4:74390343 T C 0.028365 -2.3833e-06
4:74391568 G C 0.025363 -5.4071e-05
4:74394005 C T 0.048428 -1.6056e-05
4:74414920 C T 0.477247 9.1321e-06
4:74442349 C G 0.117067 -1.4932e-05
4:74443303 T C 0.097865 1.2041e-05
4:74447930 C T 0.050443 6.7095e-06
4:74451073 G A 0.517800 9.4531e-06
4:74455628 A G 0.143417 1.3087e-05
4:74458223 G T 0.038762 -8.9703e-06
4:74460827 T G 0.767586 1.2613e-05
4:74475509 T C 0.035886 1.7858e-06
4:74476333 T C 0.027914 -4.0928e-06
4:74485664 A G 0.478853 1.4836e-05
4:74488632 G A 0.111975 -1.0764e-05
4:74489761 T C 0.037525 -1.3425e-07
4:74498093 G A 0.053176 1.1018e-05
4:74504614 A C 0.443146 -1.7582e-05
4:74515824 A G 0.045679 -2.6394e-05
4:74517795 C G 0.084846 -2.7733e-05
4:74518697 G A 0.037450 -1.4272e-05
4:74526872 G A 0.818938 3.0268e-05
4:74534249 G A 1.895471 2.0404e-05
4:74539183 A G 0.049726 -1.5830e-05
4:74540520 A G 0.036360 -3.4257e-05
4:74543261 G A 1.937232 1.0090e-06
4:74549862 T C 0.111208 -8.9501e-06
4:74554069 A G 0.279868 -4.9935e-07
4:74555051 T C 0.135010 -6.0136e-06
4:74567151 G A 0.149723 -2.8782e-05
4:74570057 A G 0.054202 1.8929e-05
4:74579310 T C 0.037415 4.9395e-06
4:74580017 G A 0.035487 -1.3501e-05
4:74586063 A G 0.025373 4.1871e-06
4:74592109 G A 0.039323 6.5038e-06
4:74592161 C T 0.535230 -2.8430e-06
4:74592390 C G 1.302741 -6.3801e-06
4:74592950 C G 0.030280 -4.2594e-05
4:74594258 T C 0.034159 -5.5480e-06
4:74595358 A G 0.158104 -4.4696e-05
4:74597291 C T 1.978814 -2.4514e-06
4:74606024 T A 1.081996 1.0730e-06
4:74617654 A C 1.117268 -1.6803e-05
4:74620686 G T 0.057195 -2.4615e-05
4:74620818 G A 0.064215 -4.2992e-06
4:74622378 C G 0.871485 -2.3384e-05
4:74630127 G A 0.075702 -2.4974e-05
4:74635512 A G 0.108664 1.7476e-05
4:74635800 T G 0.030154 -5.8735e-05
4:74637036 T C 0.819711 3.2265e-06
4:74646061 A G 0.103802 -1.3595e-05
4:74646806 C G 0.030693 -1.7837e-05
4:74657202 A G 0.020176 -4.9653e-05
4:74679656 C T 1.085433 -8.7036e-06
4:74696201 G A 0.055098 1.8374e-05
4:74697054 C T 0.089900 -7.4144e-07
4:74703699 T C 0.054179 -9.4654e-06
4:74709859 T A 1.102114 -4.3896e-05
4:74712293 C A 0.037830 4.0085e-05
4:74712666 G A 0.023506 -2.7896e-06
4:74712741 G A 0.024477 -3.3819e-05
4:74713606 A C 0.031893 1.5394e-05
4:74714824 C T 0.200001 3.3548e-05
4:74715881 C T 0.088601 -1.1579e-05
4:74718941 A C 1.416173 2.1355e-05
4:74720969 A C 0.037574 -2.3302e-05
4:74721735 G A 0.028310 8.4390e-06
4:74723723 C G 0.220648 5.3241e-05
4:74725320 A G 1.707850 6.7984e-05
4:74727876 A C 0.115168 1.0125e-04
4:74727966 C T 0.071385 5.2830e-05
4:74729606 C T 0.445606 -1.8151e-05
4:74731278 T G 0.574414 -1.1106e-05
4:74751978 A C 0.316121 -9.1595e-05
4:74753032 T C 0.107236 -3.1023e-05
4:74759062 T C 0.476942 -5.4024e-05
4:74759104 A G 0.068373 -2.9921e-05
4:74760264 C A 0.103655 2.0082e-05
4:74767730 C T 0.030345 1.0233e-05
4:74776290 A C 0.053890 -8.1576e-06
4:74783906 A G 0.039693 -5.9355e-06
4:74785503 T C 1.670205 5.6392e-06
4:74788267 C T 0.091996 8.5129e-06
4:74797139 G T 1.771705 6.7227e-06
4:74807822 A G 0.033766 -3.8970e-05
4:74811552 G A 0.070305 9.3472e-06
4:74811622 T C 0.258845 1.8577e-05
4:74841355 A G 0.036344 3.8828e-05
4:74842764 A G 0.098770 1.4843e-06
4:74843427 G A 0.033559 1.6527e-05
4:74849352 C T 1.771854 1.2136e-05
4:74849437 T C 0.054598 1.8027e-06
4:74855434 G A 0.066955 -6.2166e-07
4:74860140 A G 0.029975 -2.3970e-05
4:74863997 C T 1.764064 2.4506e-05
4:74865192 T C 0.072054 -3.6375e-05
4:74873635 C T 1.651940 2.4138e-05
4:74877144 G A 1.222758 3.8311e-06
4:74877895 G A 0.926157 -2.0003e-06
4:74877968 C G 0.048480 4.8463e-06
4:74879817 C G 0.052108 4.9284e-06
4:74880750 A G 1.936658 1.5419e-05
4:74884366 A C 0.980149 1.1429e-06
4:74888622 C T 0.050206 3.8297e-06
4:74889117 C T 0.030511 -4.4021e-06
4:74895277 T C 0.046036 1.8846e-05
4:74900322 A G 0.056757 1.0867e-05
4:74914774 G A 0.031618 -1.6721e-05
4:74915427 G T 1.191049 2.5942e-05
4:74917219 A G 0.093103 1.1103e-05
4:74925367 T C 0.046100 -3.4516e-05
4:74930880 A G 0.023711 -1.6155e-05
4:74939001 A G 0.062167 -1.8981e-05
4:74947476 A G 0.037486 -1.1901e-05
4:74951740 T G 0.141544 -1.1402e-05
4:74968499 T C 0.030163 7.5603e-06
4:74968642 T C 0.039012 -1.7387e-05
4:74976781 T C 1.242755 1.9654e-05
4:74977237 A G 0.121916 1.2573e-05
4:74988426 C A 0.130456 -3.1527e-07
4:74994331 G A 0.055711 1.6757e-05
4:74999784 T C 0.756956 4.3030e-06
4:75015750 G A 0.109073 2.9373e-05
4:75019235 T C 0.172749 6.2898e-06
4:75034847 G A 0.040002 -2.7412e-05
4:75044689 A G 0.721911 -3.0834e-05
4:75055992 C T 0.084463 2.4337e-05
4:75058832 C T 0.077332 -3.1455e-05
4:75062339 G A 0.028648 1.4055e-05
4:75067842 T C 1.891213 -1.2235e-05
4:75071727 G A 0.111030 2.1593e-05
4:75082205 T C 1.547749 -1.5766e-05
4:75085646 T C 1.979009 1.2493e-06
4:75091598 C T 0.123413 -5.6648e-07
4:75099920 C T 0.056760 3.3809e-06
4:75103993 A G 0.055004 -1.2771e-05
4:75128036 G A 0.043536 2.5864e-06
4:75131894 C A 0.022114 -2.5519e-05
4:75144008 G A 0.250516 -4.8319e-06
4:75146481 A G 0.024061 1.1809e-05
4:75150004 T G 0.040245 -2.1388e-05
4:75158520 A G 0.460797 1.6906e-05
4:75160824 T C 0.021857 -3.3491e-06
4:75161906 T C 0.053176 -8.7154e-06
4:75170140 A G 0.021260 -4.4347e-06
4:75191300 C T 0.042037 1.7803e-05
4:75193007 T C 0.028823 -7.8209e-06
4:75193113 G T 0.049833 3.6850e-05
4:75194408 C T 0.086209 -3.3497e-06
4:75197803 T C 0.052255 1.5516e-05
4:75199812 A G 0.057432 -3.0169e-05
4:75201419 G T 0.447706 1.4115e-06
4:75210074 G T 0.530092 -9.8377e-06
4:75210947 T G 0.082593 -2.8961e-05
4:75216770 A G 0.301784 -1.1752e-05
4:75217114 G T 0.429637 8.2680e-06
4:75217414 T C 0.139726 -1.0196e-05
4:75223711 G A 0.088131 1.1342e-05
4:75224436 C A 0.025441 3.2741e-05
4:75224590 C T 1.478623 -2.0261e-05
4:75225709 A G 0.048833 -1.3316e-05
4:75227769 T C 1.608024 -1.3264e-05
4:75233620 A G 0.037246 1.0568e-05
4:75234202 C T 0.043101 -6.8450e-07
4:75235642 T C 0.033822 8.2080e-06
4:75244587 T C 1.961245 -6.7705e-06
4:75248505 T G 0.117184 -4.9615e-05
4:75255267 C A 1.569863 -1.1050e-05
4:75255735 T C 0.032880 -2.6921e-06
4:75258258 A G 1.567312 -1.2489e-05
4:75258678 G A 0.233790 -8.3025e-07
4:75259405 A G 1.206035 1.9953e-05
4:75259691 G A 0.581103 -1.1238e-06
4:75261407 G A 1.440488 9.7970e-05
4:75263627 C T 0.020160 1.7209e-05
4:75266446 C T 0.465464 9.0055e-06
4:75270052 A G 0.070892 -2.1691e-06
4:75274707 A G 0.038132 -6.6135e-07
4:75280852 A G 0.908085 4.8111e-05
4:75281514 C T 0.090507 1.3776e-05
4:75281856 C T 0.084846 1.5964e-05
4:75321980 C T 0.911626 5.2134e-05
4:75326898 G C 0.184954 7.3411e-06
4:75341940 C T 0.173752 -1.9983e-05
4:75345686 T C 0.029579 -4.6056e-06
4:75348744 C A 0.054027 -1.7193e-05
4:75348959 C T 0.065981 -7.0183e-06
4:75356248 C T 0.094924 2.6520e-05
4:75364989 T G 0.113211 4.0261e-05
4:75365261 G A 0.086748 -6.4733e-05
4:75365940 T C 0.108635 5.8682e-06
4:75375268 T C 0.109128 7.9207e-07
4:75382198 C T 0.856398 3.4338e-05
4:75392209 T C 0.055867 8.4164e-06
4:75397399 C A 0.056296 2.0080e-06
4:75397485 C T 1.219866 4.8092e-05
4:75397610 G A 1.459086 8.1577e-05
4:75398911 T G 0.020088 2.0690e-05
4:75401596 T C 0.050885 1.2072e-05
4:75419787 G A 0.544254 6.6460e-06
4:75421961 G A 1.296208 3.0871e-05
4:75422156 T C 0.079558 8.9424e-06
4:75480180 T A 0.857242 4.7610e-05
4:75496578 G T 0.702202 -3.0024e-05
4:75509100 A G 0.032747 -1.0285e-05
4:75510222 C A 0.037548 -1.5953e-05
4:75511064 C T 0.041751 3.0677e-06
4:75514398 G C 0.407793 2.9041e-06
4:75516234 G A 1.858446 -8.8556e-06
4:75526621 C T 0.716665 3.7853e-05
4:75528737 A G 0.060045 -1.0037e-05
4:75534126 T C 1.819597 5.8054e-07
4:75547445 C A 0.174882 -4.0057e-05
4:75547656 C A 0.344966 2.0357e-05
4:75547714 G A 1.232064 -4.2931e-06
4:75555417 T G 0.070976 -1.9496e-06
4:75557746 T C 0.041215 -1.0399e-05
4:75558341 G A 0.061116 1.6822e-05
4:75562032 C A 0.082113 -4.8731e-06
4:75574565 A C 0.088004 -6.8272e-06
4:75575833 G T 0.068179 -4.2757e-05
4:75582852 T G 0.043585 4.9357e-06
4:75589528 G A 0.025243 1.4062e-05
4:75596745 A G 0.029618 -9.5225e-06
4:75596780 T C 0.433120 -5.3967e-06
4:75597495 C T 0.931335 1.8232e-05
4:75598208 T A 0.089663 3.1105e-05
4:75601863 C T 0.203309 -5.1187e-05
4:75609361 C A 0.081876 1.6767e-05
4:75611787 C T 0.065842 -2.3241e-05
4:75614205 G A 1.615282 -3.7982e-05
4:75626728 G A 0.051135 -1.4322e-05
4:75629315 A G 0.638899 -2.0152e-06
4:75629520 C T 0.344356 -1.9441e-05
4:75629543 G A 0.370167 -2.2673e-05
4:75629591 T G 0.212134 4.3645e-05
4:75630576 G A 1.367171 3.6824e-05
4:75652621 A G 0.512334 1.1587e-06
4:75654722 T C 0.404738 1.3457e-05
4:75655190 C T 0.896169 2.5972e-05
4:75658272 A C 0.026291 2.4070e-06
4:75662871 G A 1.873971 1.3571e-05
4:75668334 C T 1.359576 -1.0363e-05
4:75669794 G A 0.840698 6.2409e-06
4:75669810 C T 0.108034 -1.6420e-05
4:75671355 G T 0.083463 2.2058e-05
4:75675841 T A 0.522396 -1.7710e-05
4:75682041 C T 0.113591 -4.4425e-05
4:75685126 T C 1.263756 -1.6304e-05
4:75686605 T G 0.421977 -2.8214e-05
4:75698548 G A 0.228568 -1.3357e-05
4:75698809 A G 0.026356 -2.6817e-05
4:75703330 G T 0.261036 -1.7928e-05
4:75710935 G T 0.137091 -1.4703e-05
4:75713866 G A 0.084466 9.0629e-05
4:75717832 C T 0.912616 -1.3991e-06
4:75721111 T C 0.021640 -6.0066e-06
4:75722167 A G 0.059681 9.5530e-06
4:75723973 T C 0.130041 3.2452e-06
4:75725495 A G 0.093373 1.0424e-05
4:75730241 G A 0.110916 2.1925e-06
4:75732307 T C 0.099511 -2.0971e-06
4:75733151 C T 1.008751 -9.6024e-06
4:75745515 C A 1.119862 7.0346e-06
4:75746697 G A 0.052787 4.6620e-05
4:75747581 C T 0.362192 -3.2627e-06
4:75747902 A G 0.027181 -7.5889e-06
4:75751143 C A 1.410788 2.8443e-06
4:75751308 T C 0.068562 -1.1734e-05
4:75751679 C T 0.083070 9.5138e-06
4:75756767 T C 0.165417 -1.1733e-05
4:75762572 A G 0.130674 3.9285e-05
4:75764064 T C 0.020475 -9.0927e-06
4:75764272 C T 0.244102 -1.6975e-05
4:75778451 A G 0.042397 -2.7299e-05
4:75780328 A G 0.051735 -1.8343e-05
4:75792917 A C 0.051596 9.9801e-06
4:75800947 T C 1.327325 5.3740e-05
4:75805790 T C 1.185070 5.6685e-05
4:75808541 G A 0.150110 7.3735e-06
4:75820360 C T 0.952014 -3.5040e-05
4:75832783 A C 0.026074 2.5459e-05
4:75850207 C T 1.293121 4.5645e-05
4:75852031 T C 0.857963 3.1697e-05
4:75856313 T G 0.087816 -3.4678e-05
4:75858518 C G 0.172821 -2.2767e-06
4:75867204 T G 0.043617 3.5194e-08
4:75870640 T C 0.191345 1.0543e-05
4:75873345 G A 0.089072 -4.2711e-05
4:75878256 C T 0.082558 4.1444e-05
4:75892579 A C 0.081597 9.9267e-06
4:75895283 T C 0.062174 2.8388e-06
4:75896998 A C 0.250169 4.4108e-05
4:75897942 G A 0.043306 4.8541e-06
4:75912119 G A 0.372338 4.4640e-06
4:75913569 A G 0.621693 -2.3142e-05
4:75919570 T C 0.033156 8.5018e-06
4:75920391 T G 0.052264 9.7663e-06
4:75921504 G T 0.070853 4.3531e-05
4:75922506 G A 0.262107 1.4208e-05
4:75927625 T C 0.423282 -1.0845e-05
4:75937069 C G 1.155131 -1.0138e-05
4:75937971 T C 0.906403 -1.7351e-05
4:75938179 A G 0.881411 -2.4916e-05
4:75938236 G A 1.036662 -2.4213e-05
4:75947684 C A 0.912953 -1.5487e-06
4:75954250 G A 0.169348 -4.1520e-05
4:75963797 C T 0.073352 -1.9799e-05
4:75965501 C A 0.051940 3.5562e-05
4:75967100 G A 0.159299 -2.3840e-05
4:75971997 G A 0.159601 -2.6431e-05
4:75974116 A G 0.159406 -2.2461e-05
4:75976206 C A 0.723099 -1.8094e-05
4:75981338 T C 0.335969 -1.3383e-05
4:75984237 T C 0.027794 -2.9755e-05
4:75986422 G T 0.152499 1.2742e-04
4:75992736 A G 0.645562 1.8760e-05
4:76005892 T G 0.166621 -3.9058e-05
4:76008863 T C 0.105259 1.2674e-04
4:76010255 T C 0.169607 -2.6850e-05
4:76012520 G A 0.023867 7.0744e-06
4:76025872 C G 0.061443 6.2310e-05
4:76026132 C A 0.039482 8.4922e-06
4:76027003 G A 0.206808 2.6770e-05
4:76032112 T C 0.212946 -2.7332e-05
4:76049693 C G 0.034821 2.7040e-05
4:76051777 A G 0.420688 -3.2204e-05
4:76060129 G A 0.269209 -2.1145e-05
4:76061531 T C 0.029832 2.3244e-05
4:76075268 G T 0.401976 -2.6019e-05
4:76077249 G A 0.081360 1.3178e-05
4:76078185 T C 0.266924 -1.6459e-05
4:76082809 A G 0.852049 8.9689e-06
4:76083820 G A 1.603506 2.0977e-05
4:76096924 G A 0.238688 -2.1548e-06
4:76113394 T G 0.090770 -3.1035e-05
4:76130475 G A 0.266508 -1.0503e-05
4:76148632 G A 0.046474 7.3863e-08
4:76156913 A G 1.441721 1.2085e-05
4:76162653 G A 0.313303 -9.9741e-06
4:76162709 C T 0.022075 -1.8642e-05
4:76168190 T C 1.754307 6.4074e-06
4:76173765 T C 0.059950 -7.6397e-06
4:76175507 G A 0.026833 -3.2843e-05
4:76181594 G A 0.168556 -2.1059e-05
4:76194358 C T 1.245566 7.8867e-06
4:76206611 A G 0.100225 -7.0403e-06
4:76209646 G A 0.406092 -3.3109e-05
4:76213203 A G 0.102711 9.6571e-06
4:76214086 G A 0.125441 1.9347e-05
4:76215752 T C 0.675301 1.3823e-05
4:76227726 T C 0.043354 7.5814e-06
4:76233033 C T 0.232216 -2.9850e-05
4:76233166 T C 0.306104 -1.7658e-05
4:76233990 A G 0.279024 -2.4821e-05
4:76238466 T C 0.062576 -3.0595e-05
4:76252649 A G 1.278232 -7.7822e-06
4:76253367 C T 0.099945 1.8330e-05
4:76256223 C A 0.151019 -2.2992e-05
4:76272772 T C 0.272205 5.4757e-05
4:76274398 T G 0.114419 7.4081e-06
4:76280321 A G 0.031939 -1.4546e-05
4:76280844 T C 0.109310 4.3117e-05
4:76283179 G T 0.559184 4.1417e-06
4:76284744 T G 0.223767 7.8171e-06
4:76287374 C T 0.223050 3.8205e-06
4:76296421 G T 0.438115 2.2970e-05
4:76297394 A G 0.020105 -2.0413e-05
4:76299320 T C 0.042991 -2.2797e-06
4:76301205 G A 0.137019 -5.5790e-06
4:76301481 G A 0.409607 -2.1512e-05
4:76301838 T C 0.035152 -4.1945e-06
4:76317295 T C 0.797769 -8.0490e-07
4:76317703 A G 0.119073 1.7711e-05
4:76318022 T C 0.667046 1.7198e-05
4:76332975 G A 0.533039 -1.4689e-05
4:76337822 C G 0.082788 4.2258e-05
4:76340026 T G 0.025561 -1.0466e-05
4:76392965 C A 0.412541 -1.6887e-05
4:76405595 A G 0.085317 -5.3802e-06
4:76406846 C T 0.604977 1.7616e-05
4:76414782 G A 0.089672 -1.0290e-04
4:76425896 A G 0.787889 1.6532e-05
4:76426781 T C 0.067367 -1.2607e-05
4:76431150 A G 0.035847 -6.4119e-05
4:76431926 G A 0.080396 3.4140e-05
4:76435772 G A 1.204565 -1.6555e-06
4:76438427 A C 0.415998 -2.2806e-05
4:76445930 G A 1.905491 3.2061e-06
4:76451267 C G 0.068646 -1.6461e-05
4:76456586 T C 0.108829 1.0646e-04
4:76464991 G T 0.068695 -1.9274e-05
4:76465457 T C 0.044520 8.6761e-06
4:76467668 T C 0.209706 -2.6804e-06
4:76468170 C T 0.605139 -1.2600e-04
4:76475233 C T 1.100961 -1.3494e-05
4:76480880 A G 0.955552 -1.5151e-05
4:76481730 A C 0.054475 1.5440e-05
4:76482284 A G 0.032845 3.3071e-06
4:76489345 T C 0.481320 8.2619e-05
4:76489533 C T 0.022179 2.4668e-05
4:76489582 A G 0.203705 -3.4067e-05
4:76491425 G T 0.037979 8.6262e-06
4:76491568 A G 0.441056 -2.1624e-05
4:76496817 G A 1.387545 -3.1790e-05
4:76502561 C T 0.110877 6.1513e-06
4:76503687 A C 0.803193 -6.3822e-06
4:76510175 A G 0.585375 -2.0680e-05
4:76521256 C T 0.054325 -7.4640e-06
4:76521414 A G 0.221021 2.3219e-05
4:76521525 T C 0.023347 2.4657e-05
4:76526061 A G 0.056640 1.2137e-05
4:76560956 T C 0.080354 3.2833e-05
4:76582931 C G 0.043682 -2.3113e-05
4:76585818 T G 0.068461 2.5549e-05
4:76588015 C G 0.042160 7.6725e-06
4:76590608 A G 0.746374 -8.2585e-06
4:76590909 T G 0.330847 2.4162e-05
4:76603248 C T 0.516291 -1.6228e-05
4:76611682 A G 0.034205 -1.3708e-05
4:76613540 G A 0.126785 -1.5506e-05
4:76621906 A G 0.517777 -1.2148e-05
4:76631143 T C 0.035191 2.7079e-05
4:76633410 C T 1.745754 -1.4320e-05
4:76664560 C T 1.198115 -3.5426e-05
4:76694961 C T 0.020608 -4.4631e-06
4:76695927 G A 0.097459 9.9065e-06
4:76698424 G A 1.651074 -8.5331e-06
4:76708077 T C 0.102828 -1.4031e-05
4:76720885 C T 1.294779 -1.9824e-05
4:76722550 G A 0.030842 8.0328e-06
4:76730195 G A 0.259851 4.8518e-06
4:76730386 A C 0.258235 7.2923e-06
4:76734727 C T 0.058126 -6.3006e-06
4:76741223 G T 0.091123 5.7597e-06
4:76745113 T G 0.658909 -5.5925e-06
4:76746261 T G 0.930481 2.4640e-06
4:76750148 C T 0.273925 5.6682e-06
4:76752494 T C 1.812235 -2.5254e-05
4:76765638 C G 0.106369 -1.0092e-05
4:76778548 T G 0.827643 4.1624e-05
4:76795913 T C 0.080561 9.0188e-06
4:76805902 T C 1.971437 -2.4373e-05
4:76809074 C T 0.562356 -1.2944e-06
4:76809396 A G 0.030761 1.9486e-05
4:76812432 G A 0.058639 4.9372e-05
4:76817221 C T 0.366551 3.8560e-07
4:76817863 G A 1.018991 -5.3810e-06
4:76819817 C T 0.090396 4.8978e-06
4:76831563 T C 0.106934 -1.6558e-05
4:76834158 T C 0.030897 -2.5149e-05
4:76836137 G A 1.400603 3.9448e-05
4:76836362 C T 0.107499 -1.3552e-05
4:76842874 T G 0.573086 4.1677e-05
4:76845268 C T 0.036477 -9.8314e-06
4:76846676 T C 1.434684 3.1745e-05
4:76854528 T C 1.305244 2.8830e-05
4:76857388 T C 0.456740 9.3380e-06
4:76860470 T C 0.486338 5.7244e-06
4:76862005 A G 0.033841 2.0808e-05
4:76865013 A G 0.246086 2.9838e-05
4:76877285 G C 0.028729 1.1320e-05
4:76879198 T C 0.197590 -1.1546e-04
4:76881233 T G 0.199975 -1.4773e-04
4:76888593 C T 0.024811 -1.3878e-05
4:76889388 T C 0.805754 4.0537e-05
4:76892329 A C 0.020270 -4.1637e-05
4:76906108 C T 0.075517 1.1618e-05
4:76909616 C A 0.152255 -3.9447e-05
4:76912142 T C 0.042809 -1.9370e-05
4:76920993 T C 0.024506 1.3924e-05
4:76932863 T G 0.073313 -1.2313e-05
4:76942677 C T 0.046668 -1.4697e-06
4:76946097 G A 0.557172 1.0355e-05
4:76956179 A G 0.481061 1.3788e-05
4:76981243 A G 0.130018 1.7004e-05
4:76982445 T C 0.064816 1.1699e-05
4:76984516 A G 1.896955 -3.3581e-06
4:76985885 C T 0.304053 1.6725e-05
4:76986342 C T 1.041706 4.0829e-06
4:76986990 C T 0.033279 1.7015e-05
4:76991866 T G 0.181614 -2.0938e-05
4:76992133 T C 0.103172 1.8842e-05
4:76999841 G A 1.710242 1.2715e-05
4:77001331 G A 0.253295 -1.6157e-05
4:77003797 T C 0.049080 1.1422e-05
4:77007912 T C 0.711972 1.0063e-04
4:77028450 A G 0.396387 1.6629e-05
4:77033590 T C 0.470693 3.5924e-05
4:77047219 T G 0.097277 -1.6480e-05
4:77053834 C T 0.297198 2.0523e-05
4:77056731 G A 0.298502 -2.1011e-05
4:77056904 A G 0.372368 5.0512e-05
4:77058983 C T 0.096563 2.9113e-05
4:77081837 A C 0.979895 3.8221e-05
4:77083184 A G 0.129301 -8.2016e-05
4:77083314 T C 0.089361 -4.3118e-05
4:77097189 T C 0.290550 -2.0266e-05
4:77106874 A G 0.050064 1.6443e-05
4:77110311 G C 0.691578 -1.1637e-06
4:77114936 T C 0.288544 6.1118e-05
4:77124806 A G 0.037619 5.6843e-06
4:77128026 G A 0.981440 2.1458e-05
4:77129908 A C 0.952598 -8.3772e-06
4:77130320 G A 0.260137 -8.9196e-07
4:77130934 C T 0.585213 9.2425e-06
4:77133048 C T 0.100903 -1.0728e-06
4:77133079 C A 0.693740 4.5865e-06
4:77135787 G T 0.081480 -7.8436e-06
4:77143264 T C 0.056893 1.7527e-05
4:77150478 C T 0.241658 -7.6868e-05
4:77154957 G T 0.119839 -8.2535e-06
4:77159717 G A 0.183873 -1.0590e-04
4:77166493 G A 0.056766 1.6436e-05
4:77167242 G A 1.748750 -4.3448e-05
4:77174072 C T 0.084609 -7.0600e-05
4:77175743 G A 1.081710 4.9584e-06
4:77192838 C A 0.311382 -1.1190e-05
4:77192868 A G 0.812677 -1.7520e-05
4:77198986 T C 0.751052 -6.0477e-06
4:77201487 T C 1.568149 -3.3746e-05
4:77202310 C G 0.074440 -1.8044e-05
4:77212286 A G 0.065523 3.0005e-05
4:77214858 C T 0.055474 -3.2297e-05
4:77218953 G A 0.106226 1.5557e-05
4:77222933 C A 1.801609 -7.2836e-06
4:77231294 C A 1.741366 5.5656e-06
4:77232131 T C 0.040829 -6.0121e-06
4:77243883 G A 0.315812 5.5684e-05
4:77253463 T C 0.032659 1.4070e-06
4:77277490 C T 0.087579 -4.3145e-05
4:77278678 T C 0.032176 2.6683e-05
4:77280542 A G 0.139606 -3.5409e-05
4:77289408 A G 0.122631 -1.7374e-05
4:77289800 A G 0.884468 -5.3756e-05
4:77303898 T C 1.778735 -4.8879e-06
4:77304022 G A 0.380599 3.2328e-05
4:77305346 G A 0.517219 2.3672e-05
4:77325272 C T 0.069704 -1.5650e-05
4:77327692 A G 0.075151 -1.6661e-05
4:77356246 T C 1.501227 -5.0885e-05
4:77359675 C T 0.298454 -3.9253e-05
4:77360431 A G 0.820324 -4.5640e-05
4:77364799 G A 1.501133 -3.9557e-05
4:77368847 A G 0.887087 -6.6860e-05
4:77370038 T C 0.121495 9.7943e-06
4:77374393 T C 0.050755 8.1255e-08
4:77391985 T C 0.100494 -1.4724e-05
4:77408781 A G 0.161733 1.1518e-05
4:77412140 A G 0.914440 -4.7938e-05
4:77418681 A G 1.286503 -2.6840e-05
4:77420784 T C 1.049599 -5.3985e-05
4:77422785 C T 1.958726 -2.0616e-05
4:77424006 A G 0.244005 2.9977e-05
4:77426617 C T 0.404534 3.1704e-05
4:77433888 G A 0.159701 1.0062e-05
4:77437215 A G 0.100780 7.1528e-06
4:77440333 G C 0.494826 -1.3472e-05
4:77441014 G A 0.426398 -3.1258e-05
4:77442504 C A 0.364042 5.4184e-06
4:77443345 T G 0.165930 -2.6150e-05
4:77446762 G A 0.240934 -1.1974e-05
4:77452807 T C 0.850111 2.0424e-07
4:77454301 C T 0.129213 2.2474e-05
4:77456452 G A 0.198112 6.7155e-06
4:77457696 T C 1.278547 -2.0574e-05
4:77469863 T C 0.212563 2.5450e-05
4:77471579 C T 0.129534 -4.6441e-05
4:77472177 A G 0.805890 -2.9369e-05
4:77482463 T C 0.033189 2.8914e-05
4:77488278 T G 0.064975 7.2237e-06
4:77493774 A G 0.161662 -2.5293e-05
4:77498236 C T 0.602760 3.2952e-05
4:77512141 C A 1.004963 -7.6154e-05
4:77515629 C T 0.146283 2.2862e-05
4:77521826 A G 0.304332 -9.9636e-05
4:77533211 T C 0.180231 -1.2282e-05
4:77535836 G A 0.731437 -2.9819e-06
4:77541511 A G 0.237348 -4.5225e-05
4:77541942 T C 0.027083 4.1352e-05
4:77545874 G A 0.029011 3.4773e-05
4:77547672 T C 0.613507 -3.7113e-05
4:77547681 C A 0.092814 -8.5840e-06
4:77570971 G A 0.049554 1.9751e-05
4:77588449 G A 0.407014 -2.9190e-05
4:77593313 T C 0.072590 -1.6209e-05
4:77594463 C A 0.554033 -1.2004e-05
4:77601827 T C 0.312161 6.7540e-05
4:77602749 G T 0.106151 -3.9260e-05
4:77604925 A C 0.148883 4.8606e-05
4:77612903 C A 0.240918 -8.4578e-06
4:77625202 G A 0.166784 3.1104e-05
4:77631425 A T 0.274019 -1.8630e-05
4:77636156 G A 0.030835 -1.2371e-05
4:77636643 T G 0.276674 -2.6298e-05
4:77637502 C A 1.514671 2.5084e-05
4:77640617 A G 0.657306 -1.1161e-05
4:77653298 T C 0.195305 -2.0148e-05
4:77655924 G A 1.235602 4.8931e-05
4:77660162 C G 1.517563 2.7379e-05
4:77660299 G T 0.180896 -8.5833e-06
4:77660731 G C 1.232346 5.6129e-05
4:77661017 C A 0.031618 3.3298e-05
4:77662486 T G 0.214458 -1.1816e-05
4:77666340 C T 0.056591 4.8682e-07
4:77666725 G A 0.865194 -6.7764e-06
4:77667902 A G 0.435973 -1.6293e-05
4:77671439 T G 0.721109 1.2107e-05
4:77675505 T C 0.853659 -9.8637e-06
4:77675925 A G 0.101659 2.4710e-05
4:77678812 T C 0.129655 -1.3832e-05
4:77688152 T C 0.138694 -3.6868e-05
4:77694753 C T 0.393404 1.3619e-05
4:77695349 C T 0.157312 1.2728e-05
4:77696073 G A 0.068445 1.5444e-05
4:77702689 A G 0.087319 -3.9190e-05
4:77703432 G T 0.264879 3.8167e-05
4:77707376 C T 0.136065 -4.3807e-05
4:77718624 G A 1.277973 7.5944e-06
4:77719779 A G 0.610812 8.7911e-06
4:77719812 T C 1.336433 -9.3042e-06
4:77724765 C T 0.821869 -3.4335e-06
4:77725242 C T 0.484910 -1.9023e-05
4:77725778 T C 0.279735 -3.2993e-05
4:77727725 C T 0.026337 2.7730e-05
4:77729849 T C 0.140622 -1.8956e-05
4:77730282 G A 0.057893 6.6050e-06
4:77734939 A G 0.584200 -6.1482e-06
4:77740367 G A 0.077348 -3.3475e-05
4:77743520 T C 0.409542 3.4593e-05
4:77747887 G A 0.064267 -8.6003e-06
4:77751647 A G 1.286305 -1.7753e-05
4:77751962 T C 0.045175 -2.2974e-05
4:77755529 G A 1.420578 -4.8377e-06
4:77756383 A G 1.315975 2.2328e-05
4:77766416 C A 0.152531 -1.5368e-05
4:77766671 G A 1.696807 3.2191e-05
4:77771139 G A 1.896695 -2.0135e-05
4:77772989 A G 0.057623 -5.6429e-07
4:77773437 A G 1.428348 -2.6580e-05
4:77773610 A G 1.625023 -1.6772e-05
4:77778330 G A 0.036642 1.2516e-05
4:77778487 C T 0.167988 1.2158e-05
4:77779492 C A 0.048587 -2.2504e-05
4:77786719 T C 0.450491 -7.0830e-06
4:77789079 A G 0.559548 -3.2254e-05
4:77789209 T C 0.047639 -3.2432e-05
4:77793624 G A 0.039943 6.1565e-06
4:77800625 C T 0.119881 1.2533e-05
4:77812294 T C 0.302268 -1.6857e-05
4:77813649 T C 0.065718 -3.3609e-06
4:77815545 C T 1.564417 -9.6402e-06
4:77817874 T G 0.282088 -2.6605e-05
4:77818132 C G 0.147075 2.1544e-05
4:77820626 T G 0.581496 -2.6337e-05
4:77823330 G A 1.225348 -6.6888e-05
4:77824216 T C 0.110154 -5.7962e-06
4:77824255 A G 0.021663 -2.9888e-05
4:77824278 T C 0.032251 3.7642e-06
4:77835455 G C 1.326391 -6.5188e-05
4:77842520 A G 1.690429 -3.8268e-06
4:77845728 A G 0.085511 1.7500e-06
4:77851537 A C 1.151966 -1.2934e-05
4:77857026 G C 0.176761 -2.7538e-05
4:77858105 A G 1.111906 -2.9690e-05
4:77863896 C T 0.046740 4.5386e-05
4:77866834 T C 0.336560 5.5215e-05
4:77867976 T C 0.833502 -3.0963e-05
4:77868340 C T 0.900545 1.8187e-05
4:77878521 A G 0.663161 3.2907e-05
4:77881707 T C 1.632761 3.3304e-05
4:77882230 G A 0.024470 4.4189e-05
4:77890388 A G 0.027281 -2.4653e-05
4:77890793 T G 0.312154 -1.5779e-05
4:77892042 T C 0.098904 3.6681e-06
4:77897316 G C 0.050635 -3.4926e-05
4:77898645 G C 0.028213 2.2576e-05
4:77901449 C A 0.842831 2.1416e-05
4:77906241 T C 0.128609 2.9662e-05
4:77917881 G T 0.031689 -1.6901e-05
4:77921162 G A 0.029141 -2.1107e-05
4:77923590 A G 0.107271 1.5389e-05
4:77923678 A G 0.337449 2.3457e-05
4:77928983 T C 0.029180 1.7200e-05
4:77936878 A G 0.049924 -2.3620e-05
4:77952932 T C 0.051355 -1.8028e-05
4:77960526 A G 0.134939 -7.6813e-05
4:77963201 T C 0.710112 2.0813e-06
4:77977391 C G 0.051281 -1.1927e-05
4:77989384 C T 0.238461 -4.7534e-05
4:77994734 C T 0.159247 -1.0862e-05
4:78004151 G T 0.061771 -2.5522e-05
4:78006206 A G 0.028937 -8.1123e-06
4:78021532 T C 0.069461 1.1284e-05
4:78026113 C T 0.022967 3.8910e-05
4:78026629 G A 1.099991 2.0108e-05
4:78035526 G A 0.526239 2.5104e-06
4:78039694 T C 0.031887 -8.5085e-06
4:78044785 A G 0.121167 -1.3908e-05
4:78053870 T C 0.061356 1.3223e-06
4:78053949 G C 0.579328 -6.1996e-05
4:78054449 T G 0.113380 -1.3792e-05
4:78054740 A G 0.041008 -7.8225e-06
4:78058785 A G 0.050129 -9.9372e-06
4:78079695 G T 0.068302 -2.3582e-05
4:78079772 A G 0.162713 1.3164e-05
4:78087306 G A 0.038379 -4.1904e-06
4:78097602 G T 1.152638 -5.7651e-05
4:78107461 C T 0.124666 -3.7859e-06
4:78110710 A G 0.120368 -2.3175e-05
4:78114348 G C 0.145932 -4.4050e-06
4:78117312 T G 0.801502 -4.1124e-05
4:78118124 C T 0.048522 4.1497e-05
4:78124945 T C 0.099562 4.5565e-06
4:78131621 A G 0.038885 1.8832e-05
4:78136933 T G 0.782978 4.2768e-05
4:78145233 A G 0.480317 7.8392e-05
4:78145293 C A 0.317387 6.8435e-06
4:78152348 A G 0.440283 -2.2011e-05
4:78157585 T C 0.042053 2.8899e-05
4:78158512 A G 0.717509 8.2021e-05
4:78159766 T C 0.037811 -3.7648e-05
4:78161257 A G 0.245647 -1.6416e-05
4:78162194 T C 0.603652 -1.8089e-05
4:78164222 G A 0.221794 1.1162e-05
4:78164282 A G 0.049298 -7.9636e-06
4:78168535 G A 0.082392 -1.1318e-05
4:78170774 G A 0.050278 -2.6010e-05
4:78171206 A G 0.040832 2.1376e-05
4:78171736 A G 0.441575 8.2064e-06
4:78186315 A G 0.149113 -1.2405e-04
4:78186439 T G 0.292098 1.6599e-05
4:78187317 T G 0.042072 1.5745e-05
4:78190056 G A 1.912648 1.0852e-05
4:78196966 G A 0.088283 3.4259e-05
4:78197239 A C 0.020621 -2.7793e-05
4:78199379 A C 1.933691 1.9624e-05
4:78203795 G A 0.532143 -1.4039e-05
4:78208023 C T 0.033831 2.9662e-05
4:78208588 A G 0.055617 -2.7051e-05
4:78212236 G T 1.172853 -2.2263e-05
4:78214437 G A 0.313222 5.3406e-05
4:78235321 T G 1.441309 1.5893e-05
4:78251430 C T 0.142531 4.7368e-05
4:78256491 A G 0.027745 -3.2335e-06
4:78256592 T G 0.213335 5.0479e-07
4:78258610 A G 0.442169 -3.6038e-05
4:78268280 G T 0.204507 2.2201e-05
4:78268578 C A 0.028135 -3.3712e-07
4:78268641 C T 0.295396 -5.5471e-06
4:78270126 G A 0.385354 3.7001e-05
4:78271319 A G 0.047639 -3.0759e-05
4:78271576 G A 0.134036 3.0779e-05
4:78277538 T G 0.605593 -5.6390e-05
4:78277945 G A 0.067838 -1.1152e-05
4:78285539 T C 0.097209 -2.5224e-05
4:78287541 G A 0.116132 -3.5438e-06
4:78288702 A G 0.085283 2.3097e-05
4:78292814 A G 0.028735 1.1326e-05
4:78293869 C T 0.119297 -1.7877e-05
4:78294506 T C 0.026548 -4.3494e-05
4:78294509 T C 0.045172 2.7065e-05
4:78300901 G A 0.097862 -2.2850e-06
4:78303155 G T 0.149934 -5.7511e-06
4:78308249 G A 0.025649 -8.5492e-06
4:78308496 A G 0.368810 1.7930e-05
4:78317793 G A 0.040495 -2.4666e-05
4:78321479 T G 0.078332 -1.3474e-05
4:78322950 C T 0.047746 -1.9213e-05
4:78327035 G A 0.173512 3.8908e-05
4:78328567 A G 0.542076 4.6073e-05
4:78335597 A G 0.245427 2.6266e-05
4:78339175 G T 0.954474 -2.7160e-05
4:78339763 C T 0.604529 -1.5750e-05
4:78341660 C T 1.557691 -5.7111e-05
4:78345120 T C 0.310966 2.4781e-05
4:78345534 T C 0.029099 1.5802e-05
4:78346794 T G 0.404339 1.0086e-05
4:78350950 T C 0.078150 3.9418e-05
4:78352372 T C 0.667848 -3.8141e-05
4:78356185 A G 0.327673 1.3173e-05
4:78364825 G T 0.326176 9.9739e-06
4:78375020 T G 0.284007 8.4157e-06
4:78376001 T G 1.193941 7.8014e-06
4:78393956 G A 0.039992 -1.3287e-05
4:78402112 A G 0.039541 -1.5340e-05
4:78413831 A G 0.182613 -3.7879e-05
4:78418900 A G 0.058379 2.8811e-05
4:78424381 T C 1.911058 -1.2355e-05
4:78430072 T G 0.412898 -4.1029e-05
4:78430176 G A 0.134536 4.1557e-06
4:78433286 C T 0.027135 -7.8305e-06
4:78456502 A G 0.199547 4.5959e-06
4:78457383 T C 0.025249 -4.1435e-05
4:78458961 A G 0.021835 1.3909e-05
4:78459361 G A 0.477896 1.6702e-05
4:78477050 T C 0.105272 -4.0931e-05
4:78480210 A C 0.121115 -1.8598e-05
4:78500085 A G 0.850244 -5.6163e-06
4:78503721 A G 0.112744 7.3072e-06
4:78505372 T C 0.385617 1.3915e-05
4:78509583 C T 0.047921 7.1888e-06
4:78510447 G T 0.504197 1.6961e-05
4:78521039 T C 0.081967 -3.3502e-06
4:78522263 T C 0.025217 -7.2177e-06
4:78534857 C T 0.087774 6.0217e-06
4:78535022 T C 0.213958 1.2606e-05
4:78537653 T C 0.053404 4.1712e-05
4:78542259 G A 0.057854 -3.4690e-05
4:78543606 T G 0.321009 1.1710e-05
4:78544327 C T 1.141719 4.7457e-05
4:78544487 C T 0.192101 2.6880e-05
4:78551937 T C 0.072570 2.8749e-05
4:78553137 T G 0.024074 1.3042e-05
4:78562040 G A 0.480746 8.1471e-05
4:78571507 C T 0.291787 1.9694e-05
4:78583980 C T 1.740694 1.4719e-04
4:78584459 C A 0.998669 -1.4197e-05
4:78589876 A G 0.048314 2.6127e-05
4:78592465 C G 1.472813 1.2720e-05
4:78595878 T C 0.027583 3.3379e-06
4:78595940 G A 0.241869 5.8131e-05
4:78610822 G C 0.050382 -1.5822e-05
4:78614426 C T 0.071376 -3.3259e-05
4:78619058 A G 0.064559 1.9251e-05
4:78625048 A C 0.033805 -4.9115e-05
4:78635583 T C 0.061138 -1.0403e-05
4:78636621 G A 1.719703 -2.2336e-05
4:78636748 C T 0.054413 -1.4367e-05
4:78643791 C A 0.694526 1.3617e-05
4:78646102 A G 0.062375 -4.0675e-05
4:78646459 C T 0.064082 -1.0056e-05
4:78656113 C T 0.293157 8.3014e-06
4:78679319 A G 0.202134 -1.3194e-04
4:78682581 G T 1.102218 -4.2898e-05
4:78691889 T C 1.804231 -2.5882e-05
4:78714727 T C 0.025064 -2.7006e-05
4:78722315 T C 0.618927 2.0708e-05
4:78726532 A G 0.317481 1.1158e-05
4:78739339 G T 0.054377 1.7649e-05
4:78748751 T C 0.115756 1.6235e-05
4:78753834 G C 0.033737 -4.6627e-05
4:78773869 A G 0.022740 2.7247e-06
4:78780633 C T 1.965276 -4.4105e-06
4:78784013 G C 0.030868 -2.6059e-05
4:78789799 T C 0.033740 1.6935e-07
4:78791605 C T 0.033127 -2.2890e-05
4:78794519 A G 0.303530 3.6579e-05
4:78796468 T G 0.048340 -2.9719e-05
4:78827673 G A 0.041206 -1.7268e-05
4:78830434 C G 0.069117 1.8250e-05
4:78834532 C T 0.062515 -8.1673e-06
4:78843915 C T 1.390057 -7.3023e-06
4:78858310 A G 0.233975 3.5898e-05
4:78859563 T C 0.304007 4.5948e-05
4:78860019 A G 0.054455 2.0171e-05
4:78875053 G A 0.046753 -5.8730e-06
4:78889803 C T 0.503749 4.3865e-06
4:78891583 G A 0.020416 6.7897e-06
4:78892219 G T 0.161827 -5.0377e-05
4:78906958 T C 0.039625 -1.4494e-05
4:78912445 A G 0.056393 -1.9577e-07
4:78914000 A G 0.069766 1.7201e-05
4:78915841 C A 1.779050 -5.2888e-05
4:78916382 A G 0.051443 7.7840e-05
4:78919512 C T 0.051508 5.0038e-05
4:78920323 G A 1.707762 -7.0563e-05
4:78922507 T C 0.081740 1.4807e-04
4:78935553 A C 0.050476 5.1940e-05
4:78937049 T C 0.023708 4.7358e-06
4:78937771 C T 0.823768 2.5707e-05
4:78942944 A G 0.051443 -1.1595e-05
4:78954098 A G 1.714844 -9.6195e-05
4:78956429 G A 0.794887 -8.3224e-06
4:78959776 C T 0.106742 -1.6248e-05
4:78961666 A C 0.055906 -5.5059e-05
4:78962154 C T 0.798635 9.9914e-06
4:78967821 C T 0.054199 -2.9101e-06
4:78968143 G C 0.048282 -3.8268e-05
4:78969420 T C 0.276567 1.6636e-05
4:78971230 A G 1.531413 -6.6927e-05
4:78974336 A G 0.248062 4.0348e-05
4:78974725 C A 0.106145 7.9027e-05
4:78974867 C A 0.558672 -3.7982e-05
4:78987328 G A 0.345538 8.9985e-06
4:78989935 G A 0.020377 -1.8947e-05
4:78991030 C T 0.319331 2.7527e-05
4:78991190 A G 0.057276 1.5950e-05
4:78991475 A G 0.022072 8.3812e-07
4:78993403 T G 0.136799 -9.4475e-06
4:78996420 G A 0.183730 3.3643e-05
4:78997016 T C 0.057464 -4.7069e-06
4:79002323 G A 1.626337 4.5209e-05
4:79002597 A G 1.419542 2.7246e-05
4:79011400 G C 0.123322 -2.3812e-05
4:79014017 T C 0.310934 -2.0825e-05
4:79015408 C T 0.085716 1.9998e-06
4:79023165 T C 0.469843 -1.4715e-05
4:79023544 G A 1.894991 6.3459e-06
4:79025219 T C 0.280777 -5.2749e-06
4:79025681 G A 0.073427 3.2665e-05
4:79042569 G A 0.470268 -1.4404e-05
4:79055027 G A 0.130015 -3.2304e-05
4:79068735 A G 0.025668 -1.8102e-05
4:79069705 T C 0.058902 1.8789e-05
4:79073659 C T 0.020601 -2.4669e-06
4:79077175 T C 0.098164 1.9293e-05
4:79077878 A G 0.022844 -1.3244e-05
4:79090223 C A 0.124448 2.7379e-05
4:79091456 C T 0.448473 -2.1834e-06
4:79091497 C T 0.035061 -8.0670e-07
4:79092614 G A 0.682016 1.5857e-05
4:79094936 C A 1.452874 -4.2512e-05
4:79095407 G A 0.324281 3.4915e-06
4:79096760 A G 0.061865 -2.0069e-05
4:79098129 G T 0.774723 4.1766e-05
4:79098569 T C 0.023558 3.7171e-05
4:79100226 A G 0.036769 1.2867e-05
4:79100682 T C 0.560353 -1.5133e-05
4:79101210 G A 0.044627 2.9527e-05
4:79104485 G C 0.189796 -2.0583e-05
4:79105489 C T 0.100069 1.3437e-06
4:79105747 C T 0.027914 -1.0200e-05
4:79110130 C T 0.031137 -1.9114e-06
4:79119466 A G 0.062115 7.4070e-06
4:79122800 A G 0.700797 -1.0235e-05
4:79134203 G T 0.643787 -1.7993e-05
4:79137565 G A 0.643553 2.7982e-05
4:79140860 A G 0.072307 5.3027e-06
4:79144309 G A 0.657481 -2.7558e-05
4:79146435 C T 0.204003 -2.5223e-05
4:79149182 A G 1.315368 -3.1309e-05
4:79154637 G A 0.068597 -9.2113e-07
4:79162934 G A 1.361942 -1.3688e-05
4:79166826 T C 0.175294 -6.3307e-06
4:79172750 C A 0.253132 -4.1964e-05
4:79173616 G C 0.046240 2.2741e-05
4:79176444 A G 0.028076 7.8226e-06
4:79186090 C A 0.038580 1.2396e-04
4:79191401 A G 0.704834 -4.2090e-06
4:79205699 A T 0.727876 1.2920e-05
4:79232610 G A 0.687537 -7.9917e-07
4:79235712 A G 1.485582 6.8948e-05
4:79235985 A G 0.037522 -1.3195e-06
4:79237027 C T 0.036616 -4.6872e-05
4:79240063 G A 0.772938 2.6859e-08
4:79240286 C A 0.052595 1.0113e-05
4:79245698 A C 0.681133 -5.7438e-06
4:79246911 G A 0.024334 -2.7820e-05
4:79247325 A G 0.074803 1.2744e-04
4:79248029 G A 0.083684 -1.3981e-05
4:79253527 T C 1.489951 2.6067e-05
4:79258805 A C 0.032913 -1.4944e-06
4:79278431 T C 0.024155 -1.0668e-05
4:79280693 C T 1.348417 -1.0515e-05
4:79284694 T C 1.128593 1.0102e-05
4:79285354 A G 0.217418 6.8032e-05
4:79287631 G A 1.343629 6.4692e-05
4:79295378 A G 0.040969 -1.9911e-05
4:79300406 T C 0.039606 5.5185e-06
4:79300993 A G 0.533695 4.5979e-05
4:79302348 A G 0.040826 1.0744e-05
4:79303200 T C 0.755898 2.0274e-05
4:79319428 G T 0.744907 6.6153e-06
4:79320314 C T 0.210943 -4.9137e-05
4:79326031 T C 0.533903 4.3465e-05
4:79338009 G T 0.514113 -7.4388e-06
4:79351249 A C 1.484047 -2.5980e-06
4:79382028 T G 0.044685 5.1950e-05
4:79384634 T C 0.038791 2.0032e-06
4:79393572 T C 0.193526 6.8250e-06
4:79402688 A G 0.268167 -3.3497e-06
4:79404218 T C 1.526911 -8.2451e-07
4:79405485 C T 0.158094 4.1343e-05
4:79420664 T C 1.352256 -2.8908e-05
4:79420864 C T 0.852020 -1.7699e-05
4:79429693 G A 0.508696 -1.4586e-05
4:79432453 A G 0.026061 -8.4357e-06
4:79435284 T C 0.026979 -1.3654e-06
4:79436529 T C 0.141057 2.8602e-05
4:79437155 T C 0.344139 -1.1595e-05
4:79437432 A G 0.443925 -1.0943e-05
4:79438127 A G 0.968843 -2.1386e-05
4:79440969 C G 0.036941 -7.4086e-06
4:79441337 C T 0.030112 -3.8586e-06
4:79443850 A G 1.117242 -2.9165e-05
4:79447763 C T 0.195652 -7.1470e-06
4:79448289 C T 0.061207 -2.4348e-06
4:79450604 A G 0.673902 -2.6487e-05
4:79450885 C T 0.023850 -5.7062e-06
4:79456230 A G 0.858144 -1.6727e-05
4:79458112 G A 0.456990 -1.5596e-05
4:79461956 C T 0.042663 5.8195e-06
4:79467098 G A 1.934434 1.7458e-05
4:79470550 C T 0.207356 -1.3242e-06
4:79471845 T C 0.030482 -2.8886e-05
4:79473702 G A 0.657906 5.4795e-05
4:79474040 A C 1.326193 -3.8579e-05
4:79475001 C A 0.070288 1.8032e-05
4:79483435 G A 1.464484 -1.4059e-05
4:79484392 A G 0.152181 2.2179e-06
4:79488270 A G 1.612315 -9.5829e-06
4:79506864 T G 1.364970 1.7381e-06
4:79507418 T C 0.024370 -1.7232e-05
4:79508564 T C 0.082077 -7.9996e-06
4:79508866 T C 0.057032 3.9381e-06
4:79513215 G A 1.272049 2.8828e-06
4:79521428 A G 0.082110 -8.3912e-06
4:79525022 G C 0.110189 -5.2689e-05
4:79527683 C T 0.099261 8.1907e-05
4:79527720 T C 0.069938 -4.8082e-05
4:79530588 A C 0.062593 -3.5498e-06
4:79532530 T C 0.051096 7.6602e-06
4:79538143 G A 0.252899 -4.6446e-05
4:79540982 A G 0.100053 1.4414e-05
4:79547398 C T 0.029998 -2.9919e-05
4:79559174 A G 0.433198 -7.1413e-06
4:79570879 A G 1.493417 -1.4309e-05
4:79574276 C T 0.158737 8.8993e-06
4:79576511 G A 0.143826 1.5917e-05
4:79577201 C T 1.492830 -1.4257e-05
4:79580314 T C 0.054381 -1.5088e-05
4:79583702 G A 1.466344 -9.2659e-06
4:79622408 G T 1.258731 2.1747e-05
4:79622646 A G 0.034513 -2.1165e-05
4:79645331 A G 1.284750 8.0536e-07
4:79651860 G A 0.091185 -4.7393e-05
4:79661291 C T 0.073878 2.3346e-05
4:79667365 C T 0.284490 4.4156e-06
4:79670381 A G 0.144011 -4.2670e-06
4:79670481 C T 0.119661 -4.1445e-05
4:79691289 G A 0.081964 3.7707e-05
4:79697870 A C 0.070681 -2.3313e-05
4:79699752 A G 1.977477 -2.9148e-05
4:79700960 G A 0.081133 -8.4375e-06
4:79703515 G A 0.074411 2.9670e-05
4:79710187 C T 0.032371 -7.2550e-06
4:79710980 G A 0.159341 -8.1619e-06
4:79713515 A G 0.022961 -1.0806e-05
4:79749890 A G 0.042180 3.0179e-05
4:79751844 A G 0.027739 9.2289e-06
4:79753495 C T 0.558525 -8.4006e-06
4:79760072 T C 0.024178 1.9890e-06
4:79762807 T C 0.163294 1.5201e-05
4:79767349 C G 0.029683 1.2105e-05
4:79773550 G A 0.084995 2.5795e-05
4:79774319 C T 0.060837 6.6475e-05
4:79776798 G A 0.021078 1.1774e-05
4:79786856 A G 0.077254 -3.0422e-05
4:79787089 T A 0.022315 -1.2754e-05
4:79829802 C G 0.181903 -5.4743e-05
4:79832706 G C 0.179186 -2.2808e-05
4:79843697 G A 0.060191 -3.0812e-06
4:79846570 A C 1.609128 -8.1779e-06
4:79848190 A G 0.026970 -1.2069e-05
4:79861085 T C 0.148182 -4.0431e-05
4:79874525 T C 0.075323 2.0165e-05
4:79875768 C T 1.624964 -1.3131e-05
4:79882723 C T 0.103013 -3.3612e-05
4:79883099 T G 0.098170 -5.6764e-06
4:79887043 C T 1.153388 2.6475e-05
4:79893813 C T 0.087274 -2.8092e-06
4:79905698 A G 1.872621 -1.1482e-05
4:79917838 A G 0.194039 1.7387e-05
4:79918572 T C 1.638201 3.4833e-06
4:79926010 G A 1.892258 -5.0227e-05
4:79937786 G A 0.043403 -2.2629e-05
4:79938230 T C 0.054592 -1.1489e-05
4:79945066 A G 0.085742 1.8335e-05
4:79948983 C T 0.211229 -3.9804e-06
4:79957450 G A 0.038671 -3.1834e-05
4:79963261 C T 0.029420 -1.7556e-05
4:79963550 A G 0.326946 3.3238e-06
4:79966450 T C 0.057120 -1.4791e-05
4:79967114 A G 0.036645 2.7176e-06
4:79967383 C T 1.390742 2.0858e-05
4:79971048 T C 0.144069 3.4573e-06
4:79982495 G A 1.715685 2.1321e-05
4:79982981 A G 0.036934 -2.4187e-05
4:79984326 G A 0.089679 3.8369e-05
4:80001297 A G 0.057883 -1.7873e-05
4:80012823 G A 0.296607 1.6348e-05
4:80023990 T C 0.319970 -9.3878e-06
4:80027258 T C 0.070925 4.6150e-06
4:80050627 A G 0.271309 -2.0499e-05
4:80059817 T G 0.036934 -1.0901e-05
4:80079466 T C 0.048765 2.8685e-06
4:80081497 A G 0.229571 1.2393e-05
4:80083453 G A 1.399207 -9.8354e-06
4:80093828 C A 1.852474 9.8265e-05
4:80119118 G A 0.022409 1.3999e-05
4:80133343 C A 0.203244 -2.4597e-07
4:80138339 C A 1.658299 -1.3215e-05
4:80150398 G A 0.081902 -2.4098e-05
4:80162005 A G 1.855379 -2.4233e-05
4:80168776 A G 1.653528 -2.0005e-05
4:80174562 G A 0.125915 2.9667e-05
4:80176384 C T 1.587241 -1.3967e-05
4:80189105 C T 0.085745 -3.5458e-06
4:80209258 A G 0.042913 1.0042e-05
4:80211399 A G 0.980142 -3.8512e-05
4:80216098 G A 0.074774 -1.7376e-05
4:80218062 C T 0.376321 2.9825e-05
4:80225917 A G 0.945363 1.1566e-05
4:80227988 T G 0.120488 6.0506e-06
4:80228418 T C 0.034698 -1.2120e-05
4:80234648 A G 1.071230 2.6232e-05
4:80247342 T C 1.225958 -7.7621e-06
4:80249598 C T 0.030777 -2.6526e-05
4:80250505 C A 0.123507 -3.3866e-05
4:80253540 A G 0.076209 3.2759e-05
4:80261522 T G 0.036548 1.0805e-05
4:80261581 G A 0.493846 -6.8120e-06
4:80271891 T C 0.038074 6.0692e-06
4:80296391 A G 0.809304 -4.3263e-05
4:80307011 C G 0.060515 -1.2393e-05
4:80312214 A C 0.117405 4.1838e-06
4:80314643 C A 0.544659 4.1574e-06
4:80316079 A G 0.888642 -2.3125e-05
4:80319127 G A 0.049197 -4.6983e-06
4:80321992 C T 0.040482 -3.1082e-06
4:80330889 C T 0.201984 -2.6643e-06
4:80333935 A G 0.050729 -8.0773e-06
4:80350887 C T 0.350449 -7.6929e-06
4:80355072 T G 0.859352 1.0027e-05
4:80362805 G A 0.139674 2.5195e-06
4:80365765 C A 0.345752 1.9618e-05
4:80374386 G A 0.128330 -3.9860e-07
4:80381881 C T 0.082791 1.0002e-06
4:80385564 C G 0.104090 1.7355e-05
4:80389056 T G 0.147399 9.0552e-06
4:80394763 A G 0.190741 1.8467e-05
4:80419441 A G 0.019994 2.1045e-05
4:80427900 G T 0.258712 2.5344e-05
4:80449649 T C 1.631281 -2.4707e-05
4:80450322 T C 1.509007 -1.6677e-05
4:80450616 C A 0.022941 -9.0770e-06
4:80451494 G A 0.076348 1.0929e-05
4:80453607 T C 0.060333 -4.0647e-05
4:80454218 C T 0.078997 -7.5924e-06
4:80457599 C G 0.074391 3.8894e-05
4:80467781 G A 0.126032 5.9776e-06
4:80487245 T G 0.043215 -4.8100e-05
4:80494801 T C 1.479282 -3.3408e-05
4:80500319 T G 0.062375 -1.4281e-05
4:80521408 T C 0.099098 -1.4276e-05
4:80531124 C G 0.031098 2.3818e-05
4:80539001 T C 1.316173 -2.6783e-05
4:80542652 G A 1.577533 -3.0114e-05
4:80547818 C T 0.928131 -1.3935e-05
4:80551976 G C 0.255184 -3.6143e-05
4:80556565 G A 0.168832 -1.6086e-05
4:80559825 T C 0.071084 -4.2333e-05
4:80564508 A G 0.551725 -2.9880e-05
4:80567753 C T 0.220544 1.2788e-05
4:80575268 A G 1.423980 -1.6629e-05
4:80576324 A C 0.068224 -1.3350e-05
4:80597779 T C 0.886760 1.6106e-05
4:80600212 C A 0.045477 2.6176e-05
4:80601137 A C 1.589591 -5.3171e-06
4:80604625 G A 0.200339 -3.4361e-05
4:80643811 A G 1.667348 -1.8628e-05
4:80643989 T C 0.677952 -1.0438e-05
4:80645001 T C 0.199047 -5.3265e-05
4:80648651 T C 0.055400 7.4016e-05
4:80665520 T C 0.479275 2.6409e-05
4:80668150 T G 0.048609 8.7025e-05
4:80678253 T G 0.240048 1.4465e-06
4:80685250 T C 1.053913 2.7335e-05
4:80708562 C T 0.133212 -2.1764e-05
4:80716513 G A 0.026921 6.3538e-05
4:80716664 G C 0.039180 -1.1870e-05
4:80718041 A T 0.121355 3.1209e-05
4:80718721 A G 0.170370 -1.4491e-05
4:80720206 A C 0.027645 -2.1741e-05
4:80734899 C T 0.366710 4.9065e-05
4:80743390 G T 1.576858 1.1828e-05
4:80751464 T C 0.021215 -3.2700e-06
4:80751737 A G 0.088186 -1.1938e-05
4:80755410 C T 0.031196 -3.7234e-05
4:80766054 A G 0.302514 -1.7715e-05
4:80769615 C T 0.903596 -1.7224e-05
4:80780648 G T 0.084119 -6.2783e-05
4:80786637 G A 0.025376 -3.0165e-05
4:80786708 A G 0.033539 1.0500e-05
4:80788119 C T 0.041345 2.8018e-05
4:80788704 A G 0.041904 3.5428e-05
4:80795563 A G 0.195811 -1.5262e-07
4:80804769 G A 0.079471 4.0476e-06
4:80805430 T C 1.730454 -1.6188e-06
4:80808820 C T 0.814008 -3.7833e-05
4:80816350 A G 0.269988 -4.6121e-05
4:80827799 C A 1.606145 2.6141e-05
4:80828247 A G 0.161418 -4.2707e-06
4:80841417 C T 1.208398 4.5696e-05
4:80847202 A G 1.599316 2.7640e-05
4:80849374 T C 0.378152 -2.5203e-05
4:80869245 A G 0.036610 -3.0558e-05
4:80872086 G A 0.198190 -2.8579e-05
4:80876487 C T 0.027924 5.2502e-07
4:80882269 T C 0.045519 6.6248e-06
4:80897042 T C 0.102857 -9.9358e-06
4:80905740 C T 1.059256 3.3587e-05
4:80908268 C T 1.480204 -1.0876e-06
4:80912905 T C 0.222696 -2.1478e-05
4:80932730 C T 0.056055 5.1924e-07
4:80945210 A G 0.040631 -2.6420e-05
4:80949829 T C 1.254775 1.7501e-05
4:80958253 A G 0.938657 2.4002e-05
4:80964603 C T 0.042712 -1.2572e-05
4:80967931 T C 0.043604 -3.7182e-05
4:80968639 C T 0.226818 5.2579e-05
4:80976420 T G 0.975208 4.2356e-05
4:80981069 C A 0.209684 4.8581e-05
4:80984670 C T 1.136601 1.4491e-05
4:80985759 G T 0.064793 1.7195e-05
4:80986641 A G 0.728438 -8.0194e-05
4:80988658 G A 0.145273 4.9275e-05
4:80990854 T C 0.281851 -1.5266e-04
4:80991425 G A 0.879992 1.3098e-05
4:80991966 G A 0.077247 -1.3621e-05
4:81000071 G A 0.148818 -7.1993e-05
4:81000547 A G 0.077247 1.5872e-05
4:81001542 T C 0.275733 -7.1497e-05
4:81001940 C T 0.127077 -2.3854e-05
4:81028336 C T 0.256657 -3.1239e-05
4:81031736 C T 0.033461 -4.1112e-06
4:81047953 G A 0.146955 -2.4210e-05
4:81048862 G T 1.960041 -4.2752e-05
4:81048892 A G 0.085631 -1.2133e-05
4:81052922 A G 0.077335 -1.3265e-05
4:81054790 C T 0.113795 1.4372e-05
4:81057927 C T 0.173236 -2.0905e-05
4:81061233 G A 0.626548 -7.2529e-05
4:81061422 G A 0.279719 2.8721e-06
4:81061896 G A 0.032410 -3.7298e-05
4:81063380 A G 0.039528 -1.4951e-06
4:81066390 T G 0.078344 1.2933e-05
4:81069624 G A 0.286749 -6.2446e-06
4:81073220 T C 0.214046 -6.5079e-05
4:81073276 C T 1.483190 -1.1006e-04
4:81075200 A G 0.552576 -3.2044e-05
4:81080592 T C 0.142709 6.9737e-06
4:81081055 T C 0.116093 4.1950e-05
4:81083611 C A 0.029586 -2.2358e-05
4:81091389 G A 1.008371 -1.1250e-05
4:81103112 G A 0.160367 -3.2184e-05
4:81104548 A G 0.238867 -6.8960e-05
4:81111837 T C 0.060629 -3.3692e-06
4:81121860 A G 0.039619 -2.6479e-06
4:81124889 T C 0.510682 3.5172e-05
4:81128804 A C 0.049005 -1.4990e-05
4:81130714 C A 0.141346 -7.7425e-06
4:81131990 T C 0.072658 8.6122e-06
4:81135691 C T 0.218980 -1.5351e-05
4:81137816 A G 0.029131 2.6713e-05
4:81140615 G A 0.037772 -2.5507e-05
4:81146222 T C 0.766648 8.3912e-06
4:81147324 T C 0.689952 1.3161e-05
4:81149581 C T 0.060606 -1.6796e-05
4:81152804 A G 0.113679 -4.4029e-05
4:81157098 C T 0.565244 7.2397e-04
4:81158221 G A 0.715948 1.4170e-04
4:81160459 G T 0.123750 -6.8458e-05
4:81164832 C T 0.190040 -1.9619e-04
4:81167221 C T 0.087459 -6.3332e-05
4:81181441 C T 0.023091 2.6101e-05
4:81184341 T A 0.586339 1.7879e-03
4:81187092 C T 0.037038 -2.8571e-05
4:81189873 T C 0.027781 1.3599e-05
4:81190315 T C 0.041128 -4.3960e-05
4:81191853 T C 0.023792 7.9101e-06
4:81204350 T C 0.065209 -4.5071e-05
4:81205193 A G 0.030647 2.0128e-05
4:81205868 A G 0.831519 -1.4430e-07
4:81208972 C T 0.037398 1.1473e-05
4:81214575 G C 0.057097 -1.4379e-07
4:81217921 A G 0.039015 -2.0961e-05
4:81226710 G A 0.025707 -9.9366e-08
4:81227978 A G 0.037038 -1.6208e-05
4:81229118 A C 1.459161 6.7512e-06
4:81232795 C T 0.145783 -2.5851e-05
4:81239153 G A 0.115675 -2.9416e-05
4:81239392 G A 0.048259 5.6411e-06
4:81249083 A G 0.095684 -1.9314e-05
4:81249866 T C 0.047279 -9.7038e-06
4:81254403 A G 0.037947 3.1999e-05
4:81257907 A G 0.034932 1.6282e-05
4:81259984 T C 0.025548 2.9853e-05
4:81292908 A C 0.054835 -2.2182e-06
4:81304724 A G 0.361604 1.2449e-05
4:81325083 G C 0.042416 -1.7899e-05
4:81329202 C G 0.048960 2.8186e-05
4:81329803 G A 0.033792 3.8034e-05
4:81331808 G A 0.270283 -3.4884e-05
4:81334579 T C 1.550294 -7.0664e-06
4:81335144 A C 0.056503 6.0263e-06
4:81355348 G C 1.567338 -2.5549e-06
4:81358225 A G 0.408721 4.1124e-06
4:81378435 A G 0.078069 -7.5611e-06
4:81378966 A G 0.577153 8.7588e-07
4:81392200 T C 0.029784 1.7606e-05
4:81393121 A G 0.127967 -1.2401e-05
4:81407278 G A 0.021633 9.1658e-06
4:81426377 A G 0.093623 -1.5987e-05
4:81433757 G A 0.183766 -3.7172e-06
4:81450459 T G 0.090208 1.3473e-06
4:81462378 G A 0.025178 2.8179e-06
4:81470162 T C 0.040034 5.1457e-06
4:81507689 T C 0.076238 -1.3678e-06
4:81516640 C T 0.084307 1.8022e-05
4:81518385 C T 0.071775 8.9715e-06
4:81529088 A C 0.172288 4.8015e-06
4:81529518 C T 1.849231 2.7254e-05
4:81537185 A C 0.066708 -3.6723e-05
4:81544248 A G 0.037476 -3.2638e-05
4:81547184 G A 0.074949 -2.8390e-05
4:81549972 A G 0.362315 -2.5404e-05
4:81554564 T C 0.022412 -2.9487e-05
4:81557497 T C 0.077234 -1.7749e-05
4:81561674 T C 1.818844 4.8663e-05
4:81562978 T G 0.022198 3.2260e-06
4:81564172 T C 0.146202 7.3905e-06
4:81575633 G A 1.707025 2.3678e-05
4:81591119 A G 0.061758 -2.0930e-05
4:81607195 T C 0.106083 1.6881e-05
4:81615268 G A 0.106541 -3.7418e-05
4:81620706 G A 0.059937 -3.6699e-05
4:81630615 T C 1.829555 5.2179e-05
4:81636180 A G 0.083522 5.5217e-05
4:81636741 G A 0.066202 -1.4678e-05
4:81640514 G A 0.130917 -1.6429e-05
4:81653606 T C 0.170347 -5.6793e-05
4:81653826 T G 0.237361 2.0932e-05
4:81677206 G A 0.114805 1.7968e-05
4:81687546 A G 0.025814 -1.8467e-05
4:81690392 T C 0.029511 -3.3614e-05
4:81712620 A G 0.056584 -4.8035e-05
4:81730585 C T 0.080996 9.8174e-06
4:81743389 C A 0.037710 1.8248e-05
4:81746468 A G 0.048421 -3.1514e-05
4:81751367 C G 0.085326 5.9294e-05
4:81763758 A G 0.385906 -4.7315e-06
4:81773932 C A 0.362101 1.2524e-05
4:81786737 A G 0.144417 -3.2255e-05
4:81795810 T C 0.028674 3.4717e-05
4:81800610 C T 0.100653 4.8567e-06
4:81815836 T C 0.051651 1.9164e-05
4:81818675 C T 0.092198 2.4905e-05
4:81820600 C T 0.062794 8.4018e-06
4:81842668 G A 0.166855 -4.2870e-05
4:81849352 A G 0.257803 -1.5101e-05
4:81852606 G A 0.688316 2.0371e-04
4:81852947 A G 0.063024 -1.5347e-06
4:81884722 A G 1.666452 6.1787e-05
4:81889284 T C 0.326218 -6.4296e-05
4:81906024 T C 1.629398 2.8363e-05
4:81918690 G A 1.772584 1.2889e-05
4:81918942 C A 0.198680 -2.5898e-05
4:81924849 A G 0.073589 4.5330e-05
4:81926153 G A 0.088228 9.3441e-06
4:81947080 C A 1.702134 1.2581e-05
4:81947402 G A 0.203072 -2.5437e-05
4:81964423 C T 0.182928 -2.3762e-05
4:81966025 T C 0.104035 1.2930e-06
4:81967150 A G 0.132595 -1.3903e-05
4:81973459 C A 0.037168 -4.2069e-07
4:81975798 C G 0.136455 -1.3648e-05
4:81980966 T C 0.874286 -5.7036e-07
4:81981592 G A 0.953731 -6.6848e-06
4:81986784 A G 1.583629 6.9909e-06
4:82003787 A G 0.140437 1.8545e-05
4:82009707 T G 0.143121 1.5835e-05
4:82018077 C T 0.073541 5.4029e-07
4:82020210 C T 0.040021 1.9351e-05
4:82023516 C T 0.139035 1.3836e-05
4:82032040 A G 0.062476 3.9040e-05
4:82045852 A G 0.208093 -1.7339e-06
4:82046517 T C 0.260471 1.9254e-05
4:82054670 T C 0.046276 4.8262e-05
4:82055771 A G 0.087920 4.4382e-05
4:82063587 C T 0.031631 -9.2250e-06
4:82067196 T C 0.098238 3.5225e-07
4:82067283 C T 0.184236 8.0325e-05
4:82069087 T C 0.036837 9.0470e-06
4:82069344 A G 0.049580 -1.4839e-05
4:82074277 C T 0.059762 -5.1681e-06
4:82083445 C T 0.354434 -3.0253e-05
4:82092005 C T 0.234235 -3.4981e-05
4:82098107 A C 0.120904 4.5628e-06
4:82114023 C T 0.334203 -3.3536e-05
4:82122122 C T 0.099377 -4.8188e-06
4:82126121 G C 0.076498 4.8897e-06
4:82128930 A G 0.571389 7.6273e-05
4:82128962 T C 0.074904 -2.5214e-05
4:82133661 T C 0.036931 4.1252e-05
4:82133746 A G 0.077533 -8.5779e-06
4:82138999 T G 0.120014 2.6190e-05
4:82144572 A G 0.029086 -2.3439e-06
4:82145422 C T 0.052310 1.8555e-05
4:82147877 A G 0.098508 -1.1590e-05
4:82149831 T C 0.507420 7.9355e-05
4:82150234 C T 0.068805 2.4977e-05
4:82154014 A G 0.608774 2.4827e-04
4:82165790 C T 0.612692 6.7105e-04
4:82204091 G A 0.102442 1.4255e-05
4:82208036 T C 0.042910 -9.4362e-06
4:82211095 A C 0.100225 -4.6162e-05
4:82222249 A C 0.076900 4.0652e-06
4:82223055 A G 0.284062 -3.4166e-05
4:82223877 T C 0.054410 1.4989e-05
4:82226966 T C 0.027070 -1.1337e-05
4:82232891 T C 0.064540 1.3744e-05
4:82238150 G A 0.152271 1.0583e-05
4:82249971 A G 0.108995 -1.9072e-04
4:82251502 C T 1.941377 1.8667e-05
4:82252467 T G 0.685454 1.0491e-04
4:82270445 C T 0.062515 7.2293e-06
4:82274425 T C 0.026690 -2.0875e-05
4:82282233 C T 0.630226 2.8627e-04
4:82287652 G A 0.159769 2.7957e-05
4:82288862 G T 0.043543 -8.9040e-06
4:82297414 T G 0.073664 -3.4319e-05
4:82313016 G A 0.589656 4.2460e-05
4:82313686 C T 0.771779 2.0724e-04
4:82316242 T C 0.025821 -6.4552e-06
4:82319024 C A 0.106113 9.0152e-05
4:82330633 A G 0.505722 5.8395e-05
4:82332999 A C 0.105174 4.4865e-05
4:82339023 C A 0.040878 -1.9285e-05
4:82339301 C T 0.130038 2.8620e-06
4:82339864 G A 0.040174 -1.0084e-05
4:82340277 C T 0.064248 -5.6446e-06
4:82341499 T C 0.294124 1.2695e-05
4:82343242 G A 0.069393 3.7371e-06
4:82351106 C T 0.051394 -3.7481e-06
4:82351875 T C 0.365003 1.1925e-04
4:82355593 A G 0.630051 1.0037e-04
4:82355804 T C 0.035503 -1.6065e-05
4:82359477 A G 0.102795 3.3724e-06
4:82361296 G A 0.668848 5.9755e-05
4:82366788 T C 0.274035 2.2072e-07
4:82372897 G C 0.051680 -3.8634e-06
4:82379117 C T 0.341568 -2.2065e-07
4:82379281 C T 0.345073 4.7726e-05
4:82390927 T C 0.376626 1.6416e-05
4:82393339 A G 0.043549 3.5315e-06
4:82407078 T C 0.036142 -2.6094e-06
4:82407937 G A 0.073528 3.2130e-05
4:82412390 T C 0.212942 -3.2491e-05
4:82412839 C T 0.088890 1.2040e-05
4:82415477 T C 0.024000 -1.2660e-05
4:82417143 C T 0.408107 1.8163e-05
4:82423149 T C 0.073073 1.9800e-05
4:82424430 T A 0.044883 2.5384e-05
4:82426566 C G 0.090750 -1.0087e-05
4:82429988 G A 0.518073 4.5728e-06
4:82430432 G T 0.349134 -8.4337e-05
4:82435378 T G 0.460232 1.6315e-05
4:82444087 C T 1.545130 -1.4445e-05
4:82450449 C G 0.368862 -5.0273e-05
4:82459940 T C 0.324657 1.6615e-05
4:82469229 C T 0.892846 -1.5057e-05
4:82472642 A T 0.217328 4.8456e-06
4:82473205 C T 0.040511 -3.7476e-06
4:82474592 T C 0.059502 1.5003e-05
4:82475707 G T 1.204276 -2.3858e-07
4:82476437 T C 0.831970 5.6126e-06
4:82476847 G T 0.034140 1.7927e-05
4:82476923 A C 1.053731 -3.9076e-06
4:82477430 A G 0.840250 1.1660e-05
4:82482773 A G 0.087017 1.2650e-06
4:82482939 T C 1.952296 -2.1254e-05
4:82483268 T A 0.056883 -5.6077e-06
4:82483945 C A 0.060058 2.1525e-05
4:82493067 T C 1.137331 -2.1646e-05
4:82496377 T C 0.045312 1.3761e-05
4:82498499 A G 0.787048 1.3661e-05
4:82506337 G T 0.040696 4.1025e-06
4:82506416 A G 0.042089 -2.5026e-06
4:82514443 A G 0.097349 4.7882e-06
4:82518513 T C 1.810596 -2.4279e-06
4:82519888 G T 1.088650 -2.2554e-05
4:82520905 T C 0.042089 1.1353e-05
4:82521768 T C 0.695473 1.3876e-05
4:82531140 G C 0.060139 2.7285e-06
4:82531538 A G 0.049940 2.0394e-05
4:82540227 G A 0.083204 2.9400e-06
4:82543691 C G 0.051992 -1.7047e-05
4:82544998 G T 0.390619 2.7946e-05
4:82545839 G A 0.080578 2.2675e-06
4:82550628 G A 1.934730 -4.9149e-05
4:82552547 T C 0.049489 3.7913e-06
4:82557761 A G 0.662960 1.2705e-05
4:82568590 C A 1.853295 -6.7321e-06
4:82581082 G T 0.046451 9.9304e-06
4:82583374 G A 0.071619 1.9441e-05
4:82586940 T C 0.160006 3.0617e-05
4:82593094 T C 0.151853 2.7728e-06
4:82594687 T G 0.131277 -4.6025e-06
4:82594949 A G 0.119440 -3.5977e-05
4:82610065 C T 0.026168 5.9872e-06
4:82613153 T C 1.217775 3.9535e-06
4:82615245 G A 0.075508 6.9597e-06
4:82615414 T C 0.305916 3.6832e-05
4:82619684 G A 0.182058 5.5007e-06
4:82634336 G A 0.324703 1.6233e-05
4:82643372 T C 0.319026 2.3462e-05
4:82643718 G T 1.588286 5.8825e-05
4:82643924 C G 0.936914 -5.3167e-05
4:82644214 C T 0.273957 7.4208e-07
4:82644463 G A 0.190319 1.7749e-05
4:82645452 A G 0.768203 -1.0686e-05
4:82646893 G A 0.134179 -1.3620e-05
4:82649568 T C 0.026054 7.9960e-07
4:82653830 A C 0.534117 -3.7983e-05
4:82654385 T C 0.078974 2.2184e-06
4:82656093 C A 0.123043 -2.5513e-05
4:82657356 C T 0.068192 2.6649e-05
4:82663581 C T 0.154514 -5.8517e-06
4:82666697 G A 0.039190 3.1782e-06
4:82667044 A C 0.335381 6.1436e-05
4:82670594 C T 0.234761 -3.4716e-05
4:82671299 G C 0.147046 -4.1642e-05
4:82673802 C T 0.046071 3.7044e-06
4:82676566 T C 0.064761 -5.2732e-06
4:82678246 T C 1.759530 4.3027e-05
4:82687523 G A 1.039343 -4.8243e-06
4:82687615 G A 0.417283 2.0642e-05
4:82689792 C T 0.029014 -1.5929e-05
4:82690279 A G 0.067081 -9.0898e-06
4:82690457 C T 0.044942 -5.0834e-06
4:82690494 C A 0.488552 2.1716e-06
4:82693839 T G 0.071350 -1.8919e-05
4:82694240 T G 0.040560 -1.7637e-05
4:82695245 G T 0.071717 4.2318e-06
4:82698455 A C 0.081185 -1.2559e-05
4:82701171 T C 0.045149 2.8881e-05
4:82708940 T C 0.046370 -4.9066e-06
4:82712803 T G 1.563216 -1.1983e-05
4:82724044 C T 0.029845 -2.4626e-05
4:82740014 G T 0.304507 -2.4116e-07
4:82740611 T C 0.040644 1.7323e-06
4:82750088 A G 0.238701 -4.9738e-07
4:82751372 C A 1.565744 -1.2440e-05
4:82753847 T C 0.066819 -2.0599e-05
4:82756278 T G 0.031965 2.2801e-06
4:82762741 G A 1.363698 4.0490e-06
4:82805077 T C 0.779427 2.1601e-05
4:82806975 A G 0.098706 -4.7653e-06
4:82818818 A G 0.145056 -1.8004e-05
4:82833254 A G 0.099884 1.1094e-05
4:82842744 C T 0.045136 1.7035e-05
4:82851657 T C 0.052157 1.0737e-05
4:82859666 G A 1.043390 6.8425e-06
4:82873881 C A 0.088598 1.0737e-05
4:82875045 A C 0.390083 -8.5055e-06
4:82888160 G A 1.002554 2.2231e-05
4:82905284 T C 0.731421 3.3466e-05
4:82912627 G A 0.617012 -2.6952e-05
4:82914184 T C 0.091542 -2.9589e-05
4:82915702 C T 0.301128 2.6342e-06
4:82918187 T C 0.031942 2.0950e-05
4:82937150 A G 1.681464 1.4476e-05
4:82939555 C A 0.040115 -1.8430e-05
4:82940468 T C 0.023029 -1.7673e-05
4:82953257 G C 0.075576 -2.5528e-05
4:82954563 C T 0.023643 -4.5526e-05
4:82955131 G A 0.043036 -7.2503e-07
4:82956773 G A 0.056578 1.5579e-05
4:82956997 A G 0.893469 1.6038e-05
4:82968691 C T 0.081843 -1.8081e-05
4:82970635 G A 0.107524 1.5547e-05
4:82972913 A G 0.032445 -1.0396e-05
4:82975580 T C 0.847729 -7.4567e-07
4:82997450 T C 0.036554 -3.1575e-05
4:83002506 T C 0.501029 -2.4540e-05
4:83002666 A G 0.076894 1.0104e-05
4:83003206 T C 0.653018 2.9760e-05
4:83007475 T C 1.849582 1.4396e-05
4:83012583 C T 0.043793 3.0768e-05
4:83019396 T C 1.046279 -1.7541e-05
4:83020762 T C 0.107651 2.0203e-05
4:83022073 C T 1.061609 -4.8362e-05
4:83026035 C T 0.115448 1.0382e-05
4:83027871 C T 0.081470 1.1344e-05
4:83040324 G T 0.078078 -1.3389e-05
4:83044475 G A 0.680426 -1.4553e-05
4:83045736 G A 0.720499 -4.9487e-06
4:83058990 T C 0.174541 5.1696e-06
4:83063316 A G 0.048201 -1.9345e-06
4:83064885 G A 1.958849 -3.5229e-05
4:83068042 G T 0.113354 -7.5678e-06
4:83070752 A G 0.037132 6.3136e-07
4:83073585 C T 0.733544 -3.0230e-05
4:83086079 T C 1.915148 -1.8183e-05
4:83086323 A G 0.264327 1.1813e-05
4:83087694 C T 1.909506 -2.6855e-05
4:83092859 A C 0.044130 1.2011e-05
4:83093636 C G 1.796899 -1.4409e-05
4:83104543 T C 0.822359 -3.1518e-05
4:83105015 A G 0.666375 7.2960e-05
4:83112659 A G 0.089543 4.2469e-05
4:83114547 T C 0.032913 1.8717e-05
4:83119181 T G 1.582652 3.3193e-05
4:83123308 T C 0.802031 -3.3853e-05
4:83124883 A G 1.885344 9.4034e-07
4:83125583 A G 1.850218 -1.8976e-06
4:83136102 G A 0.076004 -4.8551e-06
4:83143011 T G 0.313527 -4.4944e-05
4:83146828 G C 0.029410 -4.5349e-06
4:83149478 A G 0.474416 -2.1258e-05
4:83149762 C T 0.246293 -7.0249e-05
4:83153179 T G 0.901392 2.1114e-05
4:83160983 A C 1.697294 -2.4508e-06
4:83170781 C G 0.077627 1.8050e-05
4:83171713 T G 0.486053 3.1671e-05
4:83176318 T C 0.105376 -5.2102e-05
4:83176794 G A 0.054796 1.0832e-05
4:83183980 A C 0.032948 -7.5497e-06
4:83189284 T G 0.110822 -1.1203e-05
4:83196888 T C 0.097875 -4.2798e-05
4:83207809 T A 0.228685 -2.2397e-05
4:83209493 C T 1.034753 9.1719e-06
4:83227384 G C 0.032692 -3.0711e-06
4:83257934 C T 0.020721 1.1150e-05
4:83262112 T C 0.020163 -6.7339e-06
4:83263637 A G 0.462585 -1.0004e-05
4:83264511 A G 0.215906 4.3153e-05
4:83267422 C T 0.149610 7.2124e-06
4:83273140 G A 0.442059 -1.4498e-05
4:83273822 C T 0.091107 -1.4840e-05
4:83293596 C T 0.034747 -1.2539e-05
4:83300472 T G 0.027177 -3.0936e-05
4:83300578 T G 0.191552 1.0643e-05
4:83303256 C A 0.286863 2.5334e-05
4:83309593 T C 0.040131 -4.9694e-05
4:83309685 G A 0.574161 -5.4652e-06
4:83323062 C T 0.330899 -1.5701e-04
4:83328583 T C 0.145903 1.6638e-05
4:83340399 T G 0.033503 -1.2868e-05
4:83345632 G A 0.145858 1.8927e-05
4:83348091 G T 0.207590 -4.1584e-05
4:83348978 C T 0.781738 2.0985e-05
4:83350059 A C 1.755132 -8.5870e-06
4:83352987 T C 0.061820 -4.8169e-05
4:83358984 T G 0.021533 2.7580e-05
4:83362137 C A 0.061839 -4.8746e-05
4:83369287 G A 1.392618 4.4064e-06
4:83375746 A G 0.252694 2.2092e-05
4:83376302 T C 0.053537 8.7776e-05
4:83378921 C T 0.026931 4.6320e-05
4:83381564 A C 0.049836 4.7401e-06
4:83383565 G A 1.042540 -2.5234e-05
4:83391520 A G 0.072385 1.0694e-04
4:83406211 G A 0.126983 -7.8198e-07
4:83406400 T C 0.143861 -8.9663e-06
4:83406520 G A 0.043212 1.9360e-05
4:83407385 A G 0.417037 -1.5766e-05
4:83407708 T C 1.058204 -3.3754e-05
4:83410622 T C 1.837121 -1.3662e-05
4:83419040 A G 0.048334 5.9580e-07
4:83423844 T C 0.145140 -1.0701e-05
4:83428423 C T 0.505680 -5.3691e-05
4:83433949 C T 0.035211 -4.0136e-05
4:83435373 A G 0.106064 8.0335e-05
4:83438112 T C 0.029985 3.2614e-05
4:83438645 C T 0.210956 3.2621e-05
4:83439161 C A 0.311603 7.1311e-05
4:83442632 A G 1.510497 -5.8874e-05
4:83456694 A G 0.101663 8.0796e-05
4:83462935 C T 0.176813 1.9595e-05
4:83471084 T C 0.124279 -2.3808e-05
4:83471597 G A 1.893183 -1.1828e-05
4:83474537 G A 0.044900 3.4629e-05
4:83478684 A G 0.151927 1.5923e-05
4:83479918 A G 0.202666 9.8768e-05
4:83482015 C T 0.024993 -2.7507e-05
4:83485723 G T 1.228513 -2.2273e-05
4:83486981 T C 0.317468 3.9038e-05
4:83490121 A C 0.846826 -1.9288e-05
4:83491486 G C 0.068688 4.5347e-06
4:83500075 A C 0.214296 -3.2591e-05
4:83500418 T G 0.845713 -1.2732e-05
4:83512593 T C 0.049895 -1.9378e-05
4:83518379 G T 0.042942 4.2500e-05
4:83526479 G C 0.643475 -3.6159e-05
4:83529686 T G 0.077734 -4.8146e-05
4:83529905 T C 0.100961 4.0104e-05
4:83534792 T C 0.136513 3.0714e-05
4:83537306 T G 0.674466 -2.3932e-05
4:83537686 C A 0.442662 -3.2801e-05
4:83538668 C T 0.030478 2.5934e-05
4:83540508 A G 0.115470 1.9088e-05
4:83549577 G A 0.132719 1.2257e-05
4:83556408 C T 0.373358 -1.4260e-05
4:83561503 C T 1.404154 5.1184e-06
4:83571066 C T 1.822366 -3.3323e-05
4:83574468 A G 0.106778 6.7032e-06
4:83575638 C G 1.288736 1.4001e-05
4:83577198 A G 0.072272 -3.6584e-05
4:83582211 G C 1.333612 1.5429e-05
4:83601789 A G 0.029420 -3.8500e-05
4:83604730 A G 1.844330 -3.3986e-05
4:83605272 G C 0.025548 2.1786e-05
4:83608857 C T 1.647938 1.6938e-05
4:83611607 C T 0.057497 -9.4632e-06
4:83613682 A G 0.069146 3.7544e-05
4:83616809 G A 1.847745 -4.2731e-05
4:83617701 C T 0.600991 1.5385e-05
4:83623043 T C 0.040693 2.1343e-05
4:83625822 G A 0.037833 -1.8806e-05
4:83631161 T C 0.049463 -2.9787e-05
4:83631629 A C 0.139653 -2.7254e-05
4:83634187 A G 0.695233 -1.4548e-05
4:83634993 T C 0.088387 5.7751e-05
4:83635151 T C 0.040148 2.9550e-05
4:83639461 T C 0.213546 1.2927e-05
4:83639847 A G 0.950706 2.0691e-06
4:83640108 T C 0.054504 4.3716e-05
4:83642724 C T 0.023094 1.2607e-05
4:83642947 T C 0.738276 -2.5862e-06
4:83645631 A C 0.863422 -6.3785e-07
4:83649956 A C 0.555439 1.7003e-05
4:83650366 A G 0.123072 2.9672e-05
4:83651154 G C 0.255953 2.6506e-06
4:83653082 G T 0.945454 5.2128e-05
4:83660842 G A 0.302070 3.8404e-05
4:83660852 G A 0.036266 1.5098e-05
4:83660912 T C 0.097161 -7.6437e-07
4:83666572 C A 0.053624 9.4521e-06
4:83667657 G T 0.157367 -1.1959e-05
4:83668011 T C 1.146559 -3.0059e-05
4:83668330 T C 1.449219 -2.6504e-06
4:83671754 C T 0.067792 1.1554e-05
4:83673572 G T 1.638801 -1.1619e-05
4:83674002 T C 0.115061 1.2172e-05
4:83675555 A G 0.060600 -1.8890e-05
4:83680552 A G 0.240344 1.9183e-05
4:83680826 C T 0.180578 -7.1233e-06
4:83682668 T C 0.031728 -1.5514e-05
4:83693278 C T 0.131751 4.2934e-06
4:83696663 T C 0.059363 -6.5594e-05
4:83704148 C T 0.272607 2.8415e-05
4:83705778 C T 1.176391 -1.6743e-05
4:83708008 A G 0.402064 3.5242e-05
4:83709315 C A 0.122965 -2.3562e-06
4:83710188 C T 0.223553 5.2529e-05
4:83710533 C G 0.043075 1.2721e-07
4:83710989 T C 0.041771 3.3381e-06
4:83735649 C T 0.032948 4.2866e-06
4:83745923 C T 0.034451 -9.3496e-06
4:83750101 T C 0.025691 3.4095e-06
4:83751302 T C 0.147916 -5.7225e-06
4:83759919 A C 0.049249 1.8594e-05
4:83763690 C T 0.408273 3.2789e-05
4:83765605 A C 0.051599 -1.5226e-05
4:83768378 A G 0.426894 -1.9097e-05
4:83770398 T C 0.037665 1.1508e-05
4:83770826 C G 0.061947 -1.1519e-05
4:83772038 C T 1.159889 -5.5120e-06
4:83772373 A G 0.042063 -3.0280e-05
4:83792555 A C 1.592243 -3.2039e-05
4:83810047 C T 0.114539 1.2996e-05
4:83813038 A G 0.427449 -2.3516e-05
4:83821324 G A 0.514230 -1.3055e-05
4:83831296 A C 0.074842 1.2206e-05
4:83851902 C T 0.052277 -2.0072e-05
4:83859970 T C 0.022747 1.3466e-06
4:83862364 A G 0.038018 1.3139e-05
4:83871851 T C 0.103162 -8.5926e-06
4:83893704 G T 0.024435 -6.6001e-06
4:83898163 C A 0.046162 2.1201e-05
4:83904532 G C 0.042653 8.6424e-06
4:83911034 G T 0.512720 -1.7098e-05
4:83911526 G T 0.520679 -1.6707e-05
4:83929394 G T 1.120173 -1.8399e-05
4:83929495 G A 0.514522 -1.6776e-05
4:83933138 C A 0.357362 5.9176e-05
4:83936090 C T 0.077884 7.9251e-06
4:83948971 A G 0.097154 -1.0055e-05
4:83956709 T C 0.034308 -2.4602e-05
4:83958381 C G 0.028060 -2.0805e-06
4:83972879 A T 0.038703 5.2520e-06
4:83973264 C T 0.082418 1.6596e-05
4:83979850 C A 0.049178 -2.8866e-06
4:83998014 G A 1.486306 2.7940e-05
4:84005518 G C 0.786963 -5.1951e-05
4:84006968 A C 0.108118 -4.9542e-05
4:84012249 C T 0.688927 2.2792e-05
4:84014245 T C 1.046944 -1.7604e-05
4:84015165 A G 0.109952 1.4956e-05
4:84018272 G A 1.831026 -1.4983e-05
4:84026991 T C 0.830879 1.7754e-05
4:84030544 G A 1.733612 2.9940e-05
4:84034895 A G 0.063933 9.7768e-06
4:84052440 C T 1.113883 5.6589e-05
4:84058226 G A 1.452332 2.2484e-05
4:84059844 G A 0.394452 -2.4150e-05
4:84070303 C T 0.498461 -3.2058e-05
4:84071660 T C 0.161710 -4.7959e-07
4:84072132 A G 0.529806 -4.4707e-05
4:84073300 T C 0.021234 -1.6405e-05
4:84077771 T G 0.390528 8.7590e-07
4:84079847 C A 1.918851 2.6855e-05
4:84081788 G T 1.847969 2.5734e-05
4:84083093 A G 0.046185 -1.2507e-05
4:84092947 A G 0.091175 2.6627e-05
4:84093007 G A 0.052323 -7.5587e-06
4:84094048 G A 0.124951 2.4291e-05
4:84097097 G A 0.024636 9.0584e-06
4:84102343 A G 1.938978 -1.7837e-05
4:84109205 T G 1.938923 -2.5552e-05
4:84115691 G A 0.035707 2.5268e-05
4:84119072 G A 0.125922 -1.2967e-05
4:84119351 T C 0.057792 -2.5610e-05
4:84120875 A G 0.094204 -6.3570e-07
4:84122648 A C 0.375377 -1.7567e-05
4:84123212 T G 0.064478 2.0310e-05
4:84123958 G A 1.822236 -3.0954e-05
4:84129673 C T 0.047869 6.1978e-05
4:84138565 T C 0.343545 3.6366e-05
4:84146039 T C 0.040313 3.1669e-05
4:84146727 A G 0.600705 -2.8533e-05
4:84151064 T C 0.191858 -2.1181e-05
4:84152973 A G 1.315614 1.2121e-05
4:84153435 A G 0.049544 -8.4485e-06
4:84158388 A G 0.073836 2.4486e-05
4:84159352 T G 0.109095 3.7639e-05
4:84168584 T C 0.436521 -2.4502e-05
4:84179379 T C 0.276658 1.3663e-05
4:84185981 A C 0.092668 3.9812e-05
4:84188850 A G 0.569616 -3.3618e-05
4:84192168 C G 1.239308 2.3564e-05
4:84193366 T C 1.388428 3.2712e-05
4:84195692 A G 1.223157 3.5642e-05
4:84199703 A G 0.051959 -1.7890e-05
4:84202683 C T 1.930978 -2.2605e-05
4:84202932 T C 0.049911 -1.1654e-05
4:84216941 A C 1.397523 1.7288e-05
4:84220607 C T 0.021101 -6.1687e-06
4:84226063 G A 0.220986 -7.1878e-06
4:84226741 G T 1.226779 3.4970e-06
4:84230619 C T 1.557756 5.0249e-06
4:84237883 T C 0.094778 1.8213e-05
4:84240654 A G 1.556967 2.7385e-06
4:84245820 T C 0.107791 1.2590e-05
4:84247056 C T 0.232112 -5.0195e-05
4:84247720 T C 0.231463 -4.6098e-05
4:84248094 T C 1.533120 9.9801e-05
4:84248762 T G 0.050242 -2.5778e-05
4:84252514 T C 0.038807 -1.0290e-05
4:84254303 T C 0.037398 2.7308e-05
4:84254494 C T 0.161038 -6.4871e-05
4:84261903 T C 0.175466 2.5511e-08
4:84262074 C T 0.468762 -1.1563e-05
4:84264134 G A 0.087488 2.6504e-05
4:84276786 A G 0.180715 -1.6140e-05
4:84277851 A G 0.067065 -2.8064e-05
4:84278125 G A 0.053689 9.0095e-07
4:84282783 G A 0.084119 -4.2709e-06
4:84282828 C T 0.506992 4.7431e-05
4:84283124 A C 0.042842 1.4184e-05
4:84288272 T G 0.980149 2.0336e-05
4:84288328 G A 0.522162 3.9358e-05
4:84288613 T C 0.639918 2.7051e-05
4:84289046 C T 0.050635 2.1245e-05
4:84291488 A G 0.867762 5.8878e-06
4:84294834 C T 0.095061 -1.1345e-05
4:84300029 T C 1.654388 4.4339e-05
4:84312382 G A 0.162820 -1.1496e-05
4:84316990 T C 0.025317 -2.4107e-05
4:84327981 T C 0.146296 -1.0496e-05
4:84330059 G A 0.171571 1.7087e-05
4:84331768 C T 0.843201 -3.0627e-05
4:84331865 A G 0.099553 6.1706e-06
4:84339212 C A 0.057510 6.8663e-06
4:84372449 C T 0.073232 -8.2956e-06
4:84374480 T C 0.984131 -2.5037e-05
4:84379990 A G 0.074401 -2.6377e-05
4:84380684 T C 0.044289 2.4699e-05
4:84381307 T C 0.089435 5.5539e-06
4:84383735 T C 0.112792 -2.8470e-06
4:84383810 T C 0.821863 -4.0158e-05
4:84394682 C T 0.681231 5.5966e-05
4:84404125 T C 0.054066 -4.0382e-05
4:84405611 A T 0.055046 -2.8315e-05
4:84405745 C T 0.975049 -2.4344e-05
4:84418726 G A 0.061810 2.8029e-05
4:84423655 A C 1.017930 2.0778e-05
4:84437684 A G 1.015541 2.1243e-05
4:84447416 T C 1.186366 3.5352e-05
4:84462328 G A 0.831535 1.7226e-05
4:84463242 T C 0.024736 -2.0006e-05
4:84475657 C A 0.081473 -1.6783e-05
4:84476860 T C 0.254697 -1.7436e-05
4:84480457 G A 1.933048 4.0546e-06
4:84496344 G A 0.467097 -1.4437e-05
4:84501001 G A 0.091574 1.8528e-05
4:84503126 C A 1.168432 2.5501e-05
4:84506192 C T 0.664554 4.6750e-05
4:84517386 G C 0.566809 -9.6632e-06
4:84519076 G A 1.189206 1.6204e-05
4:84519828 A G 0.132573 -6.0923e-06
4:84525707 G A 0.083337 5.0755e-06
4:84530332 A C 0.029933 -3.0033e-05
4:84535155 T C 0.078786 -1.3270e-06
4:84538809 G T 0.578964 -9.9912e-06
4:84539176 T A 0.608161 2.8175e-05
4:84539461 A G 1.188359 1.9380e-05
4:84541103 T C 0.060262 8.5839e-06
4:84552920 G A 0.920117 1.2314e-05
4:84556565 A G 0.091052 6.3980e-06
4:84562781 A G 0.070688 -4.3649e-06
4:84566458 C T 0.037574 9.6619e-06
4:84566460 A G 0.059538 -3.8871e-08
4:84567636 T C 0.021192 1.6993e-05
4:84569049 A G 0.090847 -6.6379e-06
4:84572417 A G 0.190030 -3.6566e-06
4:84584405 C G 0.037434 5.5575e-07
4:84585718 T C 0.432889 -1.1111e-05
4:84586638 C T 0.030060 1.8935e-05
4:84588452 G A 0.592087 -2.3264e-06
4:84588508 C T 1.024295 -1.0521e-05
4:84600736 G T 0.410094 4.1033e-05
4:84603669 A G 0.141869 -3.6196e-05
4:84603959 T C 0.025850 1.4577e-05
4:84604227 A G 0.157711 -3.2089e-05
4:84606822 T C 0.124023 -3.1225e-05
4:84616341 C G 0.037775 -3.2811e-05
4:84616669 A G 1.842798 7.0648e-06
4:84619688 C G 1.559480 1.1512e-05
4:84620202 C A 0.054799 1.0491e-05
4:84620548 T G 0.339848 -2.8269e-05
4:84626622 G C 0.105197 -1.6632e-05
4:84636137 A G 0.092798 -1.1759e-05
4:84639697 G T 0.159889 -2.1348e-05
4:84645397 G A 0.115386 -1.3603e-05
4:84650856 T C 0.091399 3.1299e-05
4:84654205 G A 1.302641 -2.5748e-05
4:84656646 A G 0.842629 6.9400e-06
4:84662895 C T 1.851085 -5.1027e-06
4:84664343 G A 0.835998 8.5722e-06
4:84680435 T C 0.162833 -9.6118e-06
4:84680926 C T 1.457775 2.8410e-05
4:84686028 C T 0.038112 1.0101e-05
4:84712638 A G 0.351257 -4.9821e-06
4:84715298 T C 1.080425 4.2886e-05
4:84721458 G A 1.842626 9.8946e-06
4:84731960 A G 1.111575 4.8167e-05
4:84735952 T C 0.041446 -3.3284e-05
4:84736328 T G 0.061164 -3.2059e-05
4:84751290 A G 0.021293 -2.7621e-05
4:84755196 A C 1.048782 -1.2322e-05
4:84762853 C T 0.195925 2.6848e-05
4:84763751 C A 0.071243 2.9555e-05
4:84768367 A C 0.044153 -4.6979e-06
4:84768801 C T 1.403868 9.2000e-06
4:84780377 T C 0.798571 2.8381e-05
4:84784146 T C 0.049749 1.1558e-05
4:84784774 C T 1.913336 -2.3946e-05
4:84787563 G A 0.063177 -1.0667e-05
4:84788241 G A 0.467276 -1.3899e-05
4:84795993 A G 0.339961 -3.4751e-05
4:84796069 G C 0.053848 2.3080e-05
4:84799884 A C 1.184246 -6.7122e-07
4:84804825 G A 0.030371 1.0813e-06
4:84815054 C A 1.220554 -1.2637e-05
4:84822487 G A 0.042235 2.1714e-05
4:84823202 G A 1.668325 -2.4873e-05
4:84823287 G T 1.440546 5.9956e-06
4:84827805 G A 1.073352 1.2399e-06
4:84831724 T C 1.564277 -1.4776e-05
4:84834611 T C 1.072801 1.0175e-06
4:84837734 T C 0.990259 -8.8372e-07
4:84838505 A G 0.491155 -2.4789e-05
4:84840934 C G 0.099728 -1.0541e-04
4:84841725 A G 0.107385 1.4301e-05
4:84846978 A G 0.025567 -1.4569e-05
4:84847379 C T 0.022812 1.9417e-05
4:84853269 G A 1.469798 -9.1570e-06
4:84857106 C T 0.076780 -1.2379e-05
4:84857219 A G 0.028774 -1.0376e-05
4:84858246 G A 0.130752 1.5349e-05
4:84858680 A G 0.077007 -2.7826e-05
4:84862360 T C 0.072385 -1.8243e-05
4:84871065 T C 0.193007 -2.8016e-05
4:84882179 C T 0.032218 -1.4231e-05
4:84888873 A G 0.094113 -4.6626e-05
4:84889904 G A 0.150295 3.7838e-05
4:84891973 A G 0.028008 1.0139e-06
4:84894376 T C 0.086498 9.2660e-07
4:84895386 C T 0.342532 1.5527e-05
4:84897265 T C 0.031413 -5.5997e-07
4:84899480 G A 0.125623 -8.4604e-06
4:84899552 G A 1.873393 -4.5928e-05
4:84901293 T C 0.382004 -2.9068e-05
4:84903312 T C 0.347482 9.4467e-07
4:84904785 G C 0.298795 2.3438e-05
4:84906237 G A 1.867427 -2.4732e-05
4:84911382 A G 0.046104 4.3573e-06
4:84917042 G A 0.113399 1.7199e-05
4:84924934 A G 0.170081 -5.9930e-06
4:84931879 G T 0.081973 -1.9905e-05
4:84944637 G A 0.339319 6.1137e-05
4:84946335 C T 0.107294 -2.4741e-05
4:84950019 T G 1.912220 -1.2281e-05
4:84952912 A G 0.092688 -8.2702e-06
4:84959640 C T 1.785022 -3.5030e-05
4:84961080 A G 1.559090 -7.1579e-05
4:84969104 A G 0.389814 -3.1231e-06
4:84975437 A G 0.626032 2.5401e-06
4:84977350 C T 0.193526 2.4436e-05
4:85001780 G C 1.211203 1.2288e-05
4:85011142 T C 0.048876 -9.9751e-06
4:85015250 A G 0.388249 -2.8335e-05
4:85024378 G T 0.405105 4.5501e-05
4:85027196 A G 0.792575 1.2201e-05
4:85030207 C T 0.106148 -1.8402e-05
4:85072855 T C 0.034532 -4.0304e-05
4:85081980 C T 0.399461 2.0810e-05
4:85083053 C G 0.153307 8.1563e-06
4:85083860 G T 0.296503 -8.8124e-06
4:85090749 G A 0.409837 -5.2775e-05
4:85092027 T C 0.047613 4.3217e-06
4:85103386 C T 0.023899 3.7507e-05
4:85111658 C T 0.683490 1.1147e-05
4:85112869 G T 1.900473 -3.9552e-06
4:85113459 A G 0.070503 4.9070e-05
4:85114907 T C 0.042537 -2.9806e-05
4:85138114 G T 0.252032 -5.0824e-05
4:85141313 A G 0.063024 -4.0143e-06
4:85146870 T C 0.028735 -1.7472e-05
4:85149128 G A 0.615646 -2.8857e-05
4:85157751 T C 1.062881 9.1625e-06
4:85176130 A G 0.061288 -4.4863e-05
4:85180248 C T 0.740026 1.1998e-05
4:85190409 T C 0.868739 2.2869e-05
4:85199286 A G 0.978139 5.8460e-05
4:85234589 A G 0.151285 -3.5065e-05
4:85238834 C G 0.210031 2.6861e-04
4:85244187 T G 0.059379 -3.7203e-05
4:85247435 A C 0.181153 -3.4538e-05
4:85248258 A G 0.052751 5.3514e-06
4:85248460 G A 0.065666 2.4605e-06
4:85263913 C T 1.075897 7.6418e-06
4:85264205 C T 0.112903 1.5308e-05
4:85276904 T C 0.216974 4.4284e-05
4:85283006 A G 0.085992 5.5690e-05
4:85284259 A G 0.059454 -4.2587e-05
4:85285752 G A 0.083853 2.0606e-05
4:85286424 G T 0.021461 2.6137e-06
4:85291500 T C 0.133040 5.7036e-06
4:85295658 G A 0.340464 1.0966e-05
4:85301481 G T 1.757102 3.1536e-05
4:85309078 G A 1.451222 -1.3091e-05
4:85316307 G A 0.194087 2.8003e-06
4:85328625 T C 0.121790 6.6613e-05
4:85329757 T C 0.033471 3.0531e-05
4:85330909 A C 0.132066 -8.7327e-06
4:85333944 T C 0.079919 3.1348e-05
4:85334234 T C 0.028073 7.6027e-06
4:85338930 T C 0.029492 -3.2711e-05
4:85352197 A G 0.023672 4.6313e-06
4:85360212 T G 1.976942 1.0325e-05
4:85363489 C T 1.513227 -9.4003e-06
4:85370123 G T 0.080607 -8.5090e-06
4:85376742 G C 0.146637 -1.8480e-05
4:85381328 T C 0.115925 -8.0449e-06
4:85400053 G A 1.978785 1.9139e-05
4:85402557 C A 1.469479 2.5669e-06
4:85416362 T C 0.090546 2.1318e-05
4:85423870 G T 0.660928 2.4504e-06
4:85425485 C T 0.040044 2.1008e-05
4:85429372 A G 0.022383 7.9108e-06
4:85432219 G A 0.109219 -1.5186e-06
4:85439002 A G 0.638730 7.0777e-06
4:85443741 C T 0.034133 -2.0799e-05
4:85443944 C T 0.558402 -1.8770e-05
4:85447672 G A 0.537661 -2.5761e-05
4:85465131 A G 0.045218 -8.2115e-06
4:85465661 C T 0.058551 2.1210e-05
4:85468607 C T 1.263418 -1.4600e-05
4:85470135 T C 0.049431 -8.4306e-06
4:85475077 T C 0.794419 -1.3576e-05
4:85480494 T G 0.458590 2.7068e-06
4:85483258 C T 0.520653 1.2595e-05
4:85498672 C A 0.045341 -6.7234e-06
4:85508542 T C 0.076650 -2.4121e-05
4:85517242 C A 0.077936 4.1504e-05
4:85530633 T G 0.077978 4.5081e-05
4:85532930 G A 1.200160 -7.9182e-06
4:85540814 C T 0.763847 5.3331e-06
4:85549444 C A 0.056370 -1.2035e-07
4:85552882 T G 0.400957 -2.5303e-05
4:85554004 T C 0.041469 2.2545e-06
4:85560329 A G 0.040878 1.5869e-05
4:85563138 A G 0.029813 -2.4703e-05
4:85566809 A G 1.371423 -4.9444e-05
4:85571360 T C 0.107064 -3.1899e-06
4:85580791 T G 0.091120 -6.6392e-06
4:85599683 T C 0.052952 -4.9979e-06
4:85607564 A G 0.058496 3.5969e-05
4:85612894 C T 0.027288 1.1195e-05
4:85638528 T A 0.146818 3.1988e-05
4:85638615 C G 0.112033 4.8491e-06
4:85642327 C A 0.356862 -9.4141e-06
4:85643137 G A 0.064001 3.0025e-05
4:85643634 C T 0.032257 -1.2672e-05
4:85649180 T G 0.035876 -1.8007e-05
4:85651685 C T 1.598650 -5.8354e-06
4:85667827 T A 0.800541 8.1712e-06
4:85668275 C T 0.033831 1.6946e-06
4:85673984 G T 0.065660 1.1666e-05
4:85702222 A G 0.099063 2.8713e-05
4:85713618 T G 0.162918 -9.3754e-06
4:85732535 C T 0.659798 -1.2523e-05
4:85757144 G C 0.033185 -1.7055e-05
4:85774908 A G 0.056860 9.0306e-06
4:85789940 C T 0.328708 -3.8763e-05
4:85791033 A G 0.045627 -2.0025e-05
4:85827192 T C 1.133585 -4.8767e-05
4:85866802 C T 0.726714 -9.2694e-06
4:85877756 C A 0.081431 2.6182e-05
4:85879810 A G 0.033971 1.0384e-05
4:85883606 C T 0.060716 -6.0650e-05
4:85933545 T C 0.077267 -6.9386e-06
4:85942613 A G 0.741808 -1.4095e-05
4:85949880 T C 0.029284 -1.9053e-05
4:85978422 A G 0.038989 -3.2514e-05
4:85982028 G C 0.101848 2.1736e-05
4:85997839 A G 0.044396 2.3967e-06
4:86003711 C T 0.315056 -3.0246e-05
4:86003735 G T 0.136753 2.4563e-05
4:86024534 G A 0.413440 -1.4389e-06
4:86029339 T C 1.927479 3.1271e-05
4:86042277 C T 0.139100 1.8909e-05
4:86061990 C T 0.429163 -1.2839e-05
4:86064971 A G 0.186635 -1.2793e-05
4:86067524 A G 0.742898 -8.3570e-06
4:86073460 G T 0.320856 9.0040e-06
4:86076496 T C 0.133920 -1.7061e-06
4:86077132 C T 0.133611 2.6588e-05
4:86091176 G A 0.041771 1.0493e-04
4:86092208 G A 0.434795 -7.0038e-06
4:86097932 C T 0.037778 -1.0882e-05
4:86103429 A G 0.609900 -1.8229e-05
4:86120444 A G 0.364922 2.6874e-06
4:86121799 G A 0.041047 2.4044e-05
4:86130350 A C 0.030796 1.4812e-05
4:86136864 A G 0.659198 -1.3707e-05
4:86145003 T C 0.026694 -1.6718e-05
4:86152850 C T 0.075835 8.5206e-06
4:86163503 A G 0.060746 2.3290e-05
4:86165501 C T 0.068571 1.1155e-05
4:86168917 A G 0.072694 2.6979e-06
4:86173390 G A 0.194883 9.6151e-06
4:86181091 T C 0.557922 1.0096e-05
4:86201050 G A 0.363542 2.2988e-06
4:86207540 T C 0.128629 -1.0568e-05
4:86211671 A C 0.040222 5.8593e-06
4:86220538 C T 0.106943 3.6615e-07
4:86237135 C A 0.034084 3.1731e-05
4:86242732 C T 0.038969 -4.4200e-06
4:86243969 A G 0.618476 -5.2494e-05
4:86255297 A G 0.677816 -2.6723e-05
4:86286561 T C 0.550755 -4.3879e-05
4:86305069 A G 0.415076 2.0614e-05
4:86307230 A C 1.111147 -8.3259e-06
4:86318251 A G 0.057328 3.6358e-05
4:86326479 G A 0.435350 6.3063e-05
4:86332836 G C 0.584667 4.8811e-05
4:86334338 A C 0.037671 -3.4712e-05
4:86336779 G T 0.783851 -1.0204e-06
4:86338473 G C 0.046308 -4.1811e-06
4:86339854 A C 1.416034 3.4828e-06
4:86341430 T G 0.130693 2.2230e-05
4:86342795 G C 0.089478 -2.5547e-05
4:86343026 A G 0.060048 -3.3005e-05
4:86350520 A G 0.147098 -2.2193e-05
4:86353705 C G 0.029998 3.1615e-05
4:86357577 T C 0.375682 -4.4384e-05
4:86358682 A G 0.058811 -1.4906e-05
4:86362705 T C 0.045740 6.8576e-07
4:86364008 G A 0.394903 -2.0947e-06
4:86365770 G C 0.185703 -1.0712e-05
4:86366112 G A 0.030404 -5.4889e-05
4:86372521 C A 0.028083 8.7342e-06
4:86374871 G T 0.046964 -5.2584e-05
4:86384393 A G 0.035733 -7.9751e-06
4:86394633 T C 0.051125 5.1701e-05
4:86396533 T C 0.065472 3.1200e-06
4:86397877 G A 0.417322 -8.3378e-05
4:86411031 C A 0.310934 5.2065e-06
4:86416350 G A 0.054504 2.3730e-05
4:86417124 T C 0.197917 -2.9140e-05
4:86428641 C T 1.958207 -3.4439e-05
4:86431482 A T 0.484612 7.0374e-06
4:86434204 A G 1.495832 1.2129e-05
4:86435231 T C 0.041089 -2.1916e-05
4:86435512 A C 0.138301 -2.7078e-06
4:86437368 G C 0.212865 -6.4564e-06
4:86439199 A G 0.052108 1.1719e-05
4:86439455 G A 0.038158 1.5639e-05
4:86441520 C T 0.028206 -1.4970e-05
4:86442910 C A 0.048616 6.2879e-06
4:86442949 A C 0.031270 3.0729e-06
4:86445740 A G 0.023344 1.7619e-05
4:86446431 A G 0.101864 2.1498e-05
4:86448538 G A 0.034276 -1.0900e-05
4:86449388 A C 0.536980 -2.0664e-06
4:86453442 A G 0.035318 9.7602e-06
4:86469560 G T 1.255914 -2.6323e-05
4:86480972 T C 1.873903 -7.1214e-05
4:86481715 A G 0.068854 -1.4970e-06
4:86482244 A G 0.524525 5.1472e-06
4:86482992 A G 0.027901 -2.6140e-05
4:86487669 A G 0.078731 -5.2849e-06
4:86490363 C G 0.298989 -2.1659e-05
4:86490712 T C 0.042358 -8.0500e-06
4:86492385 G A 0.081331 -9.4313e-06
4:86501891 G A 0.526363 -1.2240e-05
4:86516300 G A 0.076183 -1.7923e-05
4:86520349 A G 0.991262 2.2572e-06
4:86523692 G A 0.085566 -1.1798e-05
4:86532038 A G 0.046750 -1.1526e-05
4:86553373 G A 0.027181 -1.9759e-05
4:86559339 C T 0.352607 1.1545e-05
4:86568065 C T 0.094918 -2.8070e-06
4:86568103 G A 0.595093 -1.5724e-06
4:86569389 T C 1.865301 -1.8754e-05
4:86571547 G T 0.025824 -4.0164e-06
4:86595137 G T 0.232930 1.3843e-05
4:86596984 C T 0.585258 7.1023e-07
4:86597245 C T 0.267209 -5.3944e-06
4:86602918 T C 0.979129 4.0867e-05
4:86603062 G A 0.261386 -4.4479e-05
4:86604148 C A 0.180750 2.7898e-05
4:86604872 G A 0.490308 1.8851e-05
4:86613919 T G 0.043906 -5.3731e-06
4:86614493 G A 0.464205 3.2168e-06
4:86616140 T C 0.103470 1.4092e-06
4:86618803 T G 0.345447 -3.1947e-07
4:86621713 T C 0.087628 3.7621e-05
4:86633307 A G 1.630735 -3.4864e-05
4:86641149 G A 1.434989 -2.4339e-05
4:86650243 G A 0.046977 9.1110e-06
4:86650631 T C 0.255586 7.3175e-06
4:86651464 C T 0.564757 2.2639e-05
4:86660500 C T 0.182964 2.4428e-05
4:86661171 T G 1.874172 -2.7988e-06
4:86661343 A G 0.081509 -3.4838e-07
4:86674335 T C 0.118570 6.4076e-05
4:86685523 A G 0.075232 -3.1464e-05
4:86691740 T C 0.172516 -3.9663e-06
4:86692532 C T 0.032293 -6.4124e-06
4:86697240 G A 0.078510 2.1351e-05
4:86702170 T C 0.643248 -1.4406e-05
4:86702873 C T 1.423334 8.5224e-06
4:86707695 G A 0.234177 1.4829e-05
4:86709402 C A 0.136390 1.8868e-05
4:86710604 A G 0.065313 6.4852e-06
4:86711925 C A 0.522052 -5.7165e-06
4:86713124 G T 0.334713 1.3226e-05
4:86716348 A G 0.054562 -1.5501e-07
4:86726729 C T 0.215763 5.9956e-06
4:86729115 T C 0.091217 2.6036e-05
4:86729352 A C 0.046600 -2.7969e-05
4:86740104 T G 0.022198 1.6470e-05
4:86745435 C T 0.083392 -1.8560e-05
4:86753933 G A 0.208181 -8.4400e-08
4:86755698 T C 0.105908 -1.5649e-06
4:86756230 C T 1.894871 -2.7724e-05
4:86757650 G A 0.219846 -5.1909e-06
4:86758023 C A 0.026733 2.2362e-06
4:86778640 G A 0.026512 -8.7443e-06
4:86781282 A G 1.048210 -3.1197e-05
4:86784295 C T 0.060807 9.5643e-06
4:86794587 G C 0.040716 2.8774e-05
4:86795446 T C 0.054780 4.0393e-05
4:86804656 C T 1.797727 -2.2626e-05
4:86807424 C A 1.799376 -2.7530e-05
4:86807434 T C 1.128470 -9.5634e-06
4:86811823 T C 0.328848 5.7440e-06
4:86812285 C T 0.213796 -1.3942e-05
4:86817765 G C 1.379914 2.4905e-05
4:86821603 A G 0.063359 3.3524e-06
4:86821888 A G 1.159876 -2.7450e-05
4:86840062 A G 0.034003 4.7796e-05
4:86844835 G A 0.534078 -9.8638e-06
4:86844948 G A 0.257089 -3.6201e-05
4:86851596 T C 0.222141 5.4968e-07
4:86852771 C G 0.162486 -1.1662e-05
4:86853541 A T 0.150652 1.2578e-05
4:86875253 T C 0.679251 -4.0645e-05
4:86891199 C T 0.393521 -1.5074e-05
4:86892695 A G 0.225488 1.8973e-08
4:86903514 A G 0.440702 -2.3120e-06
4:86910485 T C 0.091886 2.1122e-05
4:86914065 T C 0.035840 -4.4462e-07
4:86917501 G A 0.882491 3.8908e-05
4:86917834 G T 0.147831 2.6796e-06
4:86921135 G A 0.079156 1.5649e-05
4:86921293 C T 0.052930 -1.3546e-06
4:86930207 T G 0.886003 3.5902e-05
4:86930609 C T 1.722972 -1.2331e-05
4:86931091 C T 1.600880 -2.4113e-05
4:86934458 A G 0.026106 1.0496e-05
4:86936468 G A 0.254093 2.4612e-05
4:86940532 T C 0.952218 1.3410e-04
4:86948280 T C 0.375062 4.8454e-05
4:86948651 G A 0.029615 -1.6642e-05
4:86953409 A C 0.024418 -4.2518e-05
4:86954452 A G 0.057672 -4.7859e-06
4:86956162 A G 0.036171 -1.9761e-05
4:86965421 C A 0.031812 -1.0085e-05
4:86965598 T C 0.054790 -6.6209e-06
4:86966639 T C 0.545773 5.2640e-05
4:87001823 T C 0.915703 2.0509e-04
4:87011736 A G 0.256537 1.1603e-05
4:87018511 G A 0.073547 2.5012e-05
4:87028315 G A 0.036892 9.4998e-06
4:87037989 G A 1.650366 1.6711e-05
4:87043066 G A 0.069873 -7.4280e-05
4:87046765 T C 0.177547 5.8663e-05
4:87053165 T C 0.358203 4.1173e-05
4:87054481 C T 0.023769 -2.7353e-05
4:87078003 T C 0.070149 -2.1621e-05
4:87082704 T C 0.030611 1.1163e-05
4:87106739 C T 0.270403 -1.8382e-05
4:87107549 G A 0.063660 7.5760e-06
4:87107908 G A 1.370034 -3.7819e-06
4:87118998 G A 0.030209 7.0887e-06
4:87119224 C T 0.088926 -5.9486e-07
4:87123959 C T 0.049879 2.2348e-05
4:87145582 G A 0.054062 2.8271e-05
4:87149539 G A 0.024233 -2.4824e-05
4:87154060 A G 0.085089 -2.4009e-05
4:87168547 G T 0.073687 1.3732e-05
4:87168661 A G 0.419357 -5.4329e-06
4:87171314 T C 0.079847 2.8847e-06
4:87177192 C T 0.084706 -1.5938e-05
4:87180901 C A 0.690351 -1.7068e-05
4:87183985 C T 0.113977 -4.6285e-06
4:87185974 G A 0.155345 1.2742e-05
4:87195569 A G 0.168910 -2.5426e-05
4:87197433 G T 0.241931 -8.0004e-06
4:87208709 A C 0.056526 6.1445e-07
4:87211471 T C 1.735293 5.8145e-05
4:87213183 C T 0.057867 -2.4975e-06
4:87216407 A G 0.587910 1.3220e-05
4:87221827 A G 0.224494 2.6279e-05
4:87222763 T C 0.076429 -1.2271e-05
4:87228039 C T 1.359764 1.3837e-04
4:87228500 T C 0.028836 -4.3977e-06
4:87232434 A G 0.064024 9.6248e-06
4:87238372 T C 0.033757 1.1661e-06
4:87240157 T C 0.730123 6.1136e-05
4:87247227 T G 0.048064 -1.2485e-05
4:87254832 C T 0.171620 -1.2847e-05
4:87257829 A C 0.027508 6.9926e-06
4:87260918 G A 1.571613 2.9186e-05
4:87266932 G A 1.573677 2.9554e-05
4:87270266 G A 0.085440 -9.2183e-07
4:87297698 C T 0.025327 4.9229e-06
4:87299599 T C 0.071684 -2.9575e-05
4:87307539 T C 0.048519 3.0656e-06
4:87308909 T C 0.090792 -4.9493e-06
4:87317207 G T 0.032848 6.1614e-06
4:87340730 G A 0.380031 -2.0987e-05
4:87342840 A G 0.080925 -4.7695e-05
4:87376522 T C 0.255086 -2.2015e-05
4:87391315 G A 0.717282 8.1656e-05
4:87403431 A G 0.027882 -4.1406e-06
4:87406449 G A 0.748754 2.6047e-05
4:87413424 G A 1.755437 9.1834e-06
4:87429221 C T 0.068941 -1.0995e-05
4:87446936 C T 0.061258 -1.2832e-05
4:87471100 G A 0.046970 3.1050e-06
4:87472128 T C 0.591649 4.2763e-05
4:87485932 C T 0.035220 -1.0056e-05
4:87487023 T C 0.063378 1.4042e-06
4:87509973 C T 0.044023 7.4472e-06
4:87522951 C T 0.030482 -1.1521e-06
4:87532242 A C 0.088705 7.0986e-06
4:87544484 G A 0.050742 1.7740e-05
4:87568863 T C 0.034821 1.4630e-05
4:87595822 A G 0.271448 9.2249e-06
4:87605963 C T 0.106898 -3.0274e-07
4:87636556 A G 0.044990 -2.8571e-05
4:87639558 A G 0.020361 -3.2102e-06
4:87684031 G A 1.479775 1.5711e-06
4:87685796 G T 0.239354 -1.3615e-06
4:87690998 G A 0.351516 3.1386e-05
4:87692393 A G 0.238958 -1.0531e-05
4:87706506 G T 0.827932 2.4083e-05
4:87724970 A G 0.059827 -2.7251e-05
4:87730980 T C 0.033189 5.9403e-06
4:87736307 C A 0.237630 -5.0519e-06
4:87752188 C T 0.242749 5.8916e-06
4:87753862 C T 0.127733 2.4219e-05
4:87754419 T C 0.291228 1.4350e-05
4:87759673 A G 0.152609 -2.4312e-05
4:87769929 C T 0.399006 1.9568e-09
4:87770252 A G 0.105454 -1.8311e-05
4:87771621 A G 0.161847 -1.3747e-05
4:87791982 T C 0.219210 5.9909e-06
4:87793412 T C 0.059610 -1.7028e-05
4:87793546 C T 0.401856 -3.6017e-06
4:87794169 C A 0.031903 -3.8736e-06
4:87809020 G C 0.385114 -7.0101e-06
4:87809025 C T 0.176579 -4.3560e-05
4:87829251 G A 0.180812 -2.6897e-05
4:87832601 A G 1.070795 -2.8871e-06
4:87852108 T G 1.486507 -1.1914e-05
4:87873164 G A 0.408081 8.5622e-06
4:87877291 G A 0.306351 -4.4138e-06
4:87889179 C A 0.044033 -2.4830e-05
4:87889437 T G 0.337735 3.1531e-05
4:87890167 G C 0.097842 2.1632e-05
4:87891938 A G 0.122725 2.6630e-05
4:87894219 T G 0.091344 -1.7769e-05
4:87903043 C T 0.026746 6.6255e-06
4:87931615 A C 0.065176 -1.8064e-05
4:87939942 C T 0.044380 -3.4495e-05
4:87945401 T G 0.399587 -3.8969e-06
4:87958395 A G 1.095976 -2.6022e-05
4:87960857 G A 0.386435 3.1623e-05
4:87967235 T C 0.028732 2.2507e-05
4:87968780 C T 0.043978 -2.9905e-05
4:87968798 T A 0.402060 3.6130e-05
4:87970417 A G 0.223021 3.6680e-05
4:87979212 G A 0.488224 1.7460e-05
4:87980778 T C 0.038791 -6.6584e-06
4:87994020 T C 0.040203 3.2417e-05
4:87996745 A G 0.797071 4.7642e-05
4:87997748 T C 0.055332 -3.1722e-06
4:88000670 T G 1.973602 -5.4253e-06
4:88001475 G A 0.032832 -4.0164e-06
4:88003327 G A 0.063339 2.7418e-05
4:88007789 T C 0.038427 -6.7660e-06
4:88014970 G C 0.077170 3.9604e-05
4:88030261 T G 1.185739 -8.8717e-06
4:88046938 A G 0.403018 -1.2495e-04
4:88058340 G C 0.434308 1.5761e-05
4:88061948 C T 0.128418 1.0126e-05
4:88064431 G A 0.787963 1.3537e-05
4:88068599 C A 0.749068 -4.9876e-05
4:88072085 T C 0.417173 4.7502e-06
4:88080971 C T 0.242875 4.2605e-06
4:88102821 T C 0.231259 -4.6225e-05
4:88116518 G A 0.051028 2.3288e-05
4:88126218 T C 0.049934 2.0397e-05
4:88137926 C T 0.072470 -2.0546e-05
4:88145550 T C 0.066127 2.6130e-05
4:88150022 T C 0.049187 1.8397e-05
4:88151930 A C 0.230626 -4.4958e-05
4:88156939 C A 1.425674 4.9833e-05
4:88160018 G A 0.468571 2.4207e-05
4:88186509 A G 0.866129 4.9407e-05
4:88186905 C T 1.979113 -1.2744e-05
4:88188514 A G 0.572343 1.7040e-05
4:88194377 A G 0.083778 -1.8122e-05
4:88196855 T A 0.695025 -1.6627e-05
4:88214273 A C 0.222245 -1.7703e-05
4:88217021 C T 0.058834 8.7493e-06
4:88221936 T G 0.297422 4.0947e-05
4:88231429 A G 0.128493 4.7356e-05
4:88244209 G A 0.031170 -1.2384e-05
4:88246200 C A 0.265145 -2.7175e-05
4:88255498 A G 0.061437 -4.3991e-05
4:88274573 C T 1.681974 1.4415e-06
4:88274740 G T 0.343629 2.4346e-05
4:88280502 T C 1.156040 4.8318e-06
4:88290265 A G 0.598336 5.8171e-06
4:88295123 A G 0.037895 -4.9765e-06
4:88301681 C T 0.030511 -4.9226e-06
4:88307252 G T 0.603334 8.4798e-06
4:88334073 T C 1.233342 -2.4662e-05
4:88334640 G A 0.753178 -4.3281e-06
4:88342369 G A 0.760494 -6.9200e-06
4:88343290 C T 0.282150 -1.8476e-05
4:88343526 A G 0.070087 -3.5932e-05
4:88348711 T C 0.159188 -9.8104e-06
4:88356799 T C 0.315786 -1.4036e-05
4:88364757 T C 0.065485 -1.4718e-05
4:88368653 T G 0.540983 -5.0678e-05
4:88368830 G A 0.688488 1.7665e-06
4:88370633 T C 0.044257 4.5526e-06
4:88385170 T C 0.061275 -9.4864e-06
4:88385446 T C 0.831597 -9.2915e-06
4:88387194 T C 0.690906 -8.6880e-06
4:88400110 G A 1.187657 3.8210e-05
4:88403609 A G 0.069337 -2.0931e-05
4:88412806 C T 0.268589 -9.2252e-06
4:88414201 G A 0.481765 2.5395e-05
4:88416188 T G 0.706574 5.8307e-06
4:88425107 T G 0.044692 7.1407e-06
4:88425239 G C 0.415174 1.6147e-05
4:88433692 G T 0.030452 1.4251e-06
4:88438517 G A 0.097200 2.1223e-06
4:88442531 T C 0.046792 -2.6827e-05
4:88443344 C T 0.125523 -4.4985e-05
4:88443470 C T 0.416037 2.2692e-05
4:88448480 G T 0.403687 2.5862e-05
4:88451579 C A 0.894332 2.2431e-04
4:88462729 A G 0.663904 2.5391e-05
4:88466071 A G 0.918283 1.7017e-04
4:88468158 A G 0.050297 1.9646e-05
4:88468386 A G 0.432568 2.4946e-05
4:88470466 T C 0.123656 -2.7930e-05
4:88470526 C T 0.034045 8.2182e-06
4:88477684 A T 0.024162 1.5477e-05
4:88480342 C T 0.066182 2.3407e-05
4:88482482 G A 0.619255 -1.7822e-05
4:88489836 T C 0.068370 -3.5845e-05
4:88489929 C A 0.839358 -2.3729e-05
4:88489957 A G 0.272948 1.7111e-05
4:88491716 A G 1.819801 -5.1224e-05
4:88494059 G A 0.717464 -1.8467e-05
4:88501359 T C 0.071791 2.6771e-05
4:88501530 T C 0.022127 1.0603e-05
4:88502342 G C 0.652262 -1.7587e-05
4:88509540 C T 0.310077 2.4753e-05
4:88514553 G A 0.154466 -4.6711e-06
4:88516117 C T 0.995209 5.0878e-05
4:88524746 G A 0.439443 -3.1906e-05
4:88533540 T A 0.106707 2.4850e-05
4:88539624 C T 0.040287 3.4083e-05
4:88539926 A G 0.090335 3.0665e-05
4:88541969 T C 0.546302 -1.2380e-05
4:88542735 G A 0.656903 2.3358e-05
4:88546861 T C 1.664748 -2.9818e-05
4:88546931 A G 0.067568 -2.9307e-05
4:88551862 A G 0.418157 -5.2441e-05
4:88552784 A G 1.715007 -9.9241e-06
4:88553414 A G 1.018676 -3.7724e-05
4:88583135 T A 0.559937 2.5372e-05
4:88589404 G T 0.027603 -5.5572e-06
4:88590012 C T 0.544575 -9.5387e-07
4:88591554 A G 0.041297 5.3682e-05
4:88615772 C T 0.412223 2.0170e-05
4:88618795 T C 0.048571 1.5098e-05
4:88639362 C T 0.033601 -9.7892e-06
4:88645113 T C 0.415894 -5.0917e-05
4:88645344 T C 1.030199 4.0213e-05
4:88650362 G A 0.027830 -7.6362e-07
4:88687755 T G 0.639859 2.0459e-05
4:88697969 G A 0.036045 1.5414e-05
4:88698345 T C 0.585553 2.3207e-05
4:88702946 T C 0.068211 5.0900e-06
4:88707290 A G 0.027742 5.4277e-06
4:88710055 C T 0.028550 1.5819e-04
4:88710784 A G 1.563602 -1.9474e-07
4:88720717 A C 0.035428 8.4502e-07
4:88721670 A G 0.023328 -2.2207e-05
4:88726187 T C 0.059003 -4.3154e-06
4:88728904 C A 0.397039 4.4275e-06
4:88732746 G A 1.529115 -8.0009e-06
4:88732763 G A 0.461099 -2.7782e-06
4:88732911 T C 0.339822 8.9837e-06
4:88732918 T A 0.626269 3.4747e-05
4:88742318 C T 1.550314 -4.6394e-06
4:88746701 G A 0.037853 -3.3653e-05
4:88749481 G A 0.032861 -7.3510e-06
4:88750900 A C 0.552092 -4.1423e-05
4:88754060 T C 0.277658 -3.5223e-05
4:88755254 T C 0.465140 -3.8034e-05
4:88755828 C T 1.865816 -1.3765e-05
4:88756978 C T 1.486530 6.2467e-05
4:88761269 A C 0.059214 2.3432e-06
4:88766969 G A 0.042699 -2.2790e-05
4:88767008 A G 0.329844 2.8862e-05
4:88770998 T C 1.448369 6.8320e-06
4:88774784 T C 0.047211 -1.8161e-05
4:88775208 C G 0.020066 -1.9900e-05
4:88775243 C T 1.324135 4.2954e-05
4:88775345 A G 0.279725 -5.3171e-05
4:88782841 A G 1.276483 -9.9151e-05
4:88789617 T C 0.147893 -3.8169e-05
4:88790118 A G 0.036061 8.9121e-06
4:88804197 G A 1.895773 -2.1978e-05
4:88814683 T G 0.332480 -4.3439e-05
4:88815148 A G 0.332908 -4.1037e-05
4:88822167 G C 0.050797 3.3747e-06
4:88830632 C T 1.073878 -4.2868e-06
4:88848294 G C 0.125708 -2.7387e-06
4:88855724 C T 1.041336 1.1557e-05
4:88858885 C T 0.384345 -2.6380e-05
4:88860123 G T 0.059139 2.0789e-06
4:88869086 T C 1.061648 3.3633e-06
4:88878762 T C 0.070938 -3.5469e-05
4:88895087 C T 0.032455 9.7230e-06
4:88895115 G A 0.589523 -1.6353e-05
4:88896421 C T 0.969502 5.0808e-06
4:88898941 T C 1.163580 -6.9888e-06
4:88906436 A G 0.044792 1.4695e-07
4:88910113 C G 0.719833 -1.3498e-06
4:88915780 A G 0.103292 -3.4517e-05
4:88919106 A G 0.961388 1.0421e-05
4:88924852 T G 0.022867 -1.4982e-05
4:88927707 A G 0.515466 2.6094e-06
4:88934955 G A 1.546746 6.3291e-06
4:88940329 T C 0.046889 -9.1855e-06
4:88957562 C T 0.676485 3.3516e-06
4:88964957 T C 0.051748 -1.3854e-06
4:88966000 A C 0.094226 -5.2312e-06
4:88972051 A G 0.274720 1.3230e-05
4:88975684 T G 0.063135 -2.5447e-05
4:88976251 C T 0.080318 -1.5860e-05
4:88998083 A G 0.671681 -9.4614e-06
4:88999267 G C 0.088040 4.0092e-05
4:89015857 T C 1.739354 1.1100e-06
4:89019615 T C 0.702929 -1.5545e-05
4:89020934 A G 0.197113 1.8203e-05
4:89029252 C A 1.942468 3.0721e-05
4:89031991 T C 0.036499 -2.2671e-05
4:89033527 C T 0.596881 3.7631e-06
4:89039622 C T 0.046604 -5.4456e-06
4:89042960 C T 0.035152 1.9273e-05
4:89050998 G A 0.761617 -1.6479e-05
4:89052323 T G 0.227432 3.9281e-05
4:89056565 C A 0.050985 -1.1558e-05
4:89059819 T C 0.334661 -3.3759e-05
4:89064581 C A 1.071557 1.1662e-05
4:89068455 T G 0.936226 1.2469e-05
4:89069510 A G 0.114282 5.5489e-09
4:89080351 G C 0.085839 -3.0575e-05
4:89080690 C T 0.218327 -9.0953e-06
4:89083666 C T 0.935444 2.3085e-05
4:89096641 A G 0.305909 -4.3397e-05
4:89109510 T C 0.105421 -8.4396e-06
4:89113497 C T 0.512094 1.7335e-06
4:89117850 T C 0.334002 9.2033e-06
4:89126647 T C 0.928569 -3.9844e-06
4:89129484 A G 1.470888 -9.5197e-06
4:89133709 C T 0.028330 3.4704e-06
4:89134495 T C 0.027281 -1.6034e-05
4:89147624 A G 0.047386 1.9488e-05
4:89150387 T C 0.090416 -1.3635e-05
4:89152027 T C 0.213371 -2.8636e-05
4:89152063 T C 0.370027 3.5158e-07
4:89168575 A G 0.181870 -3.3696e-05
4:89171059 A C 0.906140 5.0380e-06
4:89191346 C T 0.108365 -1.3061e-05
4:89199085 C T 0.044205 6.9245e-06
4:89203670 G A 0.801037 1.5579e-05
4:89204093 T C 0.639580 3.3692e-05
4:89205660 T G 0.025009 1.9231e-05
4:89206264 A C 0.050661 -8.1371e-06
4:89206661 A G 0.044500 -1.1472e-05
4:89213828 G A 0.043108 -2.1462e-07
4:89216768 C T 0.138697 -5.3925e-06
4:89220529 C T 0.035483 -4.0601e-05
4:89220944 A T 0.138658 -1.9714e-05
4:89222164 C T 0.173648 -4.6537e-05
4:89225991 T C 0.039346 7.1040e-06
4:89226422 C T 1.064832 4.7422e-06
4:89228383 C T 1.005644 1.4726e-05
4:89236735 C T 1.040498 2.5645e-05
4:89239492 A G 0.548314 -1.9070e-05
4:89240254 A G 0.091084 -2.1565e-06
4:89240338 C T 0.029735 1.9946e-05
4:89240476 A G 0.887224 3.7299e-06
4:89244007 T C 1.818665 2.9288e-05
4:89246408 A G 0.021234 -2.7217e-08
4:89249061 C T 0.120810 -8.6564e-06
4:89249372 G A 0.494547 2.6591e-06
4:89249415 T C 0.020419 -7.4778e-06
4:89252659 C T 0.082460 -5.6950e-06
4:89253042 G A 0.895815 9.0959e-06
4:89253794 G T 0.100465 1.1270e-05
4:89255425 G C 0.248864 -2.3067e-05
4:89259893 G A 0.105567 -2.1072e-06
4:89261648 T C 0.093512 -1.6795e-05
4:89262060 G A 0.027940 -6.0833e-05
4:89265308 C T 0.207080 -7.4697e-06
4:89269476 G C 0.116029 -3.0054e-05
4:89274921 T C 0.816156 -2.7603e-05
4:89283496 T C 0.547438 2.0950e-05
4:89283562 A G 0.069373 -5.2449e-05
4:89284573 T G 0.143816 1.4547e-05
4:89287096 A G 0.194935 -7.1911e-06
4:89288844 C T 0.081250 -1.3529e-06
4:89297675 C G 0.084963 -3.9106e-06
4:89298713 A C 0.092318 -5.1631e-06
4:89300733 G A 1.093145 4.1903e-06
4:89302101 G A 0.082119 4.2613e-05
4:89303058 C T 0.049992 -1.5620e-05
4:89305284 C T 0.383326 1.1433e-05
4:89310367 G A 0.157423 3.0447e-06
4:89311962 C T 0.166439 2.0587e-06
4:89313043 T C 0.491522 -1.3416e-05
4:89314635 G A 0.104392 3.6798e-05
4:89317868 C T 0.109446 4.8008e-06
4:89319296 C T 0.280809 -1.4988e-05
4:89319962 G A 0.165573 -1.2740e-05
4:89323214 C T 0.493223 -2.2036e-05
4:89323743 A G 0.022773 1.8814e-05
4:89339543 A G 0.097024 -1.6539e-05
4:89373832 A G 0.053452 -8.2601e-06
4:89387564 C T 0.092282 -1.4272e-05
4:89388622 G A 0.021750 4.5178e-05
4:89391771 T C 0.047314 1.4550e-05
4:89397091 G A 0.631336 -2.1490e-06
4:89401340 T C 0.073090 2.2615e-06
4:89420956 T G 0.235705 -6.8032e-06
4:89421086 G A 0.191445 -1.7265e-05
4:89423244 T C 0.293845 -6.9686e-06
4:89423800 A G 0.085735 2.2019e-06
4:89423951 C T 0.258095 -1.5398e-05
4:89427553 G A 0.260912 8.3036e-06
4:89439617 T C 0.047694 5.3142e-05
4:89441779 G A 1.805014 1.2993e-05
4:89445036 T C 0.039060 2.2979e-05
4:89451509 C A 0.435664 1.3556e-06
4:89468618 G A 0.020257 -1.5268e-05
4:89470295 C A 0.314478 4.6443e-06
4:89482021 C T 0.531124 -7.6620e-06
4:89489350 T C 0.078835 3.7593e-05
4:89498363 A C 0.045429 2.3620e-05
4:89500973 A G 0.127139 -5.2718e-05
4:89501036 A G 0.103522 -5.3832e-06
4:89501852 G A 0.058980 2.5275e-07
4:89522621 T G 0.149000 -8.7360e-06
4:89524695 G A 0.388451 -7.5424e-06
4:89525665 C G 0.067114 1.1111e-05
4:89532134 T C 0.047039 9.5021e-07
4:89533004 C G 0.593895 1.9880e-05
4:89539167 G A 0.125435 -8.0005e-06
4:89553625 C T 0.092675 1.2902e-05
4:89570216 C T 0.060415 -8.1239e-05
4:89572715 A G 0.021111 1.2665e-05
4:89577214 T A 0.495816 -3.1298e-05
4:89583183 G A 0.052209 2.0353e-05
4:89589871 A G 0.036759 -1.8770e-05
4:89598491 G A 0.083369 -3.1829e-05
4:89602244 A G 0.032929 2.3009e-05
4:89608225 T C 0.337199 -9.8158e-06
4:89618837 C T 0.737176 6.2998e-06
4:89619463 T C 0.052732 -3.2369e-05
4:89625427 C G 0.325034 -2.1116e-05
4:89629000 G A 0.422068 2.5703e-06
4:89637879 G A 0.276070 1.5617e-05
4:89638860 T C 0.037346 1.1607e-05
4:89639141 C T 0.030131 -1.7842e-05
4:89641915 A G 0.085693 -1.5975e-06
4:89642993 C G 0.057360 -4.7749e-06
4:89643173 G T 0.057357 -5.4662e-06
4:89645562 A T 0.077780 6.3539e-05
4:89646537 A G 0.307425 -1.9580e-05
4:89647070 T C 0.590883 3.8788e-06
4:89647980 T C 0.037794 1.8848e-06
4:89648470 C A 0.059402 1.7282e-05
4:89649659 G A 0.677316 -1.9439e-06
4:89652957 T C 0.079961 -2.5828e-05
4:89654658 A G 0.038609 1.7772e-06
4:89656988 G A 0.038508 1.8758e-06
4:89657456 T C 0.161808 1.7416e-05
4:89658120 G A 0.108245 2.1919e-05
4:89661962 A G 1.896283 -3.8486e-05
4:89667311 T C 0.021153 9.9643e-06
4:89668859 T C 0.353740 -1.6845e-05
4:89670155 T C 0.574865 3.2196e-06
4:89673726 C A 0.040141 -3.5149e-06
4:89677377 G A 1.269842 4.4983e-05
4:89677537 C T 1.429656 6.3895e-05
4:89682729 T C 0.161623 1.3081e-05
4:89683716 T G 0.058986 1.2684e-05
4:89684474 T C 0.067419 -1.3171e-05
4:89686967 C G 1.919805 7.7280e-06
4:89690277 G A 0.060061 1.1469e-05
4:89694336 C T 0.060281 1.5290e-05
4:89697212 A G 0.060265 1.4274e-05
4:89697577 C G 0.061934 1.1616e-05
4:89698493 T G 0.059373 1.3594e-05
4:89702564 G C 0.992369 1.6402e-05
4:89710123 C T 0.054280 -1.2406e-06
4:89712158 C T 1.857044 4.1679e-06
4:89714361 T G 0.183194 5.1027e-06
4:89719368 T C 0.924051 2.0251e-05
4:89727597 T C 0.136383 1.7795e-05
4:89727979 C T 0.148805 -1.3143e-04
4:89730403 A G 0.126350 -2.2916e-05
4:89730899 C T 0.099903 -8.8173e-06
4:89736306 C A 0.031660 3.2373e-05
4:89737659 G T 0.073498 -2.8843e-05
4:89740128 A G 0.905923 2.1256e-05
4:89741269 A G 0.897360 1.3931e-05
4:89742179 T C 0.795614 8.0759e-06
4:89743821 T G 0.391901 -3.2608e-05
4:89744242 C T 0.210209 -2.7306e-05
4:89751858 T C 0.561116 -1.4926e-04
4:89752276 A G 0.426394 -1.0010e-04
4:89756075 T C 0.049976 -9.4145e-06
4:89756339 T C 0.028622 -2.4310e-05
4:89759453 A C 0.087456 -1.6575e-05
4:89760417 A G 0.085982 -1.3698e-05
4:89761707 A G 0.094729 -1.5902e-05
4:89764571 C T 0.092863 -9.4479e-07
4:89767663 C T 0.085755 -6.5285e-06
4:89768744 C T 0.089559 3.6665e-06
4:89769763 A G 0.051187 -3.9709e-06
4:89770014 C T 0.050086 -9.5505e-06
4:89773699 C A 0.085680 -1.1310e-05
4:89776246 T C 1.149487 -3.9819e-05
4:89777061 C G 0.085161 -1.1374e-05
4:89777081 G A 0.716448 3.3558e-05
4:89778210 A C 0.111624 -3.4985e-05
4:89780985 C T 0.445976 7.0107e-06
4:89786473 C T 0.085573 -1.3173e-05
4:89789655 T C 0.086040 -1.5321e-05
4:89791075 G A 0.276405 4.0577e-05
4:89798850 C T 0.050093 -2.3843e-06
4:89800954 A G 0.117476 2.0415e-05
4:89830295 T A 0.046516 2.2237e-05
4:89831188 C T 0.077277 7.7296e-06
4:89835453 A C 0.427024 7.1532e-05
4:89835762 G T 0.192390 -4.6791e-05
4:89847655 G A 0.495394 -2.0480e-05
4:89852629 C G 0.045610 3.9689e-06
4:89854994 A G 1.146403 9.2836e-06
4:89855138 A G 0.317744 3.0449e-05
4:89860847 T C 1.576955 1.3321e-04
4:89864676 G C 0.055620 9.5977e-06
4:89870964 T C 0.813212 8.9550e-06
4:89875694 G A 0.449547 2.6928e-05
4:89876109 G A 0.078179 -4.4955e-05
4:89877725 C T 0.095593 7.7553e-06
4:89883979 T C 1.018917 2.8813e-05
4:89884878 T C 0.046899 -4.6693e-06
4:89886921 C A 0.049797 -2.4435e-05
4:89888067 G A 0.097362 1.2941e-05
4:89896036 A G 0.678008 -2.9457e-05
4:89900659 C T 0.023808 -1.6340e-05
4:89906598 T C 0.197911 3.7606e-06
4:89906750 C A 0.683477 -2.8019e-05
4:89908727 C T 1.302858 4.3878e-07
4:89911572 A G 0.080675 4.8074e-06
4:89917987 A G 1.301729 2.2131e-06
4:89922845 A G 0.020991 -9.0115e-06
4:89931611 G A 0.048003 3.7716e-06
4:89933514 G A 0.060681 1.5444e-05
4:89941158 T C 0.073784 -4.5151e-05
4:89941889 T C 0.049165 -2.3432e-06
4:89961779 T G 1.182523 -5.7994e-06
4:89973243 A G 0.535454 -1.8441e-05
4:89974492 T C 0.039619 2.1206e-05
4:89975482 A G 1.925187 1.0444e-05
4:89989649 G A 0.029531 -8.6932e-06
4:89993666 C T 1.788671 -2.9337e-05
4:89996723 A C 1.715416 -2.6256e-06
4:90013105 A C 0.020215 -6.1377e-06
4:90029309 G T 0.030193 -1.6404e-05
4:90033761 C T 0.045974 1.2474e-05
4:90034686 G A 0.455626 -3.6539e-06
4:90035549 G A 0.359465 1.5017e-05
4:90036718 C G 1.905654 -1.2378e-05
4:90036774 C T 0.893959 -1.3144e-05
4:90038053 C T 0.154696 -8.6927e-06
4:90041999 G A 0.059749 1.3007e-05
4:90051294 G T 0.493960 -1.7526e-06
4:90058353 G C 0.047928 -5.7373e-06
4:90062124 C A 1.782880 -2.1821e-05
4:90062555 T C 0.083528 -2.2921e-05
4:90066671 C G 0.151476 -1.7220e-05
4:90071697 T C 0.232554 -8.1470e-06
4:90075421 T C 0.822917 -1.4021e-05
4:90076233 T A 0.727334 5.5897e-06
4:90076334 C T 0.241610 3.3324e-06
4:90082942 T G 0.068906 -1.5871e-06
4:90084337 G C 0.148464 -2.8319e-05
4:90084840 C T 0.060226 2.7070e-05
4:90085866 C T 0.563086 2.2293e-07
4:90087114 G A 1.737049 -1.4134e-05
4:90094233 G A 0.180257 1.4946e-07
4:90094287 T C 1.196895 1.4453e-05
4:90094565 C T 0.348183 7.3554e-06
4:90104537 A G 0.268800 -2.8604e-06
4:90124852 T C 0.225328 -1.2623e-05
4:90126028 C T 0.068614 -2.0523e-06
4:90126190 A G 0.265470 1.0336e-05
4:90127106 A G 0.056448 -5.8165e-06
4:90127565 A G 0.042887 2.8446e-06
4:90131687 T C 0.024655 -3.1607e-05
4:90135361 C T 0.034691 -1.0757e-05
4:90135384 T C 0.039625 2.5312e-05
4:90135417 G A 0.061132 -1.1834e-05
4:90139073 G T 0.376474 -5.9637e-06
4:90141560 C T 0.132949 4.1943e-05
4:90143990 A G 1.090633 1.2374e-05
4:90150963 T G 0.053176 -4.4747e-06
4:90151072 T G 0.436443 6.7909e-05
4:90155004 A G 0.061356 2.9233e-07
4:90159109 T C 0.045240 -1.1031e-05
4:90166921 G A 0.777005 3.7545e-05
4:90167445 G T 0.194383 -1.4710e-05
4:90168825 C T 0.835167 -2.7035e-05
4:90168882 A G 0.671837 4.0886e-05
4:90169925 G A 1.084898 -4.4944e-06
4:90171147 C G 0.073339 5.1009e-07
4:90173451 C T 1.075183 -9.3941e-06
4:90183854 A G 0.031618 -2.6219e-05
4:90184457 C A 0.863786 -6.0879e-06
4:90185078 A G 0.174311 -8.8210e-06
4:90189122 A G 0.165816 -3.4650e-05
4:90190852 G T 0.153907 2.7340e-05
4:90194160 G A 0.262490 4.0063e-05
4:90195325 T C 0.047094 4.1084e-05
4:90205253 A C 1.199255 2.8948e-05
4:90209159 T C 1.650532 -1.4935e-06
4:90212306 T C 0.073498 3.0705e-05
4:90217560 A G 0.029410 1.6376e-05
4:90224246 C T 0.074070 -4.5352e-06
4:90225835 C T 1.526535 1.8646e-05
4:90228233 C T 0.132108 -2.7486e-05
4:90228697 A G 0.653531 -3.4627e-06
4:90231536 A G 0.116470 -4.5334e-05
4:90231834 G A 1.949738 -3.0905e-06
4:90232075 G A 0.046620 2.0482e-05
4:90232919 T G 1.947431 -4.0476e-06
4:90233236 A G 0.131570 -2.9207e-06
4:90236017 A C 0.137298 -4.2142e-05
4:90238073 A G 0.402755 -1.5047e-05
4:90238092 A G 0.235374 6.0668e-06
4:90241749 T C 0.073106 2.4725e-05
4:90250200 G A 0.175223 -8.4900e-06
4:90260691 A G 0.090133 2.2615e-05
4:90261336 G A 0.029027 -1.2435e-05
4:90271485 C T 1.203163 -1.0626e-05
4:90273016 T C 1.434671 -1.7812e-05
4:90273098 C A 1.073310 -7.6043e-06
4:90278723 G A 0.099222 2.7967e-05
4:90278921 C T 0.065523 1.7344e-05
4:90289577 A G 0.111874 2.5035e-05
4:90295299 C T 0.672594 3.1012e-05
4:90304023 C A 0.207184 5.5478e-05
4:90304608 G T 0.474468 -8.1445e-06
4:90308316 A T 0.109657 -2.1226e-05
4:90320570 G A 0.026054 -3.1665e-05
4:90325122 C T 0.254035 -1.0233e-05
4:90334048 A G 0.076082 2.2128e-05
4:90336018 G A 0.204915 5.1631e-05
4:90342772 G A 0.036064 -4.1531e-05
4:90343792 A C 0.038596 -6.6702e-06
4:90350508 C T 0.023010 1.0649e-05
4:90368433 A G 0.245320 -2.5472e-05
4:90368545 A G 0.069844 -1.4039e-06
4:90371719 A G 1.244667 -1.1743e-05
4:90375457 A G 1.384640 -9.3173e-06
4:90389097 C T 0.042313 -2.2996e-05
4:90391302 C T 0.736767 2.0449e-06
4:90393645 G A 1.041663 3.2242e-05
4:90400092 A G 0.077374 4.9056e-05
4:90404263 G A 0.328390 2.8930e-05
4:90404917 A C 0.176463 2.1615e-05
4:90405899 C T 0.123091 9.8886e-07
4:90421700 A G 1.728500 8.3334e-05
4:90426646 G A 0.160321 2.0364e-05
4:90431371 G A 1.463965 4.3581e-05
4:90432177 T C 0.133442 2.3605e-05
4:90435999 G A 0.036986 -3.2896e-06
4:90441186 G A 0.657958 1.3285e-05
4:90442287 C A 1.824579 2.2398e-04
4:90446671 A G 0.173145 1.7819e-05
4:90450579 C T 0.140168 6.8692e-06
4:90452280 C A 0.124890 5.9591e-06
4:90454761 C G 0.084927 1.5163e-05
4:90460797 A C 0.085800 3.0728e-05
4:90462267 A G 0.639087 5.8503e-05
4:90480831 G A 0.698427 -2.8011e-06
4:90489660 G T 0.151259 -1.5296e-06
4:90493172 A G 1.584641 1.0407e-04
4:90495645 G A 0.023402 3.6630e-05
4:90503603 A G 0.110618 7.0592e-06
4:90518679 G A 0.113188 8.1050e-05
4:90519452 A G 0.326728 3.8473e-06
4:90527742 A G 0.072629 2.7676e-05
4:90528218 G T 0.147360 -1.6386e-06
4:90535407 C T 0.025700 -1.3636e-06
4:90538467 G A 0.087842 1.5217e-05
4:90540194 G A 0.037200 -1.2135e-05
4:90543139 G A 0.069149 -2.6319e-05
4:90546486 C T 0.041878 -2.6594e-05
4:90547735 C T 0.064066 -6.1870e-06
4:90551872 A G 0.054478 -8.5906e-06
4:90558920 C A 0.020390 -1.9466e-05
4:90565218 T C 0.149740 -2.5486e-05
4:90574806 A C 0.134397 4.5423e-06
4:90578511 A C 0.450040 -4.6456e-05
4:90579174 A G 0.029151 9.4870e-07
4:90592551 C T 0.132618 1.9157e-05
4:90606518 G T 0.263658 2.7745e-05
4:90606636 C T 0.146072 -8.2520e-06
4:90621871 C T 0.103026 -2.9234e-05
4:90624853 A G 0.141813 -5.1947e-05
4:90625419 C T 0.231333 -1.2547e-05
4:90628267 T C 0.104947 4.5824e-07
4:90634212 A G 0.037132 1.7905e-05
4:90635286 G A 0.130768 4.4303e-05
4:90636191 T C 0.046409 -2.2256e-05
4:90639515 T G 0.144322 2.3698e-06
4:90641048 A G 0.109797 2.2808e-08
4:90643123 T C 1.415057 1.6649e-05
4:90644960 T C 0.134079 -3.6037e-05
4:90653134 T C 0.160795 -8.2657e-06
4:90655798 T C 0.027067 -1.1124e-05
4:90666041 T C 1.269686 1.1244e-05
4:90672960 C T 0.100919 -1.9262e-05
4:90675980 T C 0.020186 -6.2595e-06
4:90678541 A G 1.094905 2.4225e-05
4:90684123 G A 0.135468 7.9548e-07
4:90688685 T C 0.021724 1.0694e-05
4:90693074 T A 0.049165 1.2580e-06
4:90717016 G A 1.583061 1.8397e-06
4:90727315 C T 0.023893 2.2011e-05
4:90733669 G A 0.054192 -8.3320e-06
4:90741803 G A 0.116564 2.2285e-05
4:90751109 G T 0.550122 -1.7926e-05
4:90753339 T A 0.109852 9.5455e-08
4:90755239 A G 0.073304 -1.0461e-05
4:90761946 A G 1.011234 1.7675e-05
4:90781349 T C 0.050794 3.4244e-05
4:90783392 C T 0.111157 1.3124e-05
4:90784640 C T 0.075975 1.0570e-05
4:90788943 A G 0.128135 -1.2664e-05
4:90795804 A C 0.748263 4.3409e-05
4:90797301 G A 0.144173 2.1987e-05
4:90799451 A G 0.093713 -2.7609e-06
4:90799996 G A 0.068367 -3.6628e-05
4:90804532 T C 0.079782 -9.3425e-06
4:90814587 C A 0.067948 -3.2549e-05
4:90816294 G A 0.122257 9.1840e-06
4:90816581 G A 0.028391 2.0140e-05
4:90820809 T C 0.350351 -5.4257e-05
4:90827466 C A 0.146224 1.0614e-05
4:90828422 T G 0.020416 1.1815e-05
4:90833372 G A 1.125399 3.6712e-05
4:90838854 C T 0.097053 -6.1868e-06
4:90842840 G A 0.154242 2.4082e-05
4:90857479 A G 0.110543 1.0984e-05
4:90862372 A G 0.797029 3.4464e-06
4:90878522 T C 0.806584 1.7723e-05
4:90891765 A G 0.032845 1.2764e-05
4:90892500 C T 0.030199 -6.0660e-06
4:90897485 C T 0.046698 3.9812e-05
4:90912225 T C 1.172564 2.7776e-05
4:90916437 T C 1.239117 4.1032e-05
4:90924478 C T 0.187417 -2.2655e-05
4:90938650 G A 0.051784 -1.2368e-05
4:90939863 T C 0.083629 7.4552e-06
4:90963661 C A 0.029310 -3.2902e-05
4:90968156 A G 1.298850 3.7573e-05
4:90981782 C T 0.095262 -1.8454e-06
4:90983475 A G 0.797224 1.4190e-05
4:90986460 T G 0.062304 2.8986e-05
4:91000885 G A 0.077923 3.5510e-05
4:91003617 G T 0.096894 3.9840e-05
4:91010920 C A 0.304037 1.1925e-05
4:91011963 T C 0.030173 -1.5970e-05
4:91021009 G A 0.117736 -2.6796e-05
4:91039547 C T 0.110270 1.2091e-05
4:91054413 C A 0.044095 1.2977e-05
4:91057794 G A 0.108527 5.3121e-06
4:91065984 T C 0.063495 -2.4502e-05
4:91068816 A G 0.050956 -1.8710e-06
4:91080598 G A 0.308480 1.7355e-05
4:91083286 A C 0.077968 2.1918e-05
4:91084417 A G 0.025168 -2.7895e-05
4:91087140 A G 0.293075 7.9246e-06
4:91091035 G A 0.812012 1.9354e-05
4:91094777 G C 0.025425 -1.0842e-05
4:91097603 C T 0.095479 3.9368e-05
4:91111180 T C 0.091792 7.7552e-06
4:91112543 T C 0.026798 -3.6321e-05
4:91116462 A G 0.271977 2.3113e-05
4:91117476 T C 0.993401 3.8519e-05
4:91121751 T C 0.050723 2.1278e-05
4:91142343 T G 0.022266 -7.0950e-06
4:91154964 G T 0.059477 -2.0672e-05
4:91156917 G A 0.208836 -2.2701e-05
4:91184727 T A 0.075699 1.2729e-06
4:91185595 C T 0.026937 -1.9775e-05
4:91196261 G A 0.032095 -8.0288e-06
4:91209364 A G 0.035535 -1.0592e-05
4:91230579 A G 0.210145 -1.6250e-05
4:91237236 T G 1.033163 2.0268e-05
4:91239860 A C 0.087589 2.8506e-05
4:91260072 T C 0.443464 5.9682e-05
4:91262317 T G 0.133683 5.8598e-06
4:91271162 A G 0.051089 4.4366e-06
4:91272753 C A 1.941711 1.2875e-05
4:91273859 A G 0.589247 -1.9909e-05
4:91280571 A G 1.030559 1.8167e-05
4:91285394 G C 0.224348 1.2172e-05
4:91287263 C T 0.872082 2.2075e-05
4:91300802 C T 0.608450 7.0750e-06
4:91307991 G A 0.058327 -6.3520e-06
4:91310874 A G 0.242359 1.2322e-05
4:91311288 T C 0.078903 -7.4423e-06
4:91315576 T G 0.055890 -5.3165e-06
4:91320056 A C 0.110608 4.8601e-05
4:91321314 T C 0.106492 2.7769e-06
4:91323430 T C 0.080360 8.3140e-06
4:91342871 C T 0.108024 2.5087e-06
4:91349233 G A 0.100452 4.6624e-05
4:91352724 A G 0.081172 -4.2949e-05
4:91353305 C T 0.031790 -2.8827e-05
4:91354490 C T 0.038096 -2.6860e-05
4:91367434 A G 0.117255 -4.0728e-06
4:91371993 C T 1.798223 8.1313e-07
4:91378885 T C 0.092652 2.5559e-06
4:91379066 A G 0.036989 -1.1492e-05
4:91380550 T C 0.129197 -1.2721e-05
4:91381614 A G 0.098215 4.4648e-05
4:91383126 G A 0.094622 8.6638e-05
4:91392755 G C 0.049369 -2.0815e-05
4:91401743 G A 0.075891 -8.4789e-06
4:91419181 A C 0.044968 -3.2908e-05
4:91428124 A G 0.267742 -4.5863e-06
4:91429013 G A 0.131557 -1.9562e-05
4:91469566 A G 0.203153 -4.6275e-06
4:91469681 G C 0.079153 1.4469e-05
4:91470815 A C 0.334771 2.9799e-05
4:91480205 A G 0.619722 2.6075e-05
4:91491240 T C 0.046899 -3.8427e-05
4:91493925 C T 0.090578 -7.9586e-06
4:91500710 G A 0.097647 3.3777e-05
4:91500816 A C 0.592610 1.5790e-05
4:91515842 A G 0.547921 3.9565e-05
4:91518471 G A 0.033140 5.9823e-05
4:91529269 A G 0.149165 3.9563e-06
4:91530200 G A 0.110056 -1.5019e-06
4:91533882 G A 1.954237 2.2315e-05
4:91545825 G A 0.659743 2.5912e-05
4:91558946 C G 0.106612 -4.9760e-06
4:91566727 C A 1.070233 -8.0417e-06
4:91566875 C T 0.580451 3.7218e-06
4:91567112 A G 0.275476 3.2575e-05
4:91567664 G A 1.192406 -1.0764e-05
4:91594907 C T 0.373825 1.4238e-05
4:91595515 G A 0.914239 8.8741e-06
4:91603696 C T 0.045698 -1.7837e-05
4:91603858 C T 0.027898 2.6235e-05
4:91607686 C T 0.039041 -1.7521e-05
4:91611732 A G 0.088536 3.1041e-05
4:91611823 G A 0.359884 -6.5239e-05
4:91619082 A G 0.034646 3.0418e-05
4:91619360 A G 0.084697 -9.4974e-06
4:91620835 G A 1.954747 1.1275e-05
4:91641101 T C 0.124997 -2.1474e-05
4:91648364 G C 0.055595 3.5140e-05
4:91650030 T C 0.301125 -4.5764e-06
4:91654081 C G 0.096086 4.1069e-07
4:91660639 C T 1.184782 2.1961e-05
4:91668437 A G 0.145338 3.4396e-06
4:91671916 G A 0.085748 -1.2207e-05
4:91672274 G A 0.051596 -2.5400e-05
4:91692287 G A 1.153297 2.9073e-05
4:91693100 G T 0.026677 5.4405e-06
4:91695628 A G 0.087874 -2.0376e-05
4:91696248 T G 0.022705 1.4942e-06
4:91705360 G A 0.518738 5.0647e-05
4:91708085 A G 0.103444 -2.8810e-06
4:91732715 A G 0.648354 -2.6545e-05
4:91735970 G C 0.029219 -3.2003e-05
4:91743349 A G 0.137548 1.4457e-05
4:91743473 G A 0.028943 1.4396e-05
4:91750388 C G 0.037837 2.0082e-06
4:91750515 G A 0.189611 -2.5699e-06
4:91765642 A C 0.114091 3.1703e-05
4:91766176 C T 1.279105 9.3335e-06
4:91771839 A G 0.181870 1.0754e-05
4:91775468 G A 0.449524 -2.7069e-05
4:91777742 T C 0.027145 -1.7160e-05
4:91783281 A G 0.067994 7.8767e-06
4:91786673 A G 0.053537 -1.6003e-05
4:91786842 G A 0.056270 -1.2910e-06
4:91796781 G A 0.021098 2.3323e-05
4:91797591 T C 0.471203 -1.7205e-05
4:91800890 A G 0.041868 -4.9308e-06
4:91802008 A G 0.130268 7.8266e-06
4:91802628 C T 0.031829 -1.7507e-06
4:91803299 A G 0.053040 6.8049e-06
4:91804227 A C 0.168121 1.5168e-05
4:91807173 C T 0.046480 -1.1324e-05
4:91810402 T C 0.052926 4.5879e-06
4:91825885 C T 0.090494 -5.6706e-07
4:91825943 C G 0.150288 -1.4445e-06
4:91826279 G A 0.144157 -1.4008e-05
4:91827278 T C 0.085573 -1.5673e-05
4:91829443 A G 0.125380 -1.7799e-06
4:91843941 C T 0.026457 -9.9280e-06
4:91844237 G A 0.617080 7.4545e-06
4:91849955 G A 0.788765 7.2306e-06
4:91850187 T C 0.021559 -3.1353e-07
4:91852652 A C 0.084911 -1.6831e-05
4:91860285 A C 0.174960 -2.6141e-05
4:91860476 A G 0.054926 -1.2790e-06
4:91860898 G A 1.602380 2.9011e-05
4:91868376 C T 0.861108 2.0721e-06
4:91870980 G A 0.070519 4.3230e-05
4:91884704 G A 1.657117 1.5268e-05
4:91887136 G A 0.103444 2.5583e-05
4:91892813 T C 0.580912 5.3324e-06
4:91912127 A G 0.046402 -1.1203e-05
4:91928280 C T 0.020777 1.1105e-06
4:91938387 G A 0.720226 -8.1337e-06
4:91938660 G A 0.192945 2.7882e-05
4:91942042 A G 0.842811 -3.0677e-05
4:91955831 T C 0.858245 -2.3926e-05
4:91962630 A G 0.245170 2.3106e-06
4:91963679 C T 0.865324 -2.2518e-05
4:91976983 T G 0.095927 -1.6070e-05
4:91978863 G A 0.048100 2.3333e-05
4:91983441 C T 0.344716 1.2899e-05
4:91989438 A C 0.041611 -1.6816e-06
4:91995200 G A 0.301047 -1.3741e-05
4:91997552 G A 1.235796 -4.3029e-05
4:92005668 A G 0.132177 -2.7047e-05
4:92032464 T G 0.048733 2.7782e-05
4:92033140 G T 1.958982 -5.8149e-06
4:92035550 G A 0.779105 1.4539e-06
4:92045602 T C 0.043020 -2.9055e-08
4:92049075 G T 0.129210 -7.1352e-06
4:92049866 A G 0.024772 1.0475e-06
4:92050235 T C 0.065903 -4.4350e-06
4:92056788 C T 1.561846 8.1561e-05
4:92057269 G A 0.095885 -3.8586e-05
4:92061927 G T 1.553527 7.7976e-05
4:92093771 T C 0.099845 6.5833e-06
4:92107634 T C 0.032001 1.9862e-05
4:92109142 T C 0.140567 3.2034e-05
4:92113737 C T 0.034734 -1.0552e-05
4:92114869 G C 0.158354 -1.5981e-06
4:92114903 G A 0.461991 4.5147e-05
4:92123050 G A 0.055500 -9.0767e-05
4:92123664 A C 0.028112 -5.3181e-05
4:92138094 A G 1.069243 -3.7130e-07
4:92139760 A G 0.050843 3.3524e-06
4:92159830 G A 0.310622 3.3824e-06
4:92165278 G A 0.046221 -1.0832e-05
4:92169063 T C 0.334437 -5.4284e-05
4:92170113 A G 0.958752 1.9384e-05
4:92172833 A G 0.226987 -1.2233e-06
4:92172901 C T 1.964049 1.9145e-05
4:92173064 C G 0.023487 -1.4218e-05
4:92175257 G A 0.051407 8.9698e-06
4:92186516 G A 0.060496 -4.3241e-07
4:92187355 T C 0.339900 -4.7690e-05
4:92200981 T C 0.533435 -4.3093e-07
4:92201568 A C 0.564852 -1.7396e-05
4:92202759 A G 0.086560 1.2627e-05
4:92206349 A G 0.025801 -3.3076e-06
4:92207704 T G 0.037944 1.0767e-05
4:92207853 G A 0.039606 -8.8009e-06
4:92218323 G A 0.367054 1.1340e-04
4:92218819 G C 0.025282 -1.4316e-05
4:92219626 G T 0.049291 2.8018e-05
4:92221923 G A 0.619687 1.1965e-04
4:92224563 A G 0.169604 -2.3400e-05
4:92231455 A C 0.061015 6.2374e-07
4:92236546 G T 1.610472 7.8826e-05
4:92241587 C T 0.116447 3.9157e-05
4:92246344 A G 1.434236 4.3761e-05
4:92246522 A G 0.039959 4.9764e-07
4:92252317 A G 0.234053 -9.6832e-06
4:92255380 G A 0.065439 -2.0523e-05
4:92258655 C T 0.064706 -3.7112e-06
4:92293066 A G 0.280264 3.7397e-06
4:92304224 G A 1.419857 2.5566e-05
4:92313773 C T 0.040196 1.1061e-05
4:92313959 A G 0.089728 5.7518e-06
4:92333704 T C 0.047753 3.3081e-06
4:92355540 G T 0.046555 3.8804e-06
4:92356118 T C 0.228568 -1.2145e-04
4:92356258 G A 0.076942 -6.0890e-05
4:92368346 A G 1.582246 3.2428e-05
4:92368394 C T 1.354084 1.1692e-04
4:92374292 G T 0.276892 3.1788e-05
4:92376691 T C 0.229938 -8.3869e-05
4:92377632 C T 1.597904 4.5391e-05
4:92382457 G A 0.039567 2.0370e-05
4:92411020 G A 0.270056 3.2187e-05
4:92413131 A G 1.482654 2.2867e-05
4:92431729 T C 1.102075 7.4684e-06
4:92458023 G T 0.064173 4.6270e-06
4:92483806 G A 0.271186 2.0323e-05
4:92492891 T G 0.062313 -2.8567e-06
4:92496185 A G 0.062420 -7.7916e-06
4:92508019 T C 0.115100 -3.0478e-05
4:92513275 A G 0.215906 -1.6193e-05
4:92521201 A G 0.061083 1.7872e-05
4:92523999 T C 0.285909 2.1969e-05
4:92541767 A G 0.091120 1.2649e-05
4:92551065 A G 0.951929 1.1530e-05
4:92551698 G A 0.045838 3.2378e-05
4:92554640 G A 0.069629 5.5413e-08
4:92564912 T C 0.059778 8.2555e-06
4:92565559 C T 1.886321 -2.9018e-05
4:92584941 A G 0.037382 3.8816e-06
4:92604740 A G 0.087011 -3.1225e-05
4:92609135 C T 1.259676 2.2966e-06
4:92615870 G T 0.024821 -2.0128e-06
4:92625531 G T 0.774821 1.5370e-05
4:92629720 G A 0.338001 1.3605e-05
4:92632030 G A 0.071480 2.0899e-05
4:92649831 C A 1.373991 -1.8229e-05
4:92653893 G T 0.078825 1.1247e-05
4:92663348 G A 0.135361 -2.4371e-05
4:92666216 A C 1.625753 -4.4920e-06
4:92668180 G A 0.144173 8.1189e-06
4:92677376 A G 0.404888 -1.1235e-05
4:92682184 G C 0.676336 -1.9739e-05
4:92682524 T G 0.158805 3.8103e-06
4:92684703 C T 0.893725 -1.3242e-05
4:92684978 A G 0.082739 2.5675e-05
4:92685286 C T 1.539249 -1.0379e-05
4:92690410 C T 0.219262 -7.3212e-06
4:92690572 A G 0.393469 -8.9257e-06
4:92696449 A G 0.136925 -2.7298e-06
4:92697953 A C 0.027726 2.5413e-05
4:92698676 T G 0.104512 -2.1849e-05
4:92706489 A G 1.960761 -1.3814e-05
4:92720480 G A 0.755920 -2.0847e-05
4:92722614 C T 0.769696 -7.2964e-06
4:92725765 C T 0.073365 1.3774e-05
4:92734718 C T 0.159773 -9.3543e-06
4:92756953 G A 0.043595 2.8091e-05
4:92758836 T C 0.821009 -9.0242e-06
4:92766659 C T 0.035775 -1.4805e-05
4:92768314 G A 0.039628 9.5563e-06
4:92773042 T G 0.044588 -9.4899e-08
4:92776323 G A 0.042793 2.6780e-05
4:92787036 C A 0.112179 -5.5530e-06
4:92792947 G A 0.064589 -4.9469e-05
4:92793166 C T 0.206386 4.3053e-06
4:92801622 A C 0.088491 4.4689e-05
4:92802154 T G 0.052037 2.1920e-05
4:92840286 A C 0.266849 1.6952e-05
4:92848871 A C 0.241438 7.2447e-07
4:92853834 G A 0.020407 -9.3719e-06
4:92855341 A G 0.094687 2.5719e-05
4:92879395 C T 0.024068 -2.2597e-06
4:92897624 T G 0.239422 5.2604e-06
4:92918892 T C 0.042663 -1.9334e-05
4:92919069 T C 1.463254 -2.6121e-06
4:92920939 C T 0.049771 4.8195e-05
4:92933082 T C 0.036454 -4.2059e-05
4:92941276 T C 0.170753 -1.3904e-05
4:92959591 T C 0.081042 -3.0258e-05
4:92967328 A G 0.152606 -2.7254e-05
4:92972513 T G 1.217568 -1.2146e-06
4:92981618 T C 0.042991 -1.7752e-05
4:92991697 C T 0.219265 5.5808e-06
4:93008205 C T 0.039414 -2.1765e-05
4:93015017 C T 0.096417 4.0188e-05
4:93021985 T C 0.102244 -1.8793e-05
4:93025740 C T 0.088228 7.9627e-06
4:93043098 C T 0.116181 5.2323e-06
4:93048182 C T 1.957506 4.6110e-06
4:93049143 C T 0.050645 4.2845e-06
4:93055870 T G 0.060288 9.8551e-06
4:93064008 A G 0.102114 -1.4862e-05
4:93065186 G A 0.054481 1.6379e-05
4:93073857 C T 0.119927 -5.1979e-06
4:93084126 T C 0.036869 7.4079e-06
4:93091395 T A 0.042270 8.7171e-06
4:93094298 T C 0.027057 4.0455e-06
4:93100453 T C 0.304514 1.4504e-05
4:93105906 C T 0.113120 -1.7865e-05
4:93119696 C T 0.051248 5.2691e-06
4:93125589 A G 0.153476 -3.0461e-05
4:93141476 G T 0.032335 -2.9392e-06
4:93141641 A G 0.130112 -1.0434e-05
4:93155938 T C 1.369356 -1.5449e-05
4:93160072 G A 0.116321 1.0047e-05
4:93170664 C T 0.049363 -6.3747e-06
4:93178576 T C 0.053926 1.4336e-05
4:93198845 G A 0.168218 1.6615e-05
4:93220487 T C 0.073336 -1.0130e-05
4:93234758 A G 0.056503 2.8571e-05
4:93236404 G A 0.616392 1.5751e-05
4:93237601 G A 0.040248 -2.4162e-05
4:93242743 G A 0.159208 -2.1873e-05
4:93254174 A G 0.116058 1.6417e-06
4:93257611 A G 0.108904 -1.4476e-05
4:93276709 T C 0.183474 -1.2630e-05
4:93289971 C A 0.665605 -2.7021e-05
4:93302460 G A 0.649912 9.9350e-06
4:93313365 G A 0.039038 -2.3844e-05
4:93314892 A G 0.076303 -9.5638e-06
4:93323399 T G 0.059376 -3.0556e-06
4:93345140 G T 0.611134 -4.6970e-05
4:93346960 T G 0.140252 -2.1411e-05
4:93354132 A G 0.068438 -5.3636e-06
4:93355172 T C 0.327202 5.0794e-05
4:93355296 T C 1.957811 -4.6784e-05
4:93366955 A G 0.040975 -6.3049e-06
4:93372490 A G 0.205915 -1.3263e-05
4:93385850 G T 1.737802 -4.6784e-05
4:93400053 T C 0.203903 5.8781e-06
4:93400279 C A 0.078520 9.1170e-07
4:93402056 A C 0.091597 -2.3115e-05
4:93403696 C T 0.053332 1.5744e-05
4:93410617 G A 0.077643 3.3945e-05
4:93426760 T G 0.043046 -6.7910e-06
4:93426996 A C 0.139567 -3.2269e-05
4:93427050 T C 0.028229 -5.9860e-06
4:93429258 G A 0.574820 -4.8599e-05
4:93434136 T C 1.905040 -3.5646e-05
4:93446199 A G 0.050710 -7.3322e-08
4:93448021 T C 0.091201 -2.6008e-05
4:93449934 G A 0.030297 1.9838e-06
4:93451160 A G 0.846732 -4.2563e-05
4:93456209 C A 0.506794 -3.1907e-05
4:93457275 T G 0.084593 6.4234e-06
4:93467802 T C 0.167455 1.4416e-05
4:93469959 T C 0.287840 1.5740e-05
4:93476043 C T 1.941916 -8.8379e-06
4:93479616 C A 0.138587 -4.1058e-05
4:93492008 T C 0.711196 -2.3865e-05
4:93496539 A G 0.034295 -2.5290e-05
4:93508181 C T 0.393186 1.3606e-05
4:93511396 T C 0.094791 -4.7684e-07
4:93517192 T C 0.612929 -3.6205e-05
4:93542801 T C 0.034364 4.6786e-05
4:93545197 G C 0.073833 1.6575e-05
4:93556266 G C 0.636117 -3.6198e-05
4:93561293 A C 0.520893 -4.8891e-05
4:93590545 A G 0.540229 -1.7684e-05
4:93590819 G T 0.059269 -1.9604e-05
4:93596300 A G 0.112101 1.0643e-05
4:93601020 G C 0.071723 -2.6133e-05
4:93610154 T C 0.139950 -2.5614e-05
4:93612434 G A 0.066150 8.6398e-05
4:93614688 T C 0.278294 2.0864e-05
4:93619350 A G 0.112958 2.0973e-05
4:93622286 A G 0.155121 2.0940e-05
4:93633683 T C 1.526268 -1.3906e-05
4:93640457 A G 0.171084 -2.0527e-06
4:93655039 A C 0.047473 5.1043e-06
4:93667946 G A 0.035279 3.1802e-05
4:93674890 C T 0.104081 -1.2117e-07
4:93675391 A G 0.247738 1.0958e-05
4:93676507 C T 0.047545 -1.4700e-05
4:93676623 C T 0.665875 4.3390e-07
4:93693311 A T 0.041134 -2.9071e-05
4:93707374 T C 0.026703 -2.7562e-05
4:93717194 T A 0.041225 -2.2820e-05
4:93736732 A G 0.184230 -1.7457e-05
4:93739753 A G 0.114078 5.4783e-06
4:93746554 G A 0.025084 -1.3711e-05
4:93752534 G A 0.106392 1.2891e-05
4:93757279 G A 0.242324 -1.8214e-05
4:93760294 G A 1.945778 -1.6706e-05
4:93763762 A G 0.132819 -2.9726e-06
4:93773612 A G 0.033575 -2.1119e-05
4:93788840 G T 0.114571 1.6316e-05
4:93789695 A G 0.021990 4.6888e-06
4:93789928 T C 0.094171 -2.3422e-05
4:93797768 G T 0.028086 -1.6020e-05
4:93809457 C T 0.051910 -6.5733e-06
4:93816239 A G 0.044432 2.0250e-05
4:93826470 G A 0.026651 6.1388e-06
4:93845589 A G 0.201137 -3.2916e-06
4:93851421 T C 0.048178 -3.2053e-05
4:93867037 T C 0.071145 -3.9353e-06
4:93871851 G C 0.022909 -1.0729e-05
4:93880638 T C 0.064387 4.0666e-06
4:93889820 T C 0.064452 5.3405e-05
4:93892998 T C 0.191358 -2.0680e-06
4:93900609 T C 0.033516 3.5959e-05
4:93900747 T C 0.024720 8.1588e-06
4:93925822 T C 0.392732 1.1422e-05
4:93933295 G A 0.069999 -1.0788e-05
4:93935039 G A 0.025551 8.0785e-06
4:93936050 C T 0.028343 2.7331e-05
4:93954635 T C 0.027388 2.8237e-06
4:93966235 C T 0.029362 3.4972e-06
4:93980103 C T 0.054030 -2.5386e-06
4:93989120 T C 0.058766 -9.1958e-06
4:93993130 A G 0.080010 -2.0071e-05
4:94015074 G A 0.038067 -7.1546e-06
4:94024181 T C 0.068227 -2.9123e-06
4:94024766 T C 0.066348 3.1232e-05
4:94037375 T G 0.083408 1.9753e-05
4:94049823 A G 0.030693 1.3497e-06
4:94055758 G A 0.132099 -5.2344e-06
4:94057513 C T 0.024464 8.0985e-06
4:94062994 C T 0.138710 -1.0298e-05
4:94065623 C A 0.836657 5.4026e-06
4:94071488 A G 0.729214 -3.7203e-06
4:94077524 G A 0.112802 2.2362e-05
4:94081843 A T 0.039839 9.7571e-05
4:94092083 C T 0.443847 4.0871e-06
4:94117350 A C 0.025356 2.2438e-05
4:94119833 C A 0.979590 2.1773e-05
4:94128221 A G 0.582207 -2.0999e-05
4:94137954 A G 0.031170 -1.9520e-05
4:94138922 A G 0.060090 -1.0349e-05
4:94141869 C G 0.060262 2.3715e-05
4:94150099 G A 1.207288 -3.0554e-07
4:94152576 A G 0.111981 -3.9679e-07
4:94158816 G A 0.089108 -9.0578e-06
4:94162154 T G 0.497536 -1.0284e-05
4:94165426 C T 0.044555 -3.0394e-05
4:94181820 C G 0.031884 1.4650e-06
4:94188773 A C 1.244687 2.3343e-06
4:94194975 G A 0.067383 -3.2576e-07
4:94208190 A G 0.022669 1.3146e-06
4:94217409 G T 1.264454 -2.8024e-06
4:94223527 G A 0.034880 -1.6816e-05
4:94224987 A G 0.067416 -6.7305e-06
4:94226626 A G 0.216169 -1.0987e-05
4:94233967 T C 0.757663 -8.4251e-07
4:94236504 A C 0.400882 -3.3678e-05
4:94248289 A G 0.518569 -1.0904e-04
4:94249961 G T 0.035568 -6.7931e-05
4:94251270 G A 0.639697 8.0573e-05
4:94267234 T C 0.043640 -1.5817e-05
4:94267757 T C 0.099527 -4.1214e-07
4:94267762 A C 0.323236 3.8160e-05
4:94274393 G A 0.080126 -1.8233e-05
4:94281087 A G 1.939904 2.7962e-05
4:94288225 C A 0.039245 -2.5454e-06
4:94294945 C A 0.045104 -4.9167e-05
4:94303095 A C 0.105989 -2.1937e-05
4:94304475 T C 0.120849 -1.8114e-05
4:94318825 T C 0.091711 -1.7697e-05
4:94319447 A G 0.146711 -1.9372e-05
4:94319668 G A 0.245414 -1.9923e-05
4:94335140 G A 0.061940 1.5792e-05
4:94341178 G A 0.042394 -8.4862e-06
4:94344042 A G 0.116606 -5.2938e-06
4:94354659 T C 1.261094 2.5286e-06
4:94354918 T C 0.106570 -2.6284e-05
4:94372827 C T 0.143388 -2.8994e-05
4:94383039 C T 0.028810 -8.0525e-06
4:94390121 G A 0.698291 1.7542e-04
4:94390998 T C 0.453244 -2.0297e-04
4:94391360 A G 0.045432 1.2030e-05
4:94397122 G A 0.146835 1.8978e-05
4:94401986 A C 0.040031 -1.7955e-05
4:94413681 T C 1.566556 2.5264e-05
4:94421094 G A 0.537768 2.5993e-05
4:94428033 C T 0.105048 2.9322e-05
4:94430252 C T 0.628655 7.2813e-05
4:94439482 C T 0.089091 -1.2394e-05
4:94463603 T C 0.094697 -3.2432e-05
4:94465047 C T 0.071106 -3.2414e-05
4:94482687 G A 0.079000 9.4558e-06
4:94484468 C T 0.034552 1.0653e-05
4:94494119 C A 0.028466 1.1540e-05
4:94498409 A G 0.086031 1.2531e-05
4:94506318 G T 0.553861 4.7998e-06
4:94509847 A G 0.053374 1.8894e-05
4:94518023 A G 0.219178 -4.8164e-05
4:94523245 T C 0.497786 1.7737e-06
4:94527621 T G 0.064693 5.1059e-06
4:94536975 G A 0.022458 2.1650e-05
4:94540966 A G 0.289833 -3.0031e-05
4:94548588 T C 0.054793 3.5216e-05
4:94550726 G C 0.173941 1.9142e-05
4:94565915 A G 0.195863 -1.9839e-05
4:94566511 C T 0.412058 2.2099e-05
4:94568115 T G 0.030644 8.9688e-06
4:94569269 T C 0.326355 -3.7083e-05
4:94584105 G A 0.176424 1.7932e-05
4:94585153 G A 0.947385 1.8653e-07
4:94589187 C A 0.056675 -1.7754e-05
4:94604532 A G 0.038940 3.1258e-06
4:94604833 C A 0.126931 7.7147e-06
4:94607633 C A 0.039894 -3.2362e-05
4:94616814 G A 0.909873 1.5416e-05
4:94616942 G C 0.032108 -7.5968e-06
4:94618455 T C 0.503366 1.9527e-05
4:94640549 G A 0.058766 2.8668e-06
4:94644322 C T 0.272795 4.7539e-06
4:94650978 A G 0.251652 1.9376e-06
4:94664978 G A 0.066608 -7.8540e-08
4:94672703 G A 0.307208 2.0825e-05
4:94672966 T C 0.064530 -1.5740e-06
4:94677487 T C 0.025944 1.9260e-05
4:94686205 A G 1.730411 5.3407e-05
4:94686582 C A 1.857339 2.6242e-05
4:94692672 C T 0.098030 -5.4291e-05
4:94697830 G A 0.041180 1.4860e-07
4:94699947 G A 0.102961 1.6526e-05
4:94701741 A G 0.139509 2.2840e-05
4:94705986 C T 0.779732 1.4640e-05
4:94706755 A G 0.066520 -6.0932e-06
4:94714546 G A 0.030215 9.4425e-06
4:94718224 C T 0.371537 -2.0181e-05
4:94719549 C A 1.102649 3.8227e-05
4:94720033 T C 0.033104 1.3871e-05
4:94724100 A G 0.028800 -2.7869e-05
4:94735397 T C 0.020988 -2.0215e-05
4:94745528 G A 0.235702 -7.9540e-05
4:94747814 A C 0.218496 8.5859e-06
4:94748289 C T 0.804630 6.1693e-05
4:94749387 C T 0.041634 1.5820e-05
4:94753707 T C 0.202455 4.1382e-05
4:94755142 T C 1.272117 2.9526e-05
4:94755514 A G 1.041433 1.5561e-05
4:94757317 A C 0.193662 -1.1520e-05
4:94757565 A G 0.025243 -1.9270e-05
4:94759194 T C 0.188930 1.9969e-05
4:94759558 A G 0.156066 -3.2070e-05
4:94760262 A G 1.217542 1.3846e-05
4:94761097 C T 0.395747 -4.5450e-06
4:94761173 C T 0.126087 -3.9746e-05
4:94762470 T C 0.033753 1.3698e-05
4:94763544 A G 0.102662 4.7760e-05
4:94766621 C T 0.581285 -2.6038e-05
4:94768877 A G 0.024824 2.7616e-05
4:94770476 A G 0.345859 -2.9938e-06
4:94772981 C A 0.287889 -5.1286e-05
4:94776215 C G 0.357628 -2.0764e-06
4:94778593 A G 0.029618 2.6139e-05
4:94779290 A G 0.054799 9.6639e-06
4:94779896 C T 0.117817 -4.5673e-05
4:94787281 A G 0.024879 -2.0906e-05
4:94787296 C T 0.173113 2.6852e-05
4:94787686 G A 0.611231 -6.8412e-06
4:94789036 C T 0.498075 1.1573e-05
4:94793222 G A 1.875983 -2.8096e-05
4:94801373 T G 0.361897 2.5484e-05
4:94801385 C T 0.051823 2.8112e-06
4:94801951 A G 0.726241 6.3774e-06
4:94804724 T G 0.047879 -1.4868e-05
4:94807121 A G 0.047009 -1.7815e-05
4:94809709 A G 0.047347 -3.5893e-05
4:94813647 A G 0.032478 -1.5138e-05
4:94817512 G A 0.162879 -1.4315e-05
4:94824773 T C 0.117538 9.0316e-06
4:94826505 T G 0.692981 3.8124e-05
4:94835756 A G 0.574290 3.6845e-05
4:94837885 G A 1.043465 2.1995e-05
4:94842006 C G 0.098631 -1.3126e-05
4:94844336 C T 0.027726 -3.6022e-06
4:94864987 G A 1.916780 -4.2678e-05
4:94872781 T C 0.082489 4.9356e-06
4:94881850 A G 0.050528 2.8355e-05
4:94882576 A G 0.032007 -2.7905e-05
4:94884463 C A 1.963260 -1.4348e-05
4:94889283 A G 0.474679 2.5143e-06
4:94913527 T C 0.021770 3.9594e-05
4:94927060 A C 0.903567 -3.1858e-05
4:94935625 C G 0.048983 -7.7609e-06
4:94938865 C T 0.057886 5.8236e-06
4:94952352 C T 0.032825 -3.2797e-05
4:94964860 C T 0.141943 -1.4887e-05
4:94970650 C T 0.020176 5.7259e-06
4:94978470 T A 0.027148 -1.2300e-05
4:94980768 T C 0.962128 2.4546e-05
4:94991953 C T 0.091308 -2.2321e-06
4:94995859 G A 0.846800 1.9848e-05
4:94999237 C T 0.338751 3.2356e-05
4:95018784 C T 0.949141 4.7226e-06
4:95018987 T G 0.923986 5.4650e-06
4:95027423 T C 0.138684 -1.5535e-04
4:95046779 C T 0.090059 1.5140e-05
4:95083575 A G 0.385912 2.6154e-05
4:95089869 A G 0.358232 3.6530e-05
4:95090653 C T 0.038216 1.3725e-05
4:95111092 A G 0.048460 -2.0610e-06
4:95116623 G A 0.237189 -1.1251e-05
4:95116993 C T 0.079519 -3.1837e-05
4:95146135 C G 0.582613 -2.5186e-05
4:95153349 C T 0.811502 -3.8977e-05
4:95156493 A G 1.917644 -1.2650e-05
4:95168597 A G 0.058276 1.6074e-04
4:95173779 C T 1.176073 -4.9450e-06
4:95182419 A G 0.115577 9.0235e-06
4:95187999 A G 0.102633 5.1807e-05
4:95200987 C T 0.025295 1.0221e-06
4:95222227 A G 0.805296 -5.0584e-05
4:95222553 A G 0.173846 -2.9139e-04
4:95228540 C A 0.072054 -5.9422e-06
4:95236589 T G 0.220502 1.9983e-05
4:95255805 A G 0.026197 -1.9700e-05
4:95256832 T C 0.051086 1.2543e-05
4:95264455 T G 0.021838 -1.4266e-05
4:95270569 G A 0.044708 -4.6382e-06
4:95273384 C G 0.049457 8.1530e-06
4:95277089 A C 0.044283 -2.8779e-06
4:95280284 C A 0.063690 -1.5659e-05
4:95291468 A G 0.042757 -1.4475e-05
4:95298601 G A 1.192627 5.6877e-05
4:95300688 C A 0.392187 2.8484e-05
4:95313382 T C 0.800567 2.9394e-05
4:95316903 G A 0.051631 -2.2387e-05
4:95327004 A G 0.048188 4.0571e-05
4:95329157 G T 0.670549 1.3034e-06
4:95332227 A C 0.083074 -7.7773e-06
4:95334701 T C 0.216730 -7.7787e-05
4:95345524 C A 0.070441 -1.2984e-05
4:95356328 A G 1.077082 1.6992e-05
4:95370584 A G 0.066961 2.2663e-05
4:95370805 A G 0.885822 2.4421e-05
4:95376089 G A 0.053576 -2.4100e-05
4:95376504 G A 0.053352 -4.0138e-05
4:95389078 G A 0.037876 1.4304e-05
4:95411022 G A 0.071460 4.8980e-05
4:95418438 T C 0.030819 -3.0308e-05
4:95419265 T C 0.057162 -1.1883e-05
4:95439221 G A 0.077919 -1.0992e-05
4:95440721 T C 0.520760 -2.7748e-05
4:95442583 C T 0.221674 -2.9532e-05
4:95450450 G A 0.062670 6.4260e-06
4:95454014 G A 1.063638 -2.7477e-05
4:95458029 A G 0.153132 2.2126e-05
4:95463568 C T 0.054332 2.7127e-05
4:95474562 G A 0.360433 -4.8157e-08
4:95481377 A G 1.094976 -2.7663e-05
4:95484871 G A 0.028148 -1.3587e-05
4:95485622 G A 0.079143 -1.2059e-05
4:95485697 A G 0.033490 1.7852e-05
4:95488920 A G 0.100630 -2.3313e-05
4:95491516 A G 0.072405 2.0933e-07
4:95496940 A G 0.041349 -6.6962e-06
4:95501166 C T 0.638837 -3.6848e-05
4:95505935 T A 0.066890 7.1450e-06
4:95505975 T C 0.839325 4.8792e-05
4:95506827 A G 0.111196 2.5581e-05
4:95506842 A G 0.439391 -1.8940e-05
4:95514609 C A 1.112322 -5.8634e-05
4:95519515 A G 0.111040 2.1361e-05
4:95520505 A G 0.051602 -6.3722e-05
4:95522174 C A 0.147896 6.8574e-05
4:95541215 T C 0.160376 -2.8815e-05
4:95544162 T C 0.541809 -1.4476e-05
4:95561459 G A 0.824894 5.1740e-05
4:95562877 T C 0.698352 -3.0580e-05
4:95587587 C T 0.797740 4.1854e-05
4:95591868 C T 0.087329 -1.4675e-05
4:95595800 T G 0.437333 -1.0431e-05
4:95599103 G C 0.071152 -1.3201e-05
4:95601696 T C 0.853438 7.1181e-06
4:95601777 A G 0.147244 2.5991e-05
4:95602550 C A 0.076975 -3.5227e-06
4:95605887 G T 0.108024 1.9071e-06
4:95606053 C T 0.081525 1.1372e-05
4:95606136 C T 0.107735 -3.3148e-06
4:95606370 C G 1.159873 -4.4913e-05
4:95607489 T C 0.199472 -3.4921e-05
4:95608843 G A 0.285558 -1.0625e-06
4:95615769 G A 0.129564 -5.4500e-05
4:95620225 T G 0.289258 -2.4808e-05
4:95626444 G A 0.327027 1.9783e-05
4:95632043 C T 0.719963 -8.0267e-06
4:95635406 A G 0.473689 9.5075e-06
4:95635568 G A 0.454159 2.9639e-05
4:95642815 G A 0.175800 -1.8233e-05
4:95644308 C T 0.030731 1.6602e-05
4:95649261 C T 0.744242 3.2151e-05
4:95664000 G A 0.046383 -2.1614e-05
4:95670505 A C 0.768070 1.8345e-05
4:95675257 A G 0.035237 2.7034e-05
4:95678443 T G 1.293624 4.2575e-05
4:95680865 T G 1.213043 2.2187e-05
4:95685869 A G 0.493125 1.3292e-05
4:95686300 A G 0.068208 -2.4617e-06
4:95687075 T G 1.552693 1.4895e-05
4:95692473 A C 0.064037 -1.8760e-05
4:95704246 A G 1.077182 1.4997e-05
4:95709339 T C 0.066728 2.7357e-05
4:95719989 C T 0.581665 -1.5179e-06
4:95723924 A G 0.423142 2.9161e-05
4:95728668 G C 0.160048 -3.8009e-05
4:95738715 T C 0.065653 1.3587e-05
4:95739663 G C 0.128161 1.8412e-05
4:95741658 A G 1.549658 -1.8782e-05
4:95749110 C T 0.040131 -3.4655e-06
4:95754973 A G 0.283088 -8.0861e-06
4:95771991 G A 0.382339 3.6585e-05
4:95785516 A G 0.022906 -8.6615e-06
4:95796896 T C 0.025856 -1.9601e-05
4:95798850 C A 0.075229 6.3531e-06
4:95805943 T C 0.042222 -1.6876e-05
4:95812815 A G 0.022494 -1.4567e-05
4:95821879 A G 0.129888 -1.5038e-05
4:95824088 C T 0.036392 6.9553e-06
4:95828976 A C 0.029855 4.6657e-06
4:95829384 T C 0.188784 -1.4551e-05
4:95831023 A G 0.059538 4.4485e-05
4:95834034 T G 0.430419 1.7322e-05
4:95843866 T C 0.029151 1.7515e-06
4:95846470 G A 1.944302 -1.3791e-05
4:95851009 T C 0.063891 6.8211e-06
4:95853112 A G 0.077520 -1.3326e-06
4:95856681 A G 0.685343 -6.5408e-05
4:95857301 G A 0.116606 8.5916e-06
4:95867546 A G 0.533685 -3.3694e-07
4:95870064 A G 0.216906 1.2631e-05
4:95877982 T G 1.057574 -1.1871e-05
4:95897750 G A 1.959862 -2.8405e-05
4:95901481 G A 0.210599 -1.0031e-05
4:95912221 G A 0.751724 9.7907e-06
4:95918637 T C 0.032075 3.7600e-05
4:95928389 T G 0.024827 -2.4450e-06
4:95931529 A G 0.040699 7.7285e-06
4:95931754 A G 1.622212 -3.4162e-05
4:95940358 T G 0.078383 5.4049e-06
4:95952607 C T 0.026470 3.6369e-05
4:95955095 G A 0.226503 -2.2623e-05
4:95960227 C T 0.715244 -1.6122e-05
4:95974743 C T 0.022763 -5.2392e-05
4:95988723 T C 0.100114 -1.6488e-05
4:95991368 A G 0.046428 -1.8766e-05
4:95991417 A G 0.693912 -3.9144e-05
4:95999816 A C 0.223991 -2.4055e-05
4:96000693 A G 0.075576 -5.2785e-05
4:96002763 C T 0.070704 3.5396e-05
4:96007434 A G 1.414180 -6.5331e-05
4:96012638 C T 0.039132 -5.6217e-06
4:96015307 T C 1.414638 -7.3355e-05
4:96016762 C T 0.986234 -4.7250e-06
4:96033223 G A 0.024071 -9.8185e-06
4:96036691 G A 0.045714 3.4706e-05
4:96054027 A C 0.184029 4.8240e-05
4:96068809 C T 0.150584 -4.6627e-05
4:96070525 T G 1.185025 9.7330e-06
4:96075965 T C 1.111939 2.3848e-05
4:96080762 G A 0.040456 -2.6679e-05
4:96087865 T C 1.113081 2.4633e-05
4:96091414 T C 0.038116 -2.0216e-05
4:96091524 A G 1.145079 2.0867e-05
4:96103056 G A 0.142644 -1.4146e-05
4:96106125 T C 0.039093 2.9635e-05
4:96106322 G A 1.392962 -3.2952e-06
4:96116166 T C 0.162168 -1.9102e-05
4:96117112 C T 0.033724 1.0252e-05
4:96122615 C T 1.064066 -8.5243e-05
4:96126968 G A 1.639012 -7.5783e-05
4:96127609 A G 0.052371 -6.9099e-06
4:96129521 T C 1.368349 -4.7560e-05
4:96134022 G C 0.160061 6.4464e-06
4:96135553 T C 1.207090 -4.2627e-05
4:96147343 T G 0.038843 1.6789e-05
4:96147860 C T 0.294890 1.9718e-05
4:96151907 T C 0.039252 1.6508e-06
4:96159817 G A 0.185788 -6.8585e-05
4:96161724 A G 0.696820 8.6267e-05
4:96165594 G A 0.649198 5.1759e-05
4:96166989 A G 0.324505 4.6633e-06
4:96171179 A G 0.166871 -4.6927e-05
4:96171681 G A 0.112594 1.9699e-05
4:96172681 A G 0.036746 -8.6487e-06
4:96182188 T C 0.095440 -5.7534e-06
4:96186312 C T 1.082373 5.6457e-05
4:96198186 T C 0.023996 -1.1886e-05
4:96204556 T C 1.003869 8.1062e-05
4:96205692 A C 0.055403 2.1073e-05
4:96209804 G T 1.397104 6.2306e-05
4:96211945 A G 1.152804 4.5387e-05
4:96213821 G A 0.281436 -6.5760e-05
4:96213928 G A 1.328491 -4.7951e-06
4:96216322 T A 0.953533 2.6533e-05
4:96232835 C T 0.261672 -2.4454e-05
4:96238431 C T 0.054981 -1.5039e-05
4:96246461 A G 0.246696 1.3086e-05
4:96248893 A G 0.047055 4.2786e-05
4:96256177 T G 0.371813 -1.4550e-05
4:96256673 A G 1.654479 3.6085e-05
4:96257107 A C 0.035613 7.7958e-06
4:96257259 T C 0.125467 -2.5341e-05
4:96257575 A G 0.902304 5.4788e-05
4:96279263 G A 0.042131 -5.9795e-05
4:96295033 C T 1.007196 1.2847e-06
4:96301164 T C 0.383997 -1.5122e-05
4:96302813 A G 1.277135 7.7101e-07
4:96306643 A C 0.100040 4.7411e-06
4:96307151 T C 1.077751 1.3509e-05
4:96311152 A G 0.233404 -1.4913e-05
4:96314801 C T 0.239198 -6.7143e-06
4:96314874 T C 0.768459 1.0959e-06
4:96315706 G T 0.079221 -1.5268e-06
4:96316032 T G 0.939043 -2.6860e-05
4:96321291 A C 0.119015 3.7214e-05
4:96322804 G A 0.231025 -1.1306e-06
4:96327926 G A 0.021617 7.8830e-06
4:96328935 A G 0.038453 2.9901e-05
4:96332202 G C 0.178826 1.0892e-05
4:96338891 T C 0.058947 -6.2783e-06
4:96342237 A C 1.894300 -7.1188e-05
4:96343757 C T 0.166254 -2.6022e-05
4:96349117 T C 0.055208 6.5994e-06
4:96349643 A G 0.040826 -6.6410e-06
4:96352432 A G 0.096294 7.3647e-06
4:96353640 A G 0.021669 -1.2238e-06
4:96354138 C T 0.269712 1.4007e-05
4:96354161 A C 1.460969 -1.0398e-05
4:96356534 G A 1.129362 -8.9083e-05
4:96357915 T G 0.070746 -2.2744e-05
4:96358780 T C 0.058522 -2.0568e-05
4:96359371 T C 1.875010 -1.5578e-05
4:96360642 C T 0.343577 1.9143e-05
4:96363012 G C 0.127629 2.4718e-05
4:96365220 C T 0.066017 1.6657e-05
4:96367163 C T 1.862929 1.4400e-06
4:96367201 C T 0.051057 -1.3442e-05
4:96367954 C T 0.580905 -3.0927e-05
4:96369682 G A 0.050726 -1.4484e-05
4:96371301 C T 0.049314 1.2693e-04
4:96372237 T C 0.165654 1.7509e-05
4:96374272 C T 0.499224 -3.3278e-05
4:96374783 T C 0.382271 -1.2702e-05
4:96377103 C T 0.279261 4.2682e-06
4:96379021 A G 0.074855 -7.6479e-06
4:96379607 G A 1.188884 4.1483e-06
4:96380589 G C 0.106911 1.8626e-05
4:96387640 C T 0.325267 1.2534e-05
4:96388345 T C 0.022224 1.6138e-05
4:96389240 T C 0.277541 2.1155e-06
4:96390341 T C 0.872157 -8.9167e-06
4:96392490 T C 0.130898 4.9438e-05
4:96392679 T C 0.036860 2.1952e-05
4:96392942 T C 0.042942 -1.9078e-06
4:96399565 C A 0.059830 5.3404e-05
4:96405913 T C 0.696048 -2.8110e-05
4:96406725 A C 0.099536 9.4052e-07
4:96406798 A C 0.977263 -1.2635e-05
4:96407962 C T 0.037259 -8.9167e-07
4:96420463 G T 0.058402 3.3425e-05
4:96425457 T C 0.050249 -1.7616e-05
4:96426605 T G 0.029508 9.5715e-05
4:96427029 C T 0.215137 -2.4886e-05
4:96428954 A G 0.245157 -4.2340e-05
4:96428992 A G 1.842665 3.0997e-06
4:96431979 C T 0.054212 5.2399e-05
4:96439113 T C 0.239578 3.3202e-05
4:96441556 A C 0.026265 -9.0719e-06
4:96446543 G A 0.070009 -1.2123e-06
4:96448249 C T 0.125091 1.3585e-05
4:96456602 A G 0.822340 -4.3528e-06
4:96458852 C T 1.311999 1.7389e-05
4:96460842 T C 0.056916 -7.6826e-06
4:96461414 G A 1.142706 1.5325e-05
4:96464197 G A 0.984167 9.1565e-07
4:96464931 C G 1.595989 -7.5501e-06
4:96466095 T C 0.141213 -2.8966e-05
4:96467377 T C 0.102711 -6.1736e-06
4:96469217 G A 0.554828 9.4563e-06
4:96469801 A G 0.035198 9.8473e-07
4:96470121 C T 0.080626 -3.7532e-05
4:96471956 T C 0.021640 1.0423e-05
4:96475689 A G 0.150808 -8.2331e-07
4:96477918 C G 0.151142 -3.0369e-05
4:96480555 A C 1.486455 2.4596e-05
4:96481618 G A 0.090257 1.2391e-05
4:96482683 G A 0.032377 -2.6769e-06
4:96483331 C T 0.085579 -3.0502e-05
4:96484507 G T 0.233050 -2.1919e-06
4:96485806 T C 0.393592 1.3114e-05
4:96485822 T C 0.035100 1.4326e-05
4:96491949 T G 0.209813 -2.1777e-05
4:96502109 T G 1.847849 -1.5276e-05
4:96503750 A G 0.044958 1.2226e-05
4:96505134 G T 0.023620 -5.8175e-06
4:96524095 G T 0.127032 -2.9120e-05
4:96525011 C T 0.356151 -1.6118e-05
4:96528236 C T 0.041128 1.4829e-05
4:96538040 A G 0.057370 1.6715e-05
4:96542095 C G 0.059006 3.5496e-06
4:96545142 T C 1.957937 1.6261e-05
4:96548597 A G 0.074936 -1.6797e-05
4:96549834 G C 0.035503 6.4651e-05
4:96555910 G T 1.142612 4.8300e-05
4:96561524 G A 0.120141 5.1523e-05
4:96566957 C G 0.101218 -4.4992e-05
4:96568691 G C 0.039826 -4.7860e-05
4:96581394 G A 1.224907 4.0951e-05
4:96583653 C T 0.039336 1.7338e-05
4:96591103 G A 0.101101 1.6069e-06
4:96593811 A C 1.222787 4.3265e-05
4:96606101 G T 1.644533 -2.0242e-06
4:96606104 A G 0.031306 -2.5538e-05
4:96620033 C T 1.697849 1.0756e-05
4:96638784 A G 0.081389 -1.0521e-06
4:96641534 C T 0.151794 3.6245e-05
4:96644854 G A 0.146731 -1.0001e-05
4:96656577 A G 0.873461 3.7506e-05
4:96657196 G C 0.443519 -4.1810e-05
4:96659116 T C 0.218889 5.8380e-05
4:96661396 T C 0.045584 -1.1455e-05
4:96664137 T C 0.374429 -1.7558e-05
4:96664321 A G 1.649204 7.8034e-06
4:96668736 A G 0.086345 2.7726e-05
4:96669033 T C 0.181584 1.2926e-05
4:96671236 T C 0.283043 -7.1857e-06
4:96677969 C T 0.050502 -1.4637e-05
4:96700809 A C 0.339403 6.1046e-06
4:96702621 A G 0.043540 7.8641e-06
4:96709283 A C 0.044309 -1.6077e-05
4:96719252 A C 0.131232 1.6237e-06
4:96728233 C T 1.351276 2.6402e-05
4:96730175 T C 0.495495 1.0978e-05
4:96731030 T C 0.074148 -1.6297e-05
4:96735366 A G 0.427618 -7.6492e-06
4:96746046 C T 1.630307 -2.9420e-05
4:96751439 A G 0.224426 1.9541e-05
4:96754656 T C 1.853827 -1.5087e-05
4:96766493 G A 1.218655 -1.9105e-05
4:96767528 C G 0.065566 4.7751e-06
4:96777835 T C 0.127671 -5.3423e-06
4:96781995 A G 0.060454 -2.3682e-06
4:96784536 C A 0.077819 -4.6007e-06
4:96785911 T C 0.274535 7.7243e-06
4:96787826 A G 0.163093 -4.1963e-05
4:96797903 A C 1.853516 -2.5629e-05
4:96805156 T C 0.052641 -5.0683e-05
4:96811218 T C 0.102416 -2.9628e-05
4:96811595 C A 0.048548 -2.1639e-05
4:96815344 T C 0.032345 -1.2305e-05
4:96816714 T C 0.080412 2.3583e-07
4:96822242 T C 0.043445 -3.3949e-06
4:96825172 T C 0.575819 -6.4749e-05
4:96827323 C T 0.180783 2.9511e-05
4:96827742 A G 0.068643 -2.8451e-05
4:96828109 A G 1.732154 -4.9536e-04
4:96832703 C T 0.080854 -1.3799e-05
4:96834339 C T 0.264061 -2.1616e-05
4:96834873 G A 0.046483 2.3567e-05
4:96854933 G T 0.219002 -4.2370e-05
4:96863694 T C 0.039544 1.2434e-05
4:96871147 A G 0.056188 -7.2397e-06
4:96872010 A C 0.041225 -6.6700e-06
4:96878286 T C 0.574875 -9.1770e-07
4:96884847 T C 0.032462 1.9923e-05
4:96895150 G A 0.080691 -6.1910e-06
4:96899272 A C 0.069565 5.2011e-05
4:96900826 A G 0.403184 -2.9546e-05
4:96903249 T C 0.222060 -1.4294e-05
4:96903442 G A 0.304377 -1.0617e-05
4:96904850 A G 0.048853 -2.0871e-05
4:96906648 C T 0.583363 1.8413e-05
4:96909347 A G 0.946557 -2.1225e-05
4:96909866 A G 0.120553 3.0791e-05
4:96910069 A G 1.928741 2.0022e-05
4:96924991 G T 0.751600 -1.5287e-05
4:96930612 A G 0.179880 2.3692e-06
4:96941335 A G 1.341143 5.4796e-06
4:96943329 T C 0.059963 -1.1382e-05
4:96949430 G A 0.073414 7.6248e-06
4:96956261 C T 0.043893 -1.0516e-04
4:96961891 T C 1.819363 3.7504e-05
4:96962117 T C 0.133683 -2.7441e-06
4:96972246 A G 0.170299 1.1867e-05
4:96973888 T G 0.052358 1.2812e-06
4:96981176 A G 0.277924 -5.4982e-06
4:96981188 A G 0.467117 1.1041e-05
4:96994793 C T 0.021426 -2.0672e-05
4:97020953 T C 1.100254 2.8305e-06
4:97022128 G A 0.098280 -3.4238e-06
4:97023989 A G 0.719122 2.2173e-06
4:97025257 G A 0.038648 5.4380e-05
4:97046665 A G 0.380589 7.0079e-07
4:97059594 A C 0.532484 -9.6910e-06
4:97062525 T C 0.142109 -1.4566e-05
4:97078242 T A 0.061132 2.4796e-06
4:97078713 C A 0.038083 -5.2290e-06
4:97085993 G A 0.322151 -2.2213e-06
4:97092443 T C 0.089228 -4.7019e-05
4:97141872 T C 0.497030 5.8345e-06
4:97161412 T C 0.120894 3.2206e-05
4:97175062 G A 0.041517 1.1240e-05
4:97177081 A C 0.362964 -1.1710e-05
4:97180462 G A 0.038687 -3.2870e-05
4:97188578 G A 0.478324 -4.7443e-05
4:97198960 T C 0.224082 1.2311e-06
4:97199066 C G 1.814534 -2.0757e-05
4:97208251 C T 1.079422 -1.7219e-05
4:97210587 A C 0.073706 1.0626e-05
4:97226121 C T 0.034750 -2.1263e-05
4:97260952 T C 0.110998 5.4038e-05
4:97261639 A C 0.104957 2.0204e-05
4:97261781 A G 0.025629 1.2624e-05
4:97311657 A G 1.583171 1.0387e-06
4:97337256 C T 0.114737 6.9133e-06
4:97346872 A G 1.077228 -1.9289e-05
4:97352856 C T 0.021903 -4.7079e-06
4:97356378 T C 0.341419 2.2619e-05
4:97397751 A G 0.066582 3.2800e-05
4:97406841 A G 0.060849 6.2341e-06
4:97425815 G A 0.043799 1.4226e-05
4:97430897 C T 0.584395 -2.8827e-05
4:97459243 T C 0.488756 6.6423e-06
4:97465369 A G 0.059970 -4.3012e-05
4:97476439 G A 0.965783 -7.9236e-05
4:97534113 A G 0.162798 7.8856e-07
4:97534436 C A 0.130034 1.0899e-05
4:97539388 C T 0.501925 -6.6782e-06
4:97542789 A G 0.039028 -5.8033e-05
4:97546995 A G 0.066978 1.5884e-05
4:97550198 C T 0.042683 -1.6000e-05
4:97556776 G A 0.047704 1.8581e-06
4:97584985 G A 1.076890 5.1222e-06
4:97586569 C T 1.472053 3.8563e-06
4:97594969 A C 0.058892 1.5192e-05
4:97598087 A G 0.170506 -4.5829e-06
4:97598930 A G 0.051505 1.0736e-05
4:97612536 G A 0.043118 7.5327e-06
4:97617896 T C 0.035334 2.1085e-05
4:97623215 T C 0.236676 1.0601e-05
4:97647145 A G 0.292900 -3.5945e-05
4:97651593 T G 0.612147 -4.5446e-05
4:97653763 A G 0.064998 6.4369e-06
4:97656233 C T 1.233222 -2.3045e-06
4:97674746 A G 0.025765 9.2515e-06
4:97695083 T C 0.383439 -1.4830e-06
4:97711906 C A 0.049674 -1.5312e-05
4:97715544 C T 0.052790 2.0608e-05
4:97722648 G A 0.031588 -1.6495e-05
4:97728762 C T 1.882280 -1.0241e-05
4:97734546 C T 0.548353 -1.4188e-05
4:97740640 G C 0.045941 -3.9366e-05
4:97740939 A G 0.186917 2.4731e-05
4:97745294 G C 0.200021 1.4889e-06
4:97750553 T C 0.097936 -8.5065e-06
4:97751638 G A 0.186960 -5.8762e-05
4:97757127 T C 0.933152 -1.9362e-05
4:97766226 A G 0.021465 2.5450e-05
4:97779394 C A 0.070743 2.5464e-05
4:97781793 A G 1.164352 -1.8158e-05
4:97783961 T C 0.049528 -6.0215e-06
4:97795050 T C 0.053027 4.7641e-05
4:97798507 C T 0.060311 3.6920e-05
4:97799091 A G 0.095408 -3.4898e-05
4:97801862 C A 0.892852 -3.3431e-06
4:97816068 A G 0.057331 1.7433e-06
4:97817394 A C 0.099751 -4.7530e-05
4:97821649 A G 0.049755 -6.0636e-06
4:97827991 G A 0.375760 -7.2875e-06
4:97836225 G A 0.565971 1.6416e-05
4:97859473 A G 0.047824 5.5133e-05
4:97862572 C T 0.202913 1.1615e-05
4:97868531 C A 0.300271 -9.4625e-06
4:97869563 T C 0.041024 -1.3321e-05
4:97874682 C T 0.273659 -9.8762e-06
4:97891494 A G 0.079614 -5.4841e-05
4:97891970 C T 1.256634 -1.0926e-05
4:97892690 C A 0.040693 -1.0196e-05
4:97893250 T C 0.045059 5.3446e-05
4:97898571 T C 0.380391 5.7126e-06
4:97906295 G A 0.460073 -1.3473e-05
4:97907946 C T 0.101150 7.0437e-07
4:97908013 G A 0.341555 -3.5074e-05
4:97908904 C A 1.176790 -5.4041e-06
4:97910447 A G 0.090318 -3.4583e-07
4:97912581 T G 0.108871 -3.6837e-06
4:97918476 T C 1.178261 -7.6008e-06
4:97937366 T C 0.771620 2.7733e-06
4:97946030 C T 1.961466 1.9696e-05
4:97948705 C A 0.113143 -8.1502e-06
4:97969895 C T 0.098874 1.3500e-06
4:97974344 G A 0.026742 -1.3590e-05
4:97976138 T C 0.537187 9.4530e-06
4:97981980 T C 0.402022 -3.6905e-06
4:97989968 G A 0.687271 -9.9576e-06
4:97990879 A G 0.135354 2.4076e-05
4:98005432 T C 0.060548 -7.6409e-06
4:98014513 T C 0.308944 1.2476e-05
4:98020833 T C 0.131761 3.4701e-05
4:98025857 A G 0.057909 1.8517e-05
4:98030967 C A 0.184850 7.1443e-06
4:98034219 C A 0.212816 -5.5371e-06
4:98053277 G A 0.142258 1.5938e-05
4:98060384 A C 0.159419 4.7304e-06
4:98063772 T C 0.068935 -3.2407e-05
4:98071427 A G 0.076309 -1.0848e-06
4:98072050 C T 0.670558 1.2487e-05
4:98073445 C T 0.500065 1.1070e-05
4:98075414 A G 0.052657 2.8143e-05
4:98076990 C T 0.036136 3.4915e-06
4:98087969 G A 0.093425 1.5701e-05
4:98110107 A G 0.114707 2.8033e-06
4:98114811 A G 0.079578 4.1602e-06
4:98149733 T C 0.040738 2.3404e-06
4:98155973 T C 0.031809 -1.0706e-05
4:98173531 C A 0.162301 9.6262e-06
4:98182517 G T 0.660477 1.3375e-05
4:98189604 C T 0.666173 9.2920e-06
4:98200967 A C 0.054510 1.8274e-05
4:98207246 C T 0.083781 -3.9797e-05
4:98208093 C T 0.147565 -9.0558e-06
4:98221027 T C 0.210469 -1.3717e-05
4:98224696 G A 1.385682 9.1308e-06
4:98229953 T C 0.086440 1.9228e-06
4:98230006 A C 0.497024 2.7438e-06
4:98253309 T C 0.793121 2.0326e-05
4:98257044 C T 0.054244 1.4089e-05
4:98287509 G T 0.022724 1.5532e-05
4:98289559 A G 0.399542 -2.3802e-05
4:98299136 G A 1.360342 1.2840e-05
4:98300430 T G 0.065176 -3.6913e-05
4:98313960 T C 0.024967 3.2482e-06
4:98317295 C T 1.873844 -9.0332e-06
4:98330219 G A 0.108466 -4.9611e-05
4:98330337 A G 0.227682 1.5877e-05
4:98371858 G A 1.672964 -9.7622e-06
4:98401464 T C 0.054439 1.5347e-05
4:98431402 T G 0.038768 -6.8143e-06
4:98435766 G T 0.507887 -1.4694e-05
4:98466292 G A 0.109128 1.2518e-05
4:98466856 G T 0.083496 -3.1731e-05
4:98471647 C T 0.271747 9.3965e-06
4:98506463 G A 1.088916 1.4245e-05
4:98513171 T C 1.605239 -1.0985e-05
4:98564574 C T 0.129979 1.0576e-05
4:98565272 A C 0.113360 6.5577e-07
4:98567504 T C 0.074404 -4.4314e-05
4:98568821 A C 1.044442 3.7270e-05
4:98577110 T C 0.043604 -1.4311e-05
4:98611967 T G 0.051125 4.6903e-06
4:98627218 C G 0.045889 -6.8918e-06
4:98647295 C G 0.040660 -1.8113e-05
4:98649801 C T 0.071759 -4.3591e-05
4:98654773 C T 0.151840 2.2233e-05
4:98657204 A G 0.044302 3.6588e-05
4:98669243 C T 0.127752 -6.1715e-06
4:98674800 A G 0.104749 3.8064e-06
4:98678359 C G 0.035347 3.7033e-05
4:98683513 A G 0.038872 -3.0407e-06
4:98696259 A G 1.093428 -4.2463e-05
4:98710962 A G 0.026415 -8.6389e-06
4:98768830 T G 0.110368 3.6549e-06
4:98801643 G A 0.692744 -4.1368e-05
4:98808308 T C 0.052621 -3.2716e-07
4:98823250 A C 0.033039 2.5026e-05
4:98830563 T C 0.043978 1.1582e-05
4:98831902 C T 0.127259 -5.5540e-06
4:98836371 T C 0.039434 1.6692e-05
4:98841608 T C 0.821035 -4.7119e-05
4:98848996 A C 0.048415 1.0881e-07
4:98868470 C T 0.037509 1.1231e-05
4:98911742 G T 1.735313 -7.5844e-06
4:98916751 C A 0.195246 -3.6522e-06
4:98928011 T C 0.143628 -6.4218e-05
4:98965614 C T 1.890869 -3.8947e-06
4:98970424 G A 0.037863 -3.0012e-06
4:98975790 G A 0.081892 -3.5945e-05
4:98979999 T C 0.094690 3.6222e-05
4:98996796 C T 0.142122 -2.2493e-06
4:99013512 A G 0.050625 7.4073e-06
4:99022772 A G 0.038642 -8.0822e-06
4:99032018 C T 0.030303 2.0862e-05
4:99037859 G A 0.827144 -5.0247e-05
4:99055502 A G 0.039346 8.1052e-06
4:99056354 A G 0.825138 -4.1441e-05
4:99060942 A G 0.245612 1.3344e-05
4:99065480 C A 1.073972 -3.1342e-05
4:99066678 T C 0.079549 6.7356e-06
4:99080906 T C 0.261682 -2.8048e-05
4:99095084 A C 0.062596 1.1586e-05
4:99104879 A G 0.357034 -1.7937e-05
4:99116100 G A 0.130388 -5.9294e-05
4:99125220 C T 0.144248 -4.8061e-05
4:99138280 T G 0.035256 -1.9488e-05
4:99160699 C T 0.472287 -1.3052e-05
4:99169914 A G 0.037548 -4.1278e-06
4:99173984 G A 0.039700 1.9180e-05
4:99205938 A G 0.524899 1.8274e-05
4:99214851 G A 0.186577 3.2728e-05
4:99222531 C T 0.115016 -5.5161e-06
4:99233303 G A 0.079205 3.8025e-06
4:99238207 T C 0.045257 3.2108e-06
4:99256171 C T 0.125354 -4.9766e-05
4:99257396 G A 0.030537 6.3500e-05
4:99262296 A G 0.030741 -4.2260e-05
4:99268720 A G 0.214831 -4.9667e-06
4:99268949 T C 1.815449 4.6913e-06
4:99287225 A G 0.116386 1.1615e-05
4:99287466 A G 0.057133 1.6183e-05
4:99295272 G A 0.125591 -5.0543e-05
4:99324388 G A 0.150045 -2.7652e-05
4:99337881 T C 0.590662 2.8531e-05
4:99354765 G T 0.048902 2.2420e-05
4:99359533 G A 0.171010 -4.6445e-05
4:99360535 C G 0.045604 -1.0103e-05
4:99363400 A G 0.185652 1.1067e-05
4:99365066 G A 0.027690 3.5408e-05
4:99370515 C T 0.045724 -9.6925e-06
4:99379998 C A 0.063521 -1.5250e-05
4:99383197 G A 0.092558 -1.0503e-05
4:99386328 T C 0.108041 -2.7944e-05
4:99403566 G A 0.127233 -3.9977e-05
4:99408068 A G 0.180293 1.6792e-05
4:99408680 G C 0.024795 -1.4864e-05
4:99410153 T C 0.043796 2.4687e-06
4:99412261 T C 0.857343 -2.0080e-05
4:99413459 T G 0.090098 -1.8016e-06
4:99415740 A G 0.550447 1.9501e-05
4:99417409 G A 0.084443 4.1993e-06
4:99422081 A G 0.513133 -3.7007e-05
4:99423280 T C 0.169620 -2.9655e-05
4:99424491 G C 0.050252 -2.0550e-05
4:99430876 C T 0.329922 -9.2950e-06
4:99432070 C T 0.068581 4.3864e-06
4:99437210 C T 0.021669 1.7727e-05
4:99443569 C T 0.455597 9.7414e-05
4:99448799 C G 0.052018 9.0944e-06
4:99449286 C T 0.149587 2.8089e-05
4:99458374 A G 0.038901 -3.6297e-05
4:99462243 T C 0.072132 -1.5674e-05
4:99466506 T C 1.355158 1.1670e-06
4:99469811 A C 0.053877 -3.7559e-05
4:99469902 A G 0.066319 -2.5735e-05
4:99474774 A G 0.288070 1.4290e-04
4:99480152 T C 0.198326 4.0145e-05
4:99485507 C T 0.137123 -7.6512e-05
4:99486233 T C 0.032666 2.5239e-05
4:99486856 T C 0.077572 2.2359e-05
4:99487424 C A 0.050025 -2.5061e-05
4:99487801 T C 0.063339 -1.7327e-05
4:99489168 A C 1.391872 -2.0245e-05
4:99491983 A G 0.094827 1.9372e-05
4:99495148 A G 0.258842 1.8241e-05
4:99501885 G A 1.431380 -9.5923e-06
4:99509229 T C 0.187375 6.8115e-05
4:99523890 C T 0.056396 -5.4495e-05
4:99526861 G T 0.048126 -5.2824e-05
4:99527964 G A 0.062803 -3.7291e-05
4:99528088 A G 0.035042 -2.0796e-05
4:99528307 T C 1.217204 2.4546e-05
4:99528398 A G 0.213105 -7.7799e-06
4:99530638 T C 0.125062 -5.7558e-05
4:99532486 A G 1.037931 1.9947e-05
4:99533984 G A 0.632050 2.4674e-05
4:99534113 G T 0.051274 8.4698e-06
4:99536589 A G 0.384780 -5.8442e-07
4:99537918 G A 0.171866 -1.8823e-05
4:99539498 G T 0.993518 2.4298e-05
4:99540287 T C 1.049025 2.6992e-05
4:99546163 T C 0.438144 2.9888e-05
4:99553102 C T 0.035675 -8.3611e-06
4:99553872 C T 0.136588 -3.7759e-05
4:99557147 C T 0.473624 -2.8819e-05
4:99563262 G A 0.084388 -5.5893e-05
4:99565852 C T 0.211501 -2.3706e-05
4:99570810 C T 0.983372 2.9060e-06
4:99571085 T C 0.252636 -2.7793e-05
4:99579160 A C 0.089367 2.3553e-06
4:99594420 A G 0.025048 -1.2196e-05
4:99595604 C T 0.478029 4.0780e-05
4:99599259 G A 1.978341 -3.1452e-05
4:99599578 G T 0.600449 3.1080e-05
4:99613128 A G 0.143663 1.3677e-05
4:99613714 T C 0.058418 -3.6048e-05
4:99619286 A G 0.108667 3.4102e-05
4:99621580 T C 0.052563 -1.1666e-05
4:99622282 T C 0.020501 -1.0900e-05
4:99624733 T G 0.221956 2.8623e-05
4:99628759 A G 0.054215 -2.0039e-05
4:99637713 G A 0.046237 2.5457e-05
4:99644156 T C 0.403300 -2.1091e-05
4:99661738 T C 0.691332 2.9370e-05
4:99662139 T C 0.049567 3.2926e-05
4:99676567 C T 0.355262 7.2718e-05
4:99685875 T G 0.773899 6.0505e-05
4:99688524 T C 0.116360 -5.1069e-05
4:99691350 T C 0.065179 -1.1095e-05
4:99691805 C T 0.087978 -1.2022e-05
4:99692441 T G 0.155634 -7.7424e-05
4:99699147 A G 0.895131 2.1105e-05
4:99703313 T G 0.224621 -2.0252e-05
4:99712077 G A 0.381151 -4.4168e-05
4:99716929 G A 0.090821 -1.1532e-05
4:99717503 G A 0.022318 2.8557e-05
4:99730246 G A 0.797986 -1.5035e-05
4:99734238 G A 0.495498 1.7436e-05
4:99742909 A G 0.255012 -1.6077e-05
4:99748791 T C 0.237552 -2.6397e-05
4:99750252 A G 1.920380 -6.3023e-06
4:99771854 A G 0.039820 -1.5859e-05
4:99773335 T G 1.630502 2.2035e-05
4:99774679 C T 0.060924 -1.0132e-05
4:99777778 T C 0.111251 1.4343e-05
4:99789324 C T 0.038077 -6.1885e-06
4:99791125 C A 0.076660 -3.9665e-05
4:99799922 A G 0.839533 -1.6873e-05
4:99800310 G A 0.264064 -6.8773e-06
4:99820932 C T 0.071353 1.1375e-06
4:99846769 G A 0.038710 1.5696e-05
4:99852319 A G 0.040888 3.9926e-06
4:99853542 A G 1.915404 1.3182e-05
4:99853948 A G 0.799044 -1.2642e-05
4:99857325 G A 0.548376 1.0116e-07
4:99870609 A G 0.030878 -3.0987e-05
4:99877217 G A 0.166832 3.2262e-06
4:99894475 G T 0.098079 1.4052e-05
4:99898118 A G 0.038216 -1.3041e-05
4:99918328 G T 0.071902 1.8019e-05
4:99923179 G A 0.052670 -1.0951e-05
4:99935882 A G 0.218707 -7.4097e-07
4:99936790 T C 0.056283 -9.2681e-06
4:99937151 A G 0.150470 1.7732e-05
4:99942577 C T 0.298061 -1.6283e-05
4:99952710 G A 1.146215 1.5937e-06
4:99959932 C T 0.639045 -2.2045e-05
4:99997409 A C 0.023000 -3.0695e-05
4:99998335 G A 0.296133 -2.4428e-06
4:100003288 T C 0.028232 1.3622e-05
4:100010010 T C 1.376568 -1.5205e-06
4:100010273 G C 0.106768 3.7681e-05
4:100014342 A G 0.084794 -2.2554e-05
4:100014805 G A 1.158753 -1.5915e-05
4:100022724 A G 1.461040 -1.1635e-05
4:100024883 G A 0.910685 -1.3619e-05
4:100042103 G C 1.468282 -1.5829e-05
4:100047084 T C 0.064514 -2.5636e-05
4:100047812 A G 0.549697 1.9213e-05
4:100052733 A C 1.397516 -1.5997e-05
4:100055079 A G 0.066780 -2.4280e-05
4:100057497 G A 0.030469 -2.0329e-05
4:100062819 G A 1.945853 4.7407e-06
4:100066084 C T 0.317773 -1.9910e-05
4:100071602 A C 0.077475 -5.1279e-06
4:100082154 T C 1.536733 1.3958e-05
4:100083031 A G 0.043351 1.4754e-06
4:100113316 G T 0.033477 -8.1955e-06
4:100143184 A G 1.455467 -2.3841e-05
4:100173968 C T 0.938531 -2.2312e-05
4:100174632 T A 0.066406 -3.6537e-05
4:100194977 A G 0.766031 -4.6599e-05
4:100201477 A G 0.028781 -2.8167e-06
4:100203447 C A 0.172074 3.3166e-05
4:100210847 G A 1.541884 -2.6483e-05
4:100214164 G A 1.645410 -2.2030e-05
4:100217743 T C 0.763327 -3.9329e-05
4:100228466 C T 0.569957 1.7871e-05
4:100228945 C T 0.175346 2.2812e-05
4:100232878 G A 0.064972 -6.6593e-06
4:100239319 C T 1.954666 2.4435e-05
4:100240373 G A 0.082425 1.1246e-05
4:100243932 G T 1.645053 -1.9008e-06
4:100244461 G A 0.049515 -3.7165e-05
4:100247570 T G 0.152116 1.5529e-06
4:100250419 A C 0.346739 2.3858e-05
4:100251067 C G 0.489438 -2.5028e-05
4:100261120 G A 1.857615 9.6742e-06
4:100264578 G T 0.025217 -2.0258e-05
4:100271356 A G 0.130959 3.6612e-06
4:100274286 T C 0.835862 -6.0123e-06
4:100278697 C T 0.122481 1.8548e-05
4:100285351 A G 0.630586 -2.9850e-05
4:100304248 C T 0.407202 -1.2385e-06
4:100314731 T C 0.026561 -1.6268e-05
4:100322445 C T 1.084700 -2.2196e-05
4:100324071 A G 0.351292 -5.9390e-06
4:100326265 A C 0.784737 5.4877e-06
4:100329586 C A 0.352610 -1.9746e-05
4:100333267 A G 1.582691 -4.8866e-05
4:100334943 T C 0.136873 -8.8568e-05
4:100335586 C T 0.608787 -6.0048e-06
4:100338342 G A 0.335252 6.4734e-06
4:100341861 T C 0.214929 -1.1102e-05
4:100341992 A C 0.022821 -4.1103e-06
4:100349669 G C 0.190109 -8.1313e-06
4:100349793 C T 0.034458 -1.0175e-05
4:100356179 T C 0.680351 8.7535e-05
4:100356466 G A 0.259754 -2.8586e-05
4:100359608 C A 0.021085 4.0252e-06
4:100360727 T C 0.786554 7.5180e-05
4:100361787 T C 0.030848 -4.5950e-06
4:100368524 C T 0.144897 -1.5812e-05
4:100373077 G T 0.115282 -5.3041e-06
4:100389568 A C 0.057701 1.1080e-05
4:100406139 C T 1.117470 1.1169e-05
4:100424205 T C 0.120225 -1.4006e-05
4:100424345 G A 1.362377 1.3168e-05
4:100434952 T C 0.129992 3.3633e-05
4:100439076 A C 1.265690 4.7987e-05
4:100439406 G T 0.032075 3.8088e-06
4:100440919 A T 0.155744 1.1795e-05
4:100442885 G A 0.060561 -2.4382e-05
4:100442961 G A 0.099202 -1.3517e-05
4:100443720 A G 0.607495 -3.3233e-05
4:100443800 A G 0.546909 -1.9780e-05
4:100443853 G A 0.038710 -1.0514e-05
4:100451422 G A 0.124825 7.1368e-06
4:100452787 T C 0.043741 -5.5252e-06
4:100460202 T C 0.063076 1.3622e-05
4:100465572 A G 0.668871 -4.0660e-05
4:100486295 G A 0.256083 5.6120e-06
4:100486977 G A 0.024821 -2.8117e-05
4:100502747 C T 0.086900 -3.1653e-05
4:100503136 G C 0.033023 8.7337e-06
4:100504575 C G 0.079630 -8.9411e-06
4:100504664 C T 0.508027 -3.2969e-05
4:100506518 C A 0.050369 4.8315e-06
4:100510903 G A 0.078734 -1.1418e-05
4:100512412 C T 0.134163 -1.6898e-05
4:100516022 G C 0.712670 -1.2454e-05
4:100530143 T C 0.084184 1.7546e-06
4:100532602 A G 0.040015 -4.7191e-05
4:100533913 T C 0.239591 -9.6909e-06
4:100544867 A C 0.199255 1.5392e-05
4:100563903 A G 0.049122 -4.4064e-05
4:100565204 A G 0.034824 1.1993e-05
4:100571566 C T 0.031050 -5.2528e-06
4:100575711 T C 0.338166 1.1616e-06
4:100580294 G A 0.027625 1.3815e-05
4:100603268 T C 0.075319 -3.4722e-06
4:100612271 A C 0.188092 2.9512e-05
4:100613610 A C 0.113659 4.8368e-06
4:100631114 C T 0.031504 2.1328e-05
4:100636509 A G 0.097518 1.0586e-05
4:100637002 T G 0.599660 -1.8342e-05
4:100640626 T C 0.038934 -6.1998e-06
4:100642528 A G 0.426401 2.6413e-05
4:100657673 G A 0.289310 -1.0212e-05
4:100663492 T G 0.495135 -6.3784e-07
4:100665907 C T 0.118891 -2.9481e-05
4:100670112 T G 0.030965 1.0680e-05
4:100671057 C T 0.662678 -4.3340e-06
4:100677047 C T 0.048025 6.9062e-06
4:100686097 G T 0.218386 1.4772e-05
4:100692646 G T 0.173538 1.9499e-05
4:100693138 T C 0.226867 1.5534e-05
4:100693588 C T 1.707817 3.0238e-05
4:100704029 A G 0.127623 -5.1136e-05
4:100708621 A G 0.237844 -2.5211e-05
4:100710483 C T 0.153881 5.8953e-05
4:100712375 C T 0.926342 2.0455e-05
4:100713765 C G 0.739821 -7.1581e-07
4:100729215 G T 0.067721 -1.7573e-05
4:100729676 C A 0.236423 -1.1328e-05
4:100733887 C T 0.167903 4.9374e-05
4:100738592 C T 0.164417 5.4813e-05
4:100745295 G A 0.059006 -5.3993e-05
4:100748966 C T 0.954211 1.3928e-05
4:100754980 T C 0.052667 -2.2800e-06
4:100758332 T C 0.057548 1.5014e-05
4:100758603 G A 0.022198 2.3763e-05
4:100760000 T C 0.022081 -4.4933e-06
4:100760606 T C 0.130606 5.0530e-05
4:100776252 A G 0.418627 8.2460e-06
4:100787671 G A 0.127791 -4.5348e-05
4:100827622 G A 0.830224 1.0778e-05
4:100829065 C A 0.054923 -1.6998e-05
4:100869244 A G 0.152119 1.1807e-05
4:100870182 C T 0.426222 6.8780e-06
4:100885074 C T 0.096511 1.1458e-05
4:100887972 G A 0.474403 -6.5449e-06
4:100891827 C A 0.142680 -1.5200e-05
4:100894203 A G 0.088601 -2.1875e-06
4:100895322 G A 0.043540 -3.0088e-05
4:100901853 G A 1.874653 -2.2126e-05
4:100913449 G A 0.466935 -1.9083e-06
4:100921326 C A 0.089027 -2.5524e-05
4:100934530 C T 0.699784 -7.4427e-06
4:100935213 G A 0.079958 -1.6255e-05
4:100938700 G T 0.080824 -1.4512e-05
4:100942851 T C 0.026661 4.4546e-06
4:100955051 T C 0.279160 -1.1871e-05
4:100956018 A G 0.046149 1.7869e-05
4:100958797 G A 0.596456 8.0054e-06
4:100961000 T C 0.026574 1.0593e-05
4:100964047 T G 0.261964 -1.3072e-05
4:100978301 G T 0.138727 1.5584e-05
4:100978672 A G 0.148714 8.6570e-06
4:100978729 C A 0.020569 -8.9123e-06
4:100980334 A T 0.051401 -1.0190e-05
4:100984530 T C 1.134478 -3.0748e-05
4:100989312 T C 0.021965 -1.8705e-05
4:100993034 C T 0.590377 -4.2299e-06
4:101002740 A G 0.437833 -3.1950e-07
4:101003226 T C 0.129927 -4.8028e-06
4:101016834 A G 0.474644 -1.6588e-05
4:101025709 A G 0.076403 7.6520e-06
4:101028516 G C 0.041381 -8.1946e-05
4:101059291 A G 1.109248 -9.7229e-06
4:101064298 G A 0.124117 -7.7470e-06
4:101066353 A G 0.237497 -8.1604e-06
4:101069386 T C 0.440530 1.0976e-05
4:101070872 G T 1.018235 -5.7728e-06
4:101073509 A G 0.029212 3.2903e-06
4:101078979 T C 0.093782 -1.3923e-05
4:101082527 T C 0.144011 -4.0031e-06
4:101090319 C T 0.061768 -7.9855e-06
4:101091759 G A 0.167699 4.7072e-07
4:101097530 C T 0.075469 3.9336e-05
4:101102766 T C 0.417968 2.4408e-05
4:101107276 A C 0.874533 -6.1633e-05
4:101107417 C G 0.417335 2.4350e-05
4:101107664 A C 0.805481 -7.7346e-05
4:101108057 A C 0.704964 -2.5685e-05
4:101108509 C T 0.094343 -8.1183e-07
4:101108978 C T 0.039648 2.9005e-06
4:101111790 C T 0.073544 3.8128e-06
4:101114233 C T 0.094327 1.6513e-05
4:101114672 G C 0.149847 -8.1541e-06
4:101115779 T C 0.617742 -7.2933e-06
4:101120194 T C 0.623030 1.6137e-05
4:101128044 G T 0.159958 -1.9802e-05
4:101132538 G A 0.062862 -4.7367e-05
4:101132753 A C 0.707048 -6.2536e-05
4:101133509 G A 1.038719 1.3030e-05
4:101133699 T C 0.567247 1.6916e-05
4:101134543 T C 0.055789 1.1969e-05
4:101136083 G T 0.085115 -1.2997e-05
4:101138826 T G 0.059473 8.1087e-06
4:101149621 G A 0.071015 -1.6183e-06
4:101153391 T C 0.289742 1.7559e-05
4:101158408 G T 1.814871 1.4118e-05
4:101158523 A G 1.574703 2.0764e-05
4:101161689 C A 0.488075 2.5070e-06
4:101165657 C T 0.027135 4.8376e-06
4:101168793 G A 1.820259 1.3901e-05
4:101179361 G A 0.474053 1.4452e-05
4:101180704 G A 0.539557 -1.2124e-06
4:101182023 A G 0.029524 -1.9480e-05
4:101193009 A G 1.174548 1.1475e-05
4:101193577 A T 0.040845 -2.6013e-05
4:101194051 C A 0.082551 -4.0724e-06
4:101194439 A C 0.699284 -7.8397e-06
4:101198543 C T 0.284724 1.7773e-06
4:101203376 G C 0.188186 9.2919e-06
4:101210648 A G 0.271296 1.7765e-06
4:101211553 T C 1.114019 -1.7537e-05
4:101216177 C G 1.700254 -6.4427e-06
4:101218287 C T 0.088760 2.2339e-05
4:101219537 A G 0.136146 -3.7261e-05
4:101223313 C T 0.331772 -2.2132e-05
4:101226127 G C 0.390807 6.7398e-05
4:101228459 T C 0.040622 1.6116e-05
4:101228930 G T 0.074303 -5.1253e-05
4:101233979 T C 0.058207 -7.6509e-06
4:101236577 G A 0.261902 -1.9876e-05
4:101237250 T C 0.137987 -2.1199e-05
4:101237598 T C 1.341844 1.7718e-05
4:101238386 C A 0.200835 1.2402e-05
4:101240109 A G 0.029346 9.4281e-06
4:101241144 T C 0.797266 -4.2029e-05
4:101242960 A G 0.024123 4.8998e-06
4:101244780 A G 1.788080 -1.5397e-05
4:101248462 A G 0.127262 4.7794e-05
4:101249221 T G 0.029157 1.1353e-05
4:101259542 A G 0.112332 -1.1194e-05
4:101261577 A G 0.066634 2.4204e-05
4:101265629 C G 0.065170 -1.3010e-05
4:101269870 T C 0.237789 7.2267e-06
4:101270216 C T 0.031923 4.4219e-05
4:101278554 G T 0.411022 2.3745e-05
4:101279241 A G 1.795279 -8.5182e-06
4:101298069 G T 0.197190 1.4387e-05
4:101316598 G A 0.131216 -2.2675e-05
4:101329308 A G 0.194496 1.2152e-05
4:101338535 A G 0.081814 -5.4424e-05
4:101339134 C T 0.070616 -1.7232e-06
4:101341385 G A 0.239850 8.4423e-06
4:101349556 T C 0.152174 -4.0421e-06
4:101349723 T C 0.038651 -3.3704e-05
4:101362463 C T 0.075797 -1.2761e-05
4:101365470 A G 0.118064 -1.9488e-05
4:101383632 C T 1.794984 -4.9607e-05
4:101395670 C A 0.024857 1.5885e-05
4:101414398 A G 0.027427 1.9963e-05
4:101417485 C T 0.056727 -4.1198e-06
4:101423263 A G 0.048220 1.7410e-05
4:101439754 A G 1.035571 4.2677e-06
4:101445627 G T 0.207340 4.8028e-06
4:101463096 C T 0.296597 4.9323e-05
4:101466755 C T 1.644478 5.5663e-05
4:101480368 T C 0.548080 8.7446e-06
4:101486403 A C 0.227717 3.0582e-05
4:101486781 T C 0.030157 2.1402e-05
4:101486787 T A 0.047353 4.0716e-05
4:101499848 C T 1.443925 6.1607e-05
4:101508721 A C 0.742210 2.4952e-05
4:101523312 G A 0.660707 -3.3518e-06
4:101524784 T G 0.268797 5.8465e-05
4:101528287 A G 0.181539 2.4779e-05
4:101532914 T C 0.152719 -4.3820e-05
4:101551216 A G 1.753652 -4.7465e-05
4:101573054 A G 0.063355 2.8402e-05
4:101576294 T C 0.672493 -4.0412e-05
4:101580249 A G 1.748199 -3.3137e-05
4:101597810 A G 0.036191 -1.1954e-06
4:101613866 A G 0.257644 3.6031e-05
4:101621398 C G 1.919500 -1.7147e-05
4:101621699 C T 0.154433 -3.8101e-05
4:101625893 A G 0.043166 -1.5970e-05
4:101630291 A G 1.029852 -8.7419e-06
4:101637977 G A 0.051511 1.8198e-05
4:101643170 A G 0.053050 -1.1788e-05
4:101649857 A G 0.047746 1.0731e-05
4:101659887 A C 0.041751 -4.1893e-05
4:101663905 A C 0.116827 -3.8684e-05
4:101680533 T C 1.453121 -1.3161e-04
4:101681094 T C 0.124971 2.2748e-05
4:101691368 T G 1.943130 -1.2713e-05
4:101698045 A G 0.344590 1.4148e-05
4:101704911 G A 0.033296 6.5132e-06
4:101708197 T G 0.026398 1.4148e-06
4:101709265 T C 0.361910 4.0805e-05
4:101709878 A C 0.040417 4.6321e-06
4:101712104 G A 1.036055 1.7646e-05
4:101712623 T G 0.061531 6.5959e-05
4:101713337 C T 0.296672 -1.4501e-05
4:101714921 G A 1.187466 3.1063e-05
4:101721140 C A 1.474485 6.6102e-06
4:101724393 G A 0.062239 -1.5063e-05
4:101727886 T C 0.039310 -3.9433e-05
4:101735349 G A 0.045977 -4.1528e-05
4:101738082 G A 0.286230 -3.8862e-05
4:101745827 T C 0.240337 -2.3063e-05
4:101748186 A G 0.413713 4.6340e-05
4:101770916 T C 0.062466 2.0372e-05
4:101795803 A C 0.882809 2.3144e-05
4:101800570 T G 0.033260 1.6761e-05
4:101800766 C T 0.512357 -1.0877e-05
4:101810639 G A 0.133598 -2.6967e-06
4:101831449 G A 0.271069 8.0142e-06
4:101848663 G A 0.031218 -1.6416e-05
4:101849797 G T 0.036347 1.3154e-05
4:101857074 A G 0.251175 1.9241e-05
4:101873322 C A 0.736630 5.7661e-06
4:101877175 T G 0.063657 -1.9980e-05
4:101881356 G A 1.300310 3.4619e-05
4:101882409 G A 0.193347 7.2192e-05
4:101889130 T C 0.385442 4.3631e-06
4:101896207 A G 0.029073 8.8130e-06
4:101896676 C T 1.413012 6.0820e-06
4:101898865 G A 0.064641 2.5351e-05
4:101902126 A G 1.123419 -2.2675e-05
4:101908012 G T 0.054637 4.5821e-05
4:101909168 G A 0.021802 -2.8520e-05
4:101920450 C T 1.805737 -2.9670e-05
4:101920544 C A 0.045896 -2.5342e-05
4:101922931 G C 0.082564 3.2486e-05
4:101931826 A G 0.185405 2.5960e-05
4:101934345 A G 0.033244 -1.9585e-05
4:101934909 G A 1.379801 -2.4423e-05
4:101936280 C G 0.042433 -5.9701e-06
4:101940231 C T 0.090581 -2.9049e-05
4:101942847 C T 0.451647 1.2353e-05
4:101951638 C T 0.054468 7.1763e-06
4:101952025 T G 0.039781 -4.3567e-05
4:101953182 C T 0.951381 -4.8747e-05
4:101953322 T C 1.510354 -2.8056e-05
4:101953984 A G 0.053267 7.9951e-06
4:101964336 C G 0.029368 1.7991e-05
4:101965836 A G 0.262036 1.5864e-05
4:101966852 G T 0.086686 7.3993e-06
4:101970377 T C 0.163408 -1.4272e-05
4:101972487 C T 0.086793 -4.8069e-06
4:101979867 G A 1.024490 1.8542e-05
4:101980673 A T 0.023753 -2.8522e-06
4:101986236 C T 0.052144 6.0427e-06
4:102006277 C T 0.673970 7.4389e-06
4:102006490 T C 0.274535 7.8827e-05
4:102007478 C G 0.074404 -1.7810e-05
4:102009827 T C 1.187787 1.2067e-04
4:102020946 A C 0.040346 -1.4223e-05
4:102024696 T C 0.127467 -6.5444e-05
4:102025763 C G 0.024250 4.7833e-07
4:102026137 G A 0.102016 1.3571e-04
4:102033675 T C 0.205204 5.9709e-05
4:102033997 C T 0.105382 3.6856e-06
4:102035405 C T 0.071775 1.0656e-05
4:102048330 T C 0.079756 1.9652e-05
4:102057833 T C 0.256914 1.3779e-05
4:102058325 G A 0.844282 3.9982e-05
4:102060940 T C 0.111546 6.0497e-05
4:102074319 T G 0.170055 1.0597e-05
4:102083892 C A 0.818782 1.2041e-05
4:102085628 A C 0.039122 -8.9001e-06
4:102087247 C A 0.138639 5.2217e-06
4:102089733 T C 0.177777 3.7866e-05
4:102090785 T G 0.039787 3.1466e-05
4:102100034 T C 1.174544 -4.7689e-05
4:102100469 T C 0.088108 -5.7665e-05
4:102116498 T C 0.064280 -4.4711e-05
4:102122755 T C 1.354256 -3.8348e-05
4:102123597 T C 0.185970 3.6804e-06
4:102131678 C T 1.249539 -9.1039e-06
4:102139425 T C 0.050495 -1.7354e-05
4:102158450 G A 1.612861 -3.1579e-05
4:102159289 T C 0.074820 -1.9586e-05
4:102160502 T G 0.130826 -1.0879e-05
4:102161380 A G 1.479989 -1.6130e-05
4:102174349 C T 0.116765 -5.3717e-06
4:102178963 G T 0.224757 1.7172e-05
4:102183826 C A 0.061684 -3.3086e-05
4:102201385 C G 0.037788 -1.8070e-05
4:102205385 T C 0.304858 5.9761e-06
4:102221986 G T 0.755434 1.6671e-05
4:102227246 C T 0.046117 2.2492e-05
4:102232629 C T 0.586508 -6.6071e-06
4:102264870 T C 0.053709 -3.2301e-06
4:102285035 C T 1.434515 5.1185e-06
4:102286400 C A 0.373085 -3.4234e-05
4:102298696 A T 0.880683 8.5350e-06
4:102318545 C T 0.086027 -2.0284e-05
4:102340407 G A 0.055659 5.1694e-06
4:102341509 T C 1.422542 4.2382e-07
4:102344793 G C 0.146121 -4.7603e-06
4:102352414 T C 0.152830 3.3756e-05
4:102380890 C A 1.932032 2.2515e-05
4:102390918 G A 1.911087 2.0779e-05
4:102393104 G A 0.044435 1.8897e-05
4:102408230 G A 0.494901 4.3421e-05
4:102427242 T C 0.099618 5.2802e-05
4:102432547 C T 0.644108 1.3933e-05
4:102446170 T C 0.045633 8.0628e-05
4:102448063 T C 0.032205 1.6893e-05
4:102462028 T C 1.122588 1.7628e-05
4:102476090 C G 0.213053 3.4335e-05
4:102482390 T C 0.818289 -1.4176e-05
4:102482799 A C 0.436268 -1.4263e-05
4:102502643 G A 1.712001 -9.2560e-05
4:102504843 T C 0.071700 5.5300e-05
4:102505179 T C 0.875510 -1.9631e-05
4:102521167 A C 0.056140 -2.4380e-05
4:102521938 C T 0.057743 4.0086e-05
4:102524913 T C 0.064508 -6.5318e-06
4:102529098 A G 0.856801 2.9247e-05
4:102541273 A G 0.628989 -5.0627e-07
4:102547060 G A 0.047720 -2.2466e-05
4:102551104 C T 0.253590 2.3319e-05
4:102551570 T C 0.225488 -1.3155e-06
4:102560290 C A 0.120190 4.4472e-05
4:102560900 C G 0.234660 3.1193e-07
4:102560933 A G 0.033987 -9.7173e-06
4:102565016 G A 0.241950 -7.0311e-06
4:102569368 T C 1.261023 -1.1728e-05
4:102573438 C G 0.042254 1.7091e-05
4:102576115 C T 0.562700 -1.0239e-05
4:102576912 C T 1.386218 2.3767e-05
4:102583563 A G 0.038960 -2.1747e-05
4:102587222 G A 0.419406 -7.3034e-06
4:102589283 A G 0.173859 -1.0671e-05
4:102591039 C T 0.193454 2.0113e-05
4:102602528 A G 0.527333 1.4790e-05
4:102606843 A G 0.511205 1.0521e-05
4:102611751 T C 0.046409 3.7168e-05
4:102616092 G A 0.044887 2.9204e-05
4:102616576 A C 0.034532 -1.3027e-06
4:102621251 G T 0.100179 -4.6071e-06
4:102622489 G A 0.247614 3.9634e-06
4:102622562 C A 1.020514 3.4710e-05
4:102639372 T C 0.028343 -5.4822e-06
4:102645847 G T 0.070006 -8.6642e-06
4:102656452 T C 0.227117 5.7867e-06
4:102669185 A G 0.120690 1.4138e-05
4:102674762 A G 0.132745 2.2676e-05
4:102675023 T C 1.171698 -1.6132e-05
4:102677497 C A 1.505953 -9.4003e-06
4:102696219 G A 0.145381 2.6441e-05
4:102700194 A G 0.319623 1.2084e-05
4:102700665 T C 0.038405 4.3319e-06
4:102701288 T C 0.251334 -1.1447e-05
4:102702604 A C 0.248465 6.8011e-05
4:102706018 G A 0.449589 2.7163e-05
4:102707791 A G 0.157212 -5.9763e-05
4:102707962 C A 0.062200 6.0887e-06
4:102709308 C T 0.886331 -2.5834e-05
4:102709778 C T 0.034941 -6.3740e-06
4:102713097 C T 0.141531 2.1115e-05
4:102716379 C T 0.034669 -2.5646e-06
4:102724506 G A 1.142235 5.0562e-05
4:102727736 A G 0.043413 3.1456e-05
4:102737326 T C 0.121757 -1.0053e-05
4:102741302 G T 0.039742 -8.8039e-06
4:102750373 G A 0.031497 2.3906e-05
4:102751014 C G 0.042540 -1.1053e-05
4:102751076 A G 0.623770 -1.2672e-05
4:102755378 A G 0.758601 -1.1063e-05
4:102764358 C T 0.262045 2.5294e-05
4:102766551 A G 0.070408 4.2860e-05
4:102773979 A G 0.047860 3.6008e-06
4:102777778 G A 0.691406 4.9421e-06
4:102786904 T C 0.116343 -9.4527e-06
4:102789783 C A 0.053618 -2.6594e-05
4:102793500 T G 0.794546 1.1200e-05
4:102816467 G C 0.116314 7.4457e-06
4:102821550 A C 1.088235 -1.3693e-05
4:102823426 T C 1.780456 -1.3315e-05
4:102835020 C G 0.072353 -2.6903e-05
4:102839287 A G 0.730570 1.2283e-05
4:102854390 G A 0.896422 -1.5924e-05
4:102855110 C G 0.217006 -4.1064e-05
4:102882192 G A 1.965649 9.4758e-06
4:102889707 T G 0.071924 1.4387e-05
4:102904490 G A 0.875344 1.5101e-05
4:102904544 A G 0.027992 4.0162e-05
4:102914396 G A 1.767998 -9.8028e-06
4:102920982 G C 0.110748 5.7796e-06
4:102926923 A G 0.122874 -4.6626e-05
4:102929715 C T 0.214737 -3.7482e-05
4:102935902 C T 1.931292 5.5905e-05
4:102946392 A G 0.123267 1.1584e-05
4:102948472 G A 0.217490 1.5973e-05
4:102948991 C T 0.231567 -1.4133e-05
4:102950983 T C 0.088345 1.7605e-05
4:102951663 C T 0.090682 1.1396e-05
4:102952819 A C 1.163956 1.2777e-05
4:102957885 T C 0.027038 -3.7710e-05
4:102960528 A C 0.029407 1.4501e-05
4:102965043 C T 1.970895 3.0117e-05
4:102972771 G A 0.057824 2.1625e-06
4:102975423 C A 0.222998 1.1959e-05
4:102997333 C T 1.866691 3.9829e-05
4:103000569 T C 0.021818 -1.1423e-05
4:103003758 C T 0.038340 1.6318e-05
4:103006301 T C 0.798934 2.5937e-05
4:103012980 T C 0.065624 -1.8404e-05
4:103013751 T G 0.046341 -1.3069e-05
4:103016010 G A 0.049885 9.2300e-06
4:103023049 C T 1.639259 -3.2746e-06
4:103071492 T C 0.054991 5.6978e-06
4:103072838 C T 0.049733 6.8446e-06
4:103087990 T C 0.098738 1.0934e-05
4:103090543 T G 0.107203 -1.0700e-05
4:103091730 A G 0.043134 4.8191e-06
4:103092818 C T 0.024980 2.7633e-06
4:103099069 T C 0.316621 -1.2138e-06
4:103103045 T C 0.989980 -7.9523e-06
4:103106466 G A 0.317857 2.0443e-06
4:103115045 G A 0.496916 3.9058e-05
4:103115391 C T 0.337332 1.6089e-05
4:103118768 C T 1.016216 7.0471e-06
4:103118915 T G 1.712543 -3.0395e-06
4:103122531 G A 0.110790 -7.1487e-06
4:103122582 T C 0.032374 -8.8622e-06
4:103125127 A G 0.568695 1.4823e-05
4:103135250 C T 1.692302 9.2832e-07
4:103137577 A G 0.179936 3.5217e-05
4:103138790 G C 0.065702 -5.4089e-06
4:103167394 A C 0.225744 -4.9577e-06
4:103172184 A G 0.141830 1.2663e-05
4:103172826 T C 0.422175 1.3219e-05
4:103174819 A G 1.154625 2.2482e-06
4:103176308 T C 0.196872 2.7728e-05
4:103178952 T C 0.107765 3.7430e-05
4:103184239 A G 0.032134 1.4562e-05
4:103186782 A G 1.577747 1.7997e-05
4:103188709 T C 0.149383 -7.4398e-05
4:103191137 T C 0.026700 -1.5153e-06
4:103203467 G A 0.746118 8.3445e-05
4:103205769 A G 0.183123 -1.6047e-05
4:103206555 T G 0.452936 -8.3041e-05
4:103207765 C T 0.125613 5.9035e-05
4:103213879 A G 0.074284 3.1409e-05
4:103220206 G A 0.136795 -1.3903e-07
4:103224534 C T 0.340825 -5.2313e-05
4:103224594 C T 0.054647 1.3323e-05
4:103226969 T C 0.103013 1.4767e-05
4:103228976 A G 0.218600 1.4979e-05
4:103235173 G A 0.125432 -5.3739e-05
4:103244470 G A 0.086625 -6.8355e-06
4:103258848 A G 0.180393 2.9169e-05
4:103262478 A G 0.369209 -3.8184e-05
4:103267785 T C 0.061395 6.6883e-05
4:103270187 G A 0.049814 2.5260e-06
4:103272760 T C 1.886451 8.1678e-06
4:103283117 G A 0.141619 -6.9288e-05
4:103285705 G A 0.752516 1.7784e-05
4:103308071 C T 1.357521 -6.3961e-06
4:103319681 C A 1.356346 -3.6197e-06
4:103324849 C T 0.599452 -2.5766e-05
4:103327679 T C 0.053407 1.5685e-05
4:103344382 T C 0.691494 1.6625e-05
4:103363763 G A 0.186947 2.1717e-05
4:103365842 T C 1.144410 -1.2933e-05
4:103369642 G A 0.212910 4.3595e-05
4:103376592 A G 0.055371 -6.5641e-06
4:103378675 A C 0.110952 -2.9756e-05
4:103387413 A G 0.262094 4.7695e-05
4:103388303 C T 0.056458 1.9579e-05
4:103388565 G A 1.460115 1.0529e-05
4:103389013 C T 1.277174 -1.7449e-05
4:103389409 A C 1.434804 -4.0548e-06
4:103389514 T C 1.196411 -1.5603e-05
4:103390671 G T 0.047405 -3.4686e-06
4:103397014 T C 0.613107 -3.1176e-05
4:103414175 G A 0.816854 1.2076e-05
4:103423230 A G 0.140070 1.5479e-05
4:103427476 G A 1.826085 -8.1804e-06
4:103430534 T C 0.089108 1.8811e-05
4:103444698 T C 0.801612 1.2825e-05
4:103459740 A G 0.544633 -5.0348e-06
4:103468518 A G 0.874260 2.9150e-07
4:103496437 T C 0.159545 -2.0292e-05
4:103505189 G A 0.142235 7.4252e-05
4:103505961 T C 0.060418 -3.5836e-05
4:103511388 C T 0.035516 -3.4025e-05
4:103518843 T G 0.029917 -9.6741e-06
4:103519397 A G 0.069263 -7.0564e-06
4:103524935 C A 0.078689 7.2268e-05
4:103535881 G A 0.051128 -2.7815e-05
4:103539993 G A 0.029498 1.7192e-05
4:103553372 T C 0.036460 -2.2697e-05
4:103554552 C T 0.130099 3.4046e-06
4:103557077 A G 1.043251 7.1840e-06
4:103558731 T C 0.172467 6.2450e-06
4:103573082 T C 0.917955 1.9756e-06
4:103578637 A G 0.928076 -7.3845e-07
4:103598385 A G 0.109160 -3.8224e-06
4:103607806 T C 1.320172 1.4890e-05
4:103611108 C T 0.050544 -2.7355e-05
4:103611845 T C 0.951546 -6.9561e-06
4:103638420 C T 0.096005 3.8108e-05
4:103640758 C T 0.584583 -2.6358e-05
4:103641837 A G 0.047211 -5.0186e-06
4:103645082 T C 0.035220 2.1317e-05
4:103651441 T C 0.037457 -4.4903e-05
4:103673907 C A 0.109167 3.5478e-07
4:103680599 C A 0.166043 4.9091e-05
4:103685514 C G 0.041787 2.3267e-05
4:103691796 G A 0.493310 2.5555e-05
4:103698324 A C 0.075975 2.7774e-06
4:103713894 T G 0.088790 2.3257e-05
4:103722069 G A 1.943247 7.3152e-06
4:103724101 C A 0.039034 1.2893e-05
4:103731282 A G 0.306510 -6.8377e-07
4:103736838 G A 0.035483 1.0434e-05
4:103738108 C T 0.968830 -4.0068e-05
4:103747122 G T 0.068889 -2.0104e-06
4:103749792 T C 0.149393 -2.7692e-05
4:103777146 T C 0.045880 -1.7090e-05
4:103788211 G A 0.974345 -3.9799e-05
4:103804194 T C 0.253807 -9.3226e-06
4:103849758 C T 0.976578 -3.4752e-05
4:103902748 C T 0.039365 1.3438e-05
4:103907010 T G 0.068123 -7.1058e-06
4:103911781 A G 0.973676 -4.1883e-05
4:103922109 A G 0.151509 -2.6805e-05
4:103941075 C T 0.075891 5.5863e-06
4:103941222 A G 0.040524 -8.5401e-06
4:103941426 T C 0.076673 -5.8454e-06
4:103942553 T C 0.021315 -1.6627e-05
4:103949607 G C 1.883300 2.8953e-06
4:103964529 C A 0.236118 -1.8361e-05
4:103966802 T C 0.156799 -2.5525e-05
4:103974122 G A 0.766791 -2.1681e-05
4:103975508 T C 0.100832 2.8203e-06
4:103983087 G T 0.038814 -3.7532e-05
4:104003148 T C 0.384854 2.5141e-06
4:104004064 C T 0.164768 1.2522e-05
4:104008364 A G 0.065218 3.5639e-05
4:104010837 A G 0.090309 1.8090e-05
4:104013796 C T 0.318860 2.6301e-06
4:104017305 C T 0.042235 -2.0560e-06
4:104025945 T C 0.040177 -5.7132e-06
4:104027644 A G 0.361345 3.2198e-06
4:104046098 T C 0.038401 -3.0726e-05
4:104061993 G C 0.361319 5.8529e-06
4:104062223 T C 0.361572 5.4149e-06
4:104066461 G A 0.404358 -4.4996e-06
4:104069822 T C 0.110352 -1.0558e-05
4:104089466 G A 0.049502 -1.6606e-05
4:104105099 T C 0.038875 4.0026e-05
4:104105573 T C 0.065439 -1.7004e-05
4:104117191 G A 0.401249 -8.3469e-06
4:104121428 T C 0.036954 1.6208e-05
4:104126183 C T 1.917043 3.8350e-05
4:104130986 C A 0.985666 -1.0130e-05
4:104134008 C T 0.054449 -3.4286e-05
4:104156174 T C 0.021439 -4.4875e-06
4:104178315 C A 0.286253 -1.5480e-05
4:104179541 G A 0.438303 -1.1609e-05
4:104192050 G A 0.490454 -1.0842e-05
4:104212400 G A 0.065423 -1.2408e-05
4:104225160 G A 0.360475 -2.3001e-05
4:104229587 T C 0.090036 -4.2614e-05
4:104232957 A G 0.044387 -1.7418e-06
4:104240255 C A 0.512834 2.7259e-05
4:104257723 A G 0.469996 6.9860e-06
4:104257898 A G 0.115237 7.3781e-06
4:104262333 T C 0.085037 3.8981e-05
4:104265007 C T 0.059152 -5.9235e-05
4:104266305 T C 0.109164 -1.1212e-04
4:104276096 T C 0.025330 -1.2550e-05
4:104288620 A G 0.791560 -6.5915e-06
4:104296612 G A 0.215536 8.7469e-06
4:104322585 C A 0.074073 -7.7271e-06
4:104324914 T C 0.038405 -3.9862e-05
4:104335667 G A 0.820821 5.4287e-06
4:104340317 G A 0.021439 4.0127e-05
4:104346057 A G 0.178196 4.2428e-06
4:104348373 T C 0.046685 -6.7244e-05
4:104354925 T C 0.022010 2.2982e-05
4:104361011 T C 0.041410 -5.9660e-05
4:104374130 T C 0.057055 -7.8266e-06
4:104374596 C T 0.655605 5.5962e-07
4:104379180 A G 0.079383 -4.3149e-05
4:104381986 T G 0.029203 2.3444e-05
4:104384356 T G 0.033202 1.8699e-05
4:104385161 C T 0.067893 1.1537e-05
4:104386152 A G 0.053030 1.7929e-05
4:104391457 C T 0.231599 -1.0450e-05
4:104391911 A G 0.129875 2.9333e-05
4:104408721 G T 1.765554 -7.5396e-06
4:104415083 A G 0.022734 -2.2163e-05
4:104416044 T G 1.434353 -1.0956e-05
4:104417366 A G 0.068756 2.2765e-05
4:104418307 C A 0.152596 -1.3133e-05
4:104419380 G A 0.103143 1.4457e-05
4:104421949 A G 0.044198 2.3578e-05
4:104424222 C T 0.217652 1.8754e-05
4:104424934 T C 1.226529 -2.1049e-05
4:104431581 T G 0.086647 3.5494e-05
4:104435456 T G 1.505278 -4.8444e-06
4:104439329 T C 0.198502 2.3134e-05
4:104446321 G T 0.065316 -8.9933e-06
4:104467267 C T 1.516524 -9.4399e-06
4:104473391 T C 1.513256 -9.3963e-06
4:104483422 G A 0.060973 -5.9130e-05
4:104491078 G C 0.024899 -4.1556e-05
4:104491757 T C 0.064861 1.6063e-05
4:104494044 A C 0.058555 4.3092e-05
4:104506389 G A 1.298405 -3.6597e-05
4:104529139 C A 0.058568 4.9876e-06
4:104541985 T C 0.076118 -1.8760e-06
4:104543602 C T 0.474316 -1.4042e-05
4:104543839 A G 0.078211 5.4417e-05
4:104545224 C T 1.038405 1.1118e-06
4:104553287 C A 0.232411 1.9838e-06
4:104555117 A C 0.100182 1.7091e-05
4:104555791 C A 0.606564 -1.6011e-05
4:104565065 G A 0.032517 4.7627e-06
4:104567015 C T 0.359053 2.1489e-05
4:104567057 A G 0.121579 9.2551e-05
4:104569676 A C 0.111332 -1.9218e-05
4:104574605 T C 0.654910 1.6655e-05
4:104587361 T C 0.116421 -1.6440e-05
4:104595380 G A 0.102321 -2.6638e-05
4:104597079 T C 0.171360 -3.9950e-06
4:104603346 C T 0.124520 -1.4454e-05
4:104607175 C T 0.051385 -4.4480e-06
4:104612368 G A 0.182500 2.8907e-05
4:104624663 G T 0.171467 -5.4242e-06
4:104638049 G T 0.051521 -1.0845e-05
4:104642796 A C 0.105739 -3.4029e-05
4:104654727 T G 0.089776 4.5519e-06
4:104654879 C G 0.114688 -2.1197e-06
4:104658712 G C 0.026720 -1.2482e-05
4:104668662 T G 0.166991 -5.5861e-06
4:104670141 G A 0.869073 -4.4885e-05
4:104670180 T C 0.049077 6.3592e-06
4:104671002 G T 0.038677 3.2705e-05
4:104684146 C T 0.024253 2.9944e-06
4:104687412 A G 0.087777 5.1689e-05
4:104695920 A G 0.877726 -8.9180e-05
4:104704772 C G 1.950420 9.6088e-06
4:104723875 G A 0.853334 -2.7776e-06
4:104734438 C T 0.101627 -4.2591e-05
4:104762857 T C 0.243787 3.6814e-05
4:104764758 G T 0.294990 -6.4753e-06
4:104789014 G T 0.098073 -1.6701e-05
4:104789707 C T 0.665391 -2.6381e-05
4:104793165 G A 0.916280 1.2451e-05
4:104794429 C T 0.116707 -6.0823e-06
4:104798439 T G 0.078734 -3.5642e-05
4:104812749 G A 0.063897 -2.4361e-05
4:104816926 G A 0.735206 -9.9760e-07
4:104833752 A G 0.601211 1.6048e-05
4:104846201 C T 0.035513 -9.4013e-06
4:104847577 C T 0.048590 4.6904e-05
4:104847606 C T 0.028404 -4.3555e-06
4:104853243 T C 0.071149 -8.4051e-06
4:104865955 T C 0.045880 1.6153e-05
4:104869717 T C 0.051226 7.5987e-06
4:104873754 T C 1.312248 3.2877e-05
4:104881825 T C 1.721125 4.2422e-05
4:104883831 A G 0.056571 -7.6322e-06
4:104895480 G A 0.119307 1.7388e-06
4:104896723 T G 0.045490 4.1314e-05
4:104902094 C G 0.181838 -1.0664e-05
4:104903451 A G 0.045302 6.7258e-06
4:104903537 C T 1.419286 8.0539e-06
4:104908168 T G 0.094077 -4.7333e-06
4:104911291 T C 1.763730 2.0165e-05
4:104919854 A C 0.065423 -1.2099e-05
4:104939232 G A 0.409344 -1.2914e-06
4:104941286 C T 0.088037 -1.1547e-04
4:104943786 A T 0.039625 -1.1478e-05
4:104944617 T C 0.080409 1.6011e-06
4:104946704 G A 1.969366 -3.3600e-05
4:104949606 A G 1.367973 -2.9868e-05
4:104963964 C T 0.419909 -8.2666e-05
4:104972117 G A 0.272253 9.1749e-06
4:104973196 C G 0.234371 4.6832e-05
4:104978031 C T 0.512565 7.8972e-06
4:104982466 A G 0.033559 1.5033e-06
4:104987418 G A 0.093246 -9.9004e-06
4:104996005 T C 0.033809 1.8496e-06
4:105010119 T G 0.027917 4.7464e-06
4:105011169 A C 0.495462 -7.1110e-06
4:105015277 A C 0.033461 3.9164e-07
4:105042741 C T 0.039985 -1.9147e-05
4:105059241 A C 0.852425 2.1433e-05
4:105060524 C T 1.183276 5.1003e-05
4:105065029 C T 0.031257 -2.0208e-05
4:105086146 A C 1.159675 -1.9967e-05
4:105108617 A G 0.079886 -1.1768e-04
4:105129571 A G 0.031721 1.0901e-05
4:105136908 G A 0.025506 8.3010e-06
4:105137412 G A 0.122997 -1.1205e-05
4:105143071 A C 0.330685 3.2795e-05
4:105145350 C T 0.021280 -2.9389e-06
4:105171008 T C 0.064553 4.4189e-06
4:105184790 A G 0.098764 -2.0665e-05
4:105185596 A C 0.048265 -6.8688e-06
4:105201445 G A 0.096440 -8.5897e-06
4:105211358 T C 0.795954 -4.1422e-05
4:105217098 G A 0.200816 1.4571e-06
4:105221167 C T 0.033760 -2.2122e-05
4:105230802 G A 1.012347 -8.6381e-05
4:105242420 C T 0.046139 3.4170e-05
4:105272051 C T 0.118797 6.0912e-06
4:105273141 C A 1.869164 -1.6523e-05
4:105274123 T G 0.039615 7.2407e-06
4:105289082 T G 0.099089 -2.6986e-05
4:105294968 A G 0.246271 1.2538e-05
4:105301788 A G 1.038392 8.3059e-05
4:105302220 G A 0.035071 -2.6641e-05
4:105306382 T C 1.560191 1.8185e-05
4:105306883 A G 0.053783 8.5922e-06
4:105306893 G C 0.142287 -1.8414e-05
4:105311957 T G 1.613792 2.0478e-05
4:105314128 T C 0.022214 2.5504e-05
4:105316677 T C 0.026168 -1.4945e-05
4:105322746 T C 0.364509 -2.9739e-06
4:105343783 C T 1.425151 1.6667e-05
4:105379781 T C 0.064238 -3.9556e-05
4:105380785 C A 0.050372 -2.0780e-05
4:105382908 T C 0.087069 9.5535e-06
4:105388556 A G 0.034308 5.4645e-05
4:105390165 C T 1.333220 1.6315e-05
4:105395619 G A 0.026898 5.0926e-05
4:105429377 G T 0.062495 -2.4847e-05
4:105431905 C A 0.064809 3.2922e-05
4:105432627 G C 0.288836 -3.3569e-05
4:105433088 T C 1.072382 1.5985e-05
4:105434961 T G 1.591256 4.0591e-05
4:105444337 T C 0.207045 5.3370e-05
4:105445679 A G 0.474702 -2.9395e-05
4:105454573 T C 0.478694 1.3023e-05
4:105460288 G A 0.023630 6.4552e-06
4:105469120 T C 0.043030 -5.6028e-06
4:105470968 T C 0.023662 -6.4673e-06
4:105471485 T C 0.031423 -9.2332e-06
4:105473581 A G 1.439485 2.8368e-05
4:105474132 C T 0.061885 -1.6195e-05
4:105493387 A G 1.361634 1.3872e-05
4:105497463 T C 0.826533 -2.5824e-05
4:105500120 G A 0.535552 4.3482e-05
4:105507674 T C 1.225627 4.1105e-05
4:105516772 G A 0.163074 -6.5468e-06
4:105517973 T G 0.708804 1.2270e-05
4:105541393 T C 0.567526 1.7224e-05
4:105546953 T C 0.621774 -7.1743e-06
4:105560094 G A 1.608206 3.0460e-05
4:105584709 G A 0.128106 4.3720e-06
4:105587537 G C 0.023438 1.5795e-05
4:105619841 A G 0.138165 -6.5358e-06
4:105624313 G T 1.000127 -3.2532e-06
4:105635412 C T 1.693237 8.2051e-06
4:105637717 C T 0.083031 2.3799e-05
4:105640806 T C 0.047928 2.0713e-05
4:105671319 C T 0.033763 1.7852e-05
4:105673264 T C 0.104701 -1.6281e-05
4:105678372 A G 0.048379 1.7286e-05
4:105684113 T G 0.162934 5.6740e-06
4:105693258 C A 1.700329 -1.6587e-08
4:105696569 G A 0.422736 -5.0134e-05
4:105706327 G A 0.746092 1.5632e-05
4:105706547 G T 0.801943 3.8534e-06
4:105707555 T G 0.085164 7.3880e-05
4:105716473 T C 1.610134 1.0746e-05
4:105722860 G A 0.066552 2.2978e-05
4:105730767 C T 0.109462 4.6228e-06
4:105732804 A G 0.925680 1.5847e-05
4:105733641 C T 0.061349 2.6518e-05
4:105745818 A G 0.562849 -1.5089e-05
4:105747210 T C 0.189696 -1.8592e-05
4:105772094 T C 0.552105 2.3735e-05
4:105775985 T C 0.035470 8.1826e-08
4:105778330 A C 0.742113 8.6535e-06
4:105794260 A G 0.915712 4.8858e-06
4:105804916 T C 0.025240 3.9744e-05
4:105805832 T C 0.062213 2.8542e-05
4:105810813 C T 0.125136 3.1354e-06
4:105821677 G A 0.104116 -2.3449e-05
4:105827355 A G 0.178173 1.5867e-05
4:105831751 T C 0.045627 -1.5944e-05
4:105837965 A G 0.027800 -2.7693e-05
4:105839220 C G 0.124854 2.9820e-05
4:105841429 G A 0.125549 3.1322e-05
4:105861894 T C 0.081363 2.5773e-05
4:105866724 C T 0.276622 8.1923e-06
4:105867630 A G 0.113945 3.2980e-05
4:105869123 G A 0.031413 -1.9411e-05
4:105883158 G A 0.326238 -1.6150e-05
4:105887763 G A 0.115694 3.4255e-05
4:105894642 G A 0.046049 -3.8266e-06
4:105897524 A G 0.306698 -4.9816e-06
4:105898301 T C 0.040346 -1.0076e-05
4:105908782 A G 0.074472 -4.0807e-05
4:105918000 C A 0.901833 3.5221e-06
4:105920752 A G 0.101000 1.5247e-05
4:105933951 A G 0.097797 -1.0166e-05
4:105944654 G A 0.228561 -4.0735e-05
4:105958142 C T 0.207622 6.3825e-06
4:105976299 C T 0.348913 9.3260e-06
4:106000437 A G 0.062171 -2.3098e-06
4:106011086 T C 0.395767 4.3777e-06
4:106014524 A G 0.069052 -2.8529e-05
4:106019837 C T 1.372867 1.2229e-05
4:106037168 A G 0.107557 3.2159e-05
4:106041211 T C 0.076118 -2.0270e-05
4:106041239 G A 0.068990 -2.5709e-05
4:106061125 A G 0.046987 4.0602e-06
4:106061199 T C 0.056490 -1.1907e-05
4:106061534 A C 0.742723 -4.2781e-05
4:106066982 C T 1.257066 -2.4413e-05
4:106069919 T C 0.036892 -1.4144e-05
4:106071064 G A 0.725273 -8.6648e-06
4:106074826 G T 1.257164 -1.5710e-05
4:106081636 C T 0.740762 -1.6422e-05
4:106083776 T C 0.723443 -9.9547e-06
4:106088864 G C 0.020949 -3.4740e-05
4:106095619 C T 0.076050 -2.4901e-05
4:106096764 A G 0.097264 -2.2707e-05
4:106107483 G C 0.042212 2.7153e-05
4:106111280 T G 0.024646 2.0934e-05
4:106112232 T C 0.066559 -3.8485e-06
4:106131025 A G 0.020465 -7.9065e-06
4:106146477 C A 0.200848 8.9685e-06
4:106148222 G A 0.057110 -1.3397e-05
4:106155185 G C 0.020656 -9.6496e-06
4:106155199 T C 0.034763 -4.5969e-06
4:106155751 A G 0.036162 -8.1967e-06
4:106156163 A G 0.091305 1.3503e-05
4:106156187 T C 0.106875 1.7334e-07
4:106157698 C T 0.027749 2.1928e-05
4:106184597 C A 1.098790 1.4528e-05
4:106191680 G A 0.101575 4.7716e-06
4:106196834 T C 0.027603 1.8996e-05
4:106197000 G A 0.062664 1.1099e-05
4:106212562 A G 0.775811 3.3800e-06
4:106213874 A G 0.023532 -1.5425e-05
4:106238401 G A 0.068964 -4.6075e-05
4:106249102 G A 1.182354 3.2250e-05
4:106255976 A G 0.099559 4.3061e-05
4:106260737 A G 0.035902 -3.7587e-05
4:106262167 T C 0.056549 2.4589e-05
4:106264681 C T 1.854288 1.5865e-05
4:106265348 A T 1.123689 2.0281e-05
4:106265432 C T 0.270702 4.3395e-05
4:106268594 G A 0.163719 1.4617e-05
4:106269402 A G 0.032500 -1.1193e-05
4:106287738 A G 0.037785 -8.7599e-06
4:106290757 A G 0.046211 2.1479e-05
4:106293125 G A 0.522003 5.6939e-06
4:106293217 A G 0.031319 3.6568e-05
4:106293434 T C 0.050330 -3.7021e-05
4:106297513 A G 1.940725 2.5254e-05
4:106302076 C T 0.029173 -1.3481e-06
4:106302145 T C 0.070503 3.8466e-05
4:106304683 C T 0.169938 7.2574e-06
4:106306104 A T 0.066053 -4.6208e-06
4:106308048 G C 0.052219 -3.4635e-05
4:106308363 G A 0.051450 -3.2893e-05
4:106317429 G C 0.929020 4.9620e-06
4:106318456 A G 0.162230 -4.7747e-06
4:106321933 A G 0.051398 2.4643e-05
4:106325025 C T 0.042154 2.4472e-05
4:106326569 T C 0.054465 3.5016e-05
4:106337279 C T 0.053452 3.2715e-05
4:106338434 T C 1.940822 2.5691e-05
4:106338742 A G 1.250045 2.5279e-05
4:106356594 T C 0.261331 4.1231e-05
4:106357735 A G 0.066471 2.0334e-05
4:106360595 T G 1.132079 1.3493e-05
4:106373914 C G 0.051878 -3.0570e-05
4:106374291 C T 0.047645 1.9430e-05
4:106374316 G A 0.059765 -2.7846e-05
4:106379218 T C 0.060090 -2.2292e-05
4:106380960 G C 0.050830 -2.9214e-05
4:106381155 G T 0.061762 -2.4373e-05
4:106382495 C G 0.059129 -2.5111e-05
4:106386297 A G 0.060703 -3.0615e-05
4:106387037 G T 0.060479 -2.8951e-05
4:106387204 T C 0.061603 -3.0128e-05
4:106389337 C G 1.446080 2.3661e-05
4:106389388 A G 0.085949 -1.9236e-06
4:106391880 G A 1.725848 2.4428e-05
4:106392203 C T 0.058805 -3.3147e-05
4:106394792 T C 0.111192 2.3866e-06
4:106394926 A G 0.174447 2.5270e-05
4:106394997 T C 0.034058 -3.3866e-05
4:106397270 C T 0.061060 -4.1858e-05
4:106397746 T A 0.052027 -4.8389e-05
4:106398921 A C 0.060077 -3.9303e-05
4:106404987 T C 0.058960 -2.4168e-05
4:106408436 T C 0.059700 -4.1231e-05
4:106408838 G A 0.133910 3.5306e-05
4:106410443 G T 0.066354 -3.0328e-05
4:106412474 C T 0.051589 -4.3380e-05
4:106412691 A G 0.147750 9.4006e-06
4:106417608 A C 0.050301 -4.2785e-05
4:106418386 T C 0.061716 -4.2316e-05
4:106418834 C G 0.060145 -3.8359e-05
4:106419700 G T 0.059642 -4.0040e-05
4:106428657 G T 0.025558 -2.1648e-05
4:106429568 T C 0.103360 -6.6446e-06
4:106430976 C A 1.824673 -1.5145e-06
4:106431423 T C 0.035104 -4.4412e-05
4:106445844 A G 0.070993 -2.8191e-05
4:106449292 C G 0.055965 2.9297e-05
4:106451081 C T 0.050245 -5.6105e-05
4:106459205 G A 1.827617 -6.6023e-06
4:106459881 T C 0.547928 -1.4104e-05
4:106460584 A G 0.049002 -6.4102e-05
4:106463713 T C 1.499237 1.4876e-05
4:106466128 A G 0.050888 -5.5238e-05
4:106466334 G A 0.073664 1.1160e-05
4:106474078 A G 0.120926 -6.7022e-06
4:106475092 T C 0.076874 -2.2701e-05
4:106478863 T A 0.076881 -1.7467e-05
4:106479425 A G 0.302865 3.1627e-05
4:106480674 A C 0.050391 -4.6052e-05
4:106480737 G A 0.078831 -2.1361e-05
4:106481673 C T 0.058951 -4.6453e-05
4:106482235 T G 1.247446 2.7945e-05
4:106483898 G A 0.172847 5.2263e-06
4:106486617 G T 1.901421 8.1540e-06
4:106487288 A G 0.045341 -2.2484e-05
4:106491511 C T 0.403060 1.0232e-05
4:106492228 G A 0.141284 -2.8378e-05
4:106493969 G A 1.940527 2.2195e-05
4:106504490 T C 1.766119 4.9492e-06
4:106504630 A G 1.940777 1.8477e-05
4:106504943 C T 1.444938 5.6410e-06
4:106505353 A G 0.113205 1.1445e-05
4:106508526 A G 0.141151 4.6950e-06
4:106509644 G C 0.141976 8.1056e-06
4:106510470 G A 0.178864 6.0719e-05
4:106513533 T C 0.040670 -1.0333e-05
4:106516028 T C 0.473858 3.5675e-05
4:106517999 G C 0.440283 2.8773e-05
4:106519663 A G 0.114042 5.5866e-05
4:106520325 G A 0.047029 7.0093e-06
4:106528223 G A 0.135828 -1.7378e-05
4:106534157 A C 0.396822 4.4515e-06
4:106538537 C T 0.105827 3.8926e-05
4:106540698 G A 0.055887 6.3841e-06
4:106541028 C A 0.035938 -2.6736e-05
4:106546142 T C 0.035879 -1.8504e-05
4:106546912 A G 0.035565 -2.5669e-05
4:106549096 T G 0.334408 -4.6479e-06
4:106549284 C T 0.327630 -4.8161e-06
4:106549786 T C 0.027531 3.4125e-05
4:106560504 C T 0.107174 -1.0176e-05
4:106563284 G A 0.147494 -1.0521e-05
4:106568722 A T 0.034045 2.4296e-05
4:106572456 T C 0.317906 -1.2260e-05
4:106573131 A C 0.056646 4.1173e-06
4:106575269 G A 0.126240 6.0136e-06
4:106580340 G A 0.449157 -1.1160e-05
4:106583042 C T 0.091172 1.6065e-05
4:106585951 C T 0.036519 -6.5185e-05
4:106587316 C T 0.181357 2.1878e-05
4:106590830 C A 0.109115 -1.3033e-05
4:106591656 C T 0.038453 -6.7449e-05
4:106593886 G C 1.885987 -5.1165e-06
4:106597295 C G 0.288525 5.9688e-06
4:106600622 A T 0.055361 -2.6231e-05
4:106601989 C T 0.165634 5.4962e-06
4:106622630 C A 0.056266 -2.7588e-05
4:106627948 T C 0.447732 -5.0099e-07
4:106646182 T G 0.073787 8.6690e-06
4:106659345 A C 0.129667 1.2739e-07
4:106662341 T C 0.254262 -2.6937e-05
4:106666580 G A 0.165579 1.8169e-07
4:106681729 A G 0.046084 2.3291e-06
4:106682752 T C 0.096937 1.0485e-05
4:106683451 T C 0.116548 2.1990e-06
4:106686096 G T 0.031510 1.3319e-05
4:106688904 G A 0.130781 -2.3880e-06
4:106690466 G C 0.092363 4.5443e-05
4:106701591 C T 0.038103 -6.1109e-05
4:106711416 A G 0.089939 1.5746e-05
4:106723497 A G 1.925771 1.0701e-05
4:106731410 G A 1.693847 -5.1979e-06
4:106732957 A G 0.116343 -9.1467e-07
4:106733662 G C 0.074242 -9.3825e-06
4:106736086 T C 0.025246 -3.5055e-07
4:106736504 A G 0.026045 4.3301e-05
4:106740492 G C 1.918763 5.2855e-06
4:106740767 C T 0.023980 7.4577e-06
4:106741143 G A 0.184824 1.6949e-05
4:106742216 C T 0.131021 -4.0083e-06
4:106743674 C T 0.032948 3.5758e-05
4:106749312 C A 0.055750 1.3567e-05
4:106755110 G A 0.074959 1.3410e-05
4:106767226 T C 0.142540 1.7091e-05
4:106789420 A G 0.041865 -5.6141e-07
4:106791573 C A 0.200254 -2.7170e-06
4:106792380 T C 1.231684 6.0187e-07
4:106793618 T G 1.534305 4.6984e-06
4:106796865 G A 0.117440 -5.2958e-07
4:106800117 C A 1.921860 9.8216e-06
4:106810807 G A 0.116460 -1.0304e-05
4:106812732 A G 0.468785 -5.6744e-06
4:106817221 G A 0.770806 4.0841e-07
4:106817415 T G 0.047022 -1.9945e-05
4:106817492 C A 0.221274 -1.2210e-05
4:106818592 G C 0.102007 -3.8342e-05
4:106819053 A G 0.516768 7.9314e-05
4:106819537 T C 0.094788 -2.6887e-05
4:106819613 C T 0.188417 -2.1581e-05
4:106820344 G T 0.101682 -3.3682e-05
4:106820702 T C 0.074865 -8.6253e-06
4:106821578 T C 0.095109 -2.5801e-05
4:106826973 C G 0.099527 -3.3952e-05
4:106827643 A G 0.027843 -4.0822e-05
4:106828430 G A 0.026924 -4.4994e-05
4:106828795 C T 0.595891 1.8938e-05
4:106830890 C T 0.033974 -5.2564e-05
4:106836257 T C 0.091198 -2.4022e-05
4:106836894 A G 0.071577 -8.0006e-06
4:106841296 A G 0.060418 -2.1820e-05
4:106841817 T C 0.073804 2.5563e-05
4:106844048 T C 0.097381 -3.0371e-05
4:106844153 C A 0.070519 -6.3982e-06
4:106845508 G A 0.025188 -3.9013e-05
4:106846289 A G 0.025756 -5.0951e-05
4:106854924 A G 0.030868 8.1403e-06
4:106855536 A G 1.812599 1.8463e-05
4:106861730 G A 1.813488 1.7657e-05
4:106864927 G A 0.025736 -5.0481e-05
4:106870348 G A 0.025785 -5.2289e-05
4:106876915 A T 0.025847 -5.2559e-05
4:106878045 A C 0.102305 -1.0118e-05
4:106879592 G A 0.025847 -5.1863e-05
4:106880056 G A 0.161068 3.2824e-06
4:106883617 C T 0.161318 3.1861e-06
4:106888075 T C 1.317432 3.3811e-05
4:106890350 A G 0.108141 -1.1118e-05
4:106892575 A G 0.072521 -2.6487e-05
4:106899334 A G 0.039375 2.0267e-05
4:106909597 A G 0.090695 -1.5247e-05
4:106909915 G A 0.796198 2.0032e-04
4:106910301 C G 0.044049 -1.7618e-05
4:106910453 A C 1.700624 4.6923e-05
4:106913997 C T 0.185681 -1.2761e-04
4:106920644 G A 0.045571 -6.0447e-05
4:106921594 C T 1.762097 1.8190e-05
4:106924150 G A 0.046331 -6.9297e-05
4:106936604 G A 0.183474 -6.5801e-06
4:106938124 G A 0.045360 -4.7312e-08
4:106940065 G C 0.699680 8.5913e-06
4:106945060 G C 0.579779 2.5110e-05
4:106954373 G T 0.056646 2.4022e-05
4:106955885 C T 0.059996 -1.8141e-05
4:106965077 T C 0.073583 7.6798e-06
4:106983604 C T 0.669309 1.5637e-05
4:106998315 A G 0.166910 -4.4562e-06
4:107022157 G A 0.036386 -3.5892e-06
4:107022503 T C 0.577484 2.0561e-05
4:107035798 A G 0.038411 -2.6198e-05
4:107040393 C T 0.077199 2.4357e-06
4:107047744 G T 0.104025 2.1990e-05
4:107068581 T C 0.149824 1.2778e-05
4:107073921 A G 0.077157 1.9686e-06
4:107089112 G A 0.045042 3.1526e-05
4:107095505 C T 0.731453 3.1351e-05
4:107112208 A G 0.020819 2.9429e-05
4:107113572 T C 0.029670 4.8047e-05
4:107127490 C T 0.147555 -2.1691e-05
4:107128928 C A 0.084761 -4.4907e-05
4:107156462 T C 0.352562 1.7850e-05
4:107158109 C T 0.053410 -2.7599e-05
4:107165240 T C 0.131927 1.3107e-05
4:107173358 A G 0.126422 -2.0141e-05
4:107174698 A G 0.569516 -6.9082e-05
4:107181616 T C 0.032932 1.9373e-06
4:107182809 T C 0.353613 1.8675e-05
4:107206834 A G 0.172048 3.9279e-06
4:107238015 G A 0.107511 -1.5538e-04
4:107240605 C T 0.057344 2.0799e-05
4:107273754 G A 1.487088 6.8112e-05
4:107274422 A G 0.086806 -1.0497e-05
4:107279386 G A 0.030829 -1.3244e-05
4:107282717 C T 0.351111 1.7849e-05
4:107305758 G A 0.594074 -7.9937e-05
4:107334361 C T 0.376672 1.5724e-05
4:107336974 A G 0.024990 -3.3231e-05
4:107338993 A G 0.038495 1.2973e-05
4:107339397 T C 0.066926 1.1481e-05
4:107362111 T C 0.023944 -2.7280e-05
4:107363272 A G 0.140226 3.2153e-05
4:107370685 G A 0.864636 2.3833e-05
4:107375566 A G 1.050495 2.4464e-05
4:107382780 G A 0.117914 -1.1263e-05
4:107383617 C T 0.046574 2.2688e-05
4:107399532 G A 0.047876 7.2764e-06
4:107433996 C T 0.046665 3.0780e-05
4:107443416 A C 1.130232 4.8832e-05
4:107443465 T C 0.212089 9.2701e-06
4:107445120 G A 0.091730 3.0269e-05
4:107450087 T G 0.101867 2.8654e-05
4:107451256 C T 0.046883 1.4620e-05
4:107451539 C T 0.094301 -2.9079e-05
4:107452623 G T 0.091415 -3.9056e-06
4:107475012 C T 1.964643 -2.9560e-05
4:107477804 T C 1.765164 -3.6284e-05
4:107486259 G A 0.068386 -2.9612e-05
4:107487061 C T 0.174376 -7.0983e-05
4:107488790 C G 0.333411 -1.9972e-05
4:107500264 T C 0.604856 8.4366e-05
4:107500406 C T 0.044176 1.9305e-05
4:107501140 C T 0.063225 -1.4685e-05
4:107501341 A G 0.378408 6.2133e-06
4:107502718 T C 0.059788 9.1001e-06
4:107502839 C T 0.025837 1.2393e-05
4:107502909 A G 0.386422 -2.8763e-05
4:107506021 G A 0.049684 -1.6205e-05
4:107509199 G A 0.316608 -7.7906e-06
4:107524329 T G 0.066760 4.0263e-05
4:107536434 C T 0.039258 1.0942e-05
4:107541316 G A 1.260903 -1.4463e-05
4:107542072 A G 0.981216 -1.2311e-05
4:107547045 T C 0.038492 -4.2019e-06
4:107555976 G T 1.615474 -2.4561e-05
4:107563393 G T 0.119407 -2.5694e-05
4:107569424 A G 0.181588 -3.0655e-05
4:107573647 T G 0.814261 1.4573e-06
4:107574716 T C 0.067997 -1.5736e-05
4:107579439 A G 0.073885 -3.1415e-06
4:107579479 C T 0.048506 -4.1092e-06
4:107610487 A G 0.042365 2.6551e-05
4:107613166 T G 0.218029 2.7334e-05
4:107618212 G A 0.039755 -3.3055e-05
4:107628936 C T 0.082064 1.9733e-05
4:107630738 G A 0.043426 -7.0617e-06
4:107654468 T G 0.025272 -4.7344e-06
4:107671350 C T 0.052852 -2.9803e-05
4:107674347 G T 0.031215 5.6100e-06
4:107681636 A G 0.190079 -8.6428e-06
4:107683070 G A 1.935551 -2.7004e-05
4:107683121 G A 1.706766 1.1522e-05
4:107706236 C T 0.027749 -8.9296e-06
4:107710155 A G 0.047830 -1.3140e-05
4:107720526 C T 0.064108 -2.4457e-06
4:107726803 G A 1.746131 -1.0455e-05
4:107728775 C T 0.020874 -4.7164e-06
4:107744613 G A 0.040401 4.9412e-05
4:107747513 A G 0.057542 1.3848e-05
4:107749581 G A 0.061924 -1.3503e-05
4:107758067 C T 0.141946 1.0052e-04
4:107759200 C T 0.033805 -2.0350e-06
4:107766458 A G 0.122682 5.6180e-06
4:107769255 G A 0.375954 7.3811e-06
4:107774514 C G 0.104162 -7.9337e-06
4:107787331 C T 0.079591 3.9662e-06
4:107809828 T C 0.095505 -1.0240e-05
4:107828001 C T 0.605986 -4.9410e-06
4:107836183 T C 0.033724 7.0267e-09
4:107839573 G A 0.507433 -2.3325e-06
4:107843493 A G 0.132125 -1.4290e-05
4:107845794 T C 0.208690 -4.6400e-06
4:107847043 G C 0.086589 -2.0499e-05
4:107854667 A G 0.064478 2.7248e-05
4:107855269 T G 0.419409 1.5301e-05
4:107855674 G A 0.047902 -5.0122e-05
4:107879506 A G 0.151119 2.7588e-06
4:107889798 T C 1.033701 1.1885e-05
4:107891021 A G 0.090536 -1.4042e-05
4:107892974 C T 0.065144 -1.3736e-05
4:107901015 G A 0.379765 1.3548e-05
4:107901087 C T 0.321691 5.7644e-07
4:107907924 G A 0.076455 1.1224e-06
4:107923572 T C 0.123559 -2.6370e-05
4:107930375 C T 0.151369 2.3329e-05
4:107933767 A G 0.057961 1.7360e-05
4:107939938 T C 0.185148 3.2198e-05
4:107948044 A G 0.434636 4.6033e-05
4:107949256 T C 0.035045 -2.1389e-05
4:107950212 T C 0.042069 2.6027e-05
4:107951360 A G 0.995842 1.0875e-05
4:107953879 T G 0.171097 -3.9890e-06
4:107955723 C G 0.056795 1.5616e-05
4:107956446 G A 0.096693 1.3823e-05
4:107958676 C T 0.035383 -1.7620e-06
4:107960572 G A 0.966743 3.8144e-05
4:107963168 G A 0.105265 1.1291e-05
4:107964935 A C 0.123309 1.4238e-05
4:107971702 C T 1.470271 7.2584e-05
4:107973161 C T 0.020462 -2.1653e-05
4:107980705 C T 0.367405 1.8146e-05
4:107982988 G A 0.048687 2.0679e-05
4:107991032 A G 0.116765 -8.0058e-06
4:107996091 C A 0.178926 -9.6938e-08
4:108000299 C G 0.152599 3.9618e-05
4:108010913 G A 1.255615 1.0114e-04
4:108013744 A G 0.059954 5.9088e-07
4:108026708 G C 0.048373 -4.3318e-05
4:108039967 T C 1.667488 5.2665e-05
4:108056630 C T 0.668984 4.1372e-06
4:108059619 T C 1.753058 -6.3964e-05
4:108071736 G A 0.864972 2.1932e-05
4:108088342 T C 0.031793 -3.1967e-05
4:108089920 T C 0.044335 -5.4700e-05
4:108090018 G A 0.052001 3.0138e-05
4:108091379 A G 0.080292 -3.2470e-05
4:108094603 T C 0.081525 -5.2443e-06
4:108101726 C G 0.045263 4.0390e-05
4:108104916 A G 0.054445 3.6999e-06
4:108109894 G A 1.589870 6.1474e-06
4:108115222 A G 0.830178 6.2749e-06
4:108116751 C T 0.156319 -2.3248e-05
4:108120442 A G 1.286217 2.5796e-05
4:108122761 T C 0.416050 6.8124e-06
4:108124706 A G 0.862478 2.0864e-05
4:108126646 T C 0.091844 -2.1704e-05
4:108135681 T C 0.152424 2.3502e-05
4:108136082 A G 1.686826 -4.5662e-07
4:108140361 A C 0.077481 -3.3158e-05
4:108148408 T C 0.914622 -2.6670e-05
4:108158105 T C 1.309996 7.3955e-06
4:108159009 G A 0.067536 -1.2385e-05
4:108164571 T C 0.238753 3.5764e-05
4:108164829 C T 1.854499 -2.0404e-05
4:108174195 T G 0.451984 -6.6509e-07
4:108174263 A G 0.046581 8.0226e-06
4:108174504 G A 0.331678 -1.5855e-05
4:108185069 C T 0.072849 -4.8742e-06
4:108186091 G A 0.050427 -2.4005e-05
4:108195600 T C 0.085962 -1.0586e-05
4:108196776 C T 0.334168 1.9329e-06
4:108197243 G A 0.673934 -3.9881e-05
4:108200308 T C 0.088066 -2.4155e-06
4:108201956 G T 0.119758 -8.8284e-06
4:108202333 T G 0.127522 5.9859e-06
4:108205181 C A 0.069448 -1.4199e-05
4:108213692 A C 0.077419 4.1760e-05
4:108221549 A G 0.071048 1.8122e-05
4:108222771 C A 0.838640 -2.4754e-05
4:108246148 C T 1.418277 -2.4890e-05
4:108253150 T G 0.045730 7.6010e-06
4:108260989 C G 0.046208 3.3205e-05
4:108279656 G T 0.060778 -1.5035e-06
4:108280221 A C 0.067182 2.3453e-05
4:108284843 C G 0.817338 -2.2488e-05
4:108299192 G A 0.050856 2.3841e-05
4:108304199 T G 0.055815 -1.3675e-06
4:108313081 C T 0.126227 -2.5669e-06
4:108313658 A C 0.798551 8.9876e-07
4:108316982 G A 0.067419 -1.1253e-05
4:108318541 A G 1.211767 -8.0446e-06
4:108345839 G A 0.091552 -7.2071e-06
4:108356026 G A 0.054832 -1.0826e-05
4:108358687 C A 0.467315 8.3119e-06
4:108369936 T C 0.483372 7.0266e-06
4:108372577 T C 0.027398 1.3326e-06
4:108379676 A G 1.388282 2.6711e-05
4:108380600 C T 0.552001 1.9201e-05
4:108388856 A C 0.836303 5.4383e-06
4:108392715 G A 1.932467 1.9318e-05
4:108412852 C T 0.126344 -7.0823e-06
4:108417053 G T 1.319428 1.2653e-05
4:108435226 T C 0.055371 -8.8682e-06
4:108435768 A G 0.550515 1.7255e-05
4:108459625 G A 0.071467 1.2015e-05
4:108459859 T C 0.069370 2.7161e-05
4:108467023 C T 0.095388 2.9369e-06
4:108467232 T C 0.082967 3.0000e-05
4:108469756 A G 1.256430 -6.4793e-06
4:108471044 G T 0.152768 2.4039e-05
4:108472998 A G 0.538518 4.3584e-05
4:108473598 T C 0.336475 -7.1523e-06
4:108482346 G C 0.055429 -1.2958e-05
4:108482857 A G 0.100153 -9.7349e-06
4:108493598 C T 0.297905 -1.9734e-05
4:108497905 G C 0.025525 -1.8197e-05
4:108499056 C T 0.981113 2.3166e-05
4:108501562 G A 0.087183 -1.0407e-05
4:108515963 C T 0.568328 7.0738e-06
4:108517054 G A 1.102873 -4.9080e-07
4:108528923 C T 0.067611 3.0540e-05
4:108531269 G A 0.651638 -1.2364e-06
4:108536833 A G 0.173739 4.2916e-05
4:108537766 G A 1.244891 -2.7088e-05
4:108538215 G A 0.075741 1.1292e-05
4:108538361 A G 0.164264 -1.0732e-06
4:108542623 C T 0.074988 -3.1907e-05
4:108549223 C A 0.106473 2.7910e-05
4:108549551 A C 0.463114 -4.5793e-05
4:108551763 T C 0.038804 -1.9641e-05
4:108551972 C T 0.591172 -2.1813e-05
4:108566204 C T 0.047960 -1.6903e-05
4:108566940 A G 0.071067 2.5601e-05
4:108568027 G A 0.056078 -1.6392e-05
4:108571120 C G 0.035704 1.8829e-06
4:108574393 T C 0.064225 -3.9244e-05
4:108584371 T C 0.828763 3.3904e-05
4:108591510 A G 0.449923 3.1905e-06
4:108602036 T C 1.872059 8.7169e-06
4:108603314 A G 0.042614 -4.5087e-06
4:108611504 C T 0.047671 -1.6250e-05
4:108621139 C T 0.032108 -3.4217e-05
4:108622241 T C 1.229022 5.7892e-05
4:108626850 T C 1.889376 -1.6357e-05
4:108637618 C T 0.025184 2.6507e-06
4:108639491 C A 0.613607 -4.8090e-05
4:108642953 A G 1.838517 1.5229e-05
4:108652950 T C 0.027937 -4.7744e-06
4:108655834 T C 0.933464 1.2448e-05
4:108661272 A G 0.079990 -3.6469e-05
4:108664579 G T 1.835988 1.8864e-05
4:108671723 T C 0.612792 -2.4957e-05
4:108681819 A G 1.721774 4.2815e-06
4:108700006 C T 0.030472 -2.7141e-05
4:108700380 G A 0.045341 -2.1014e-05
4:108701710 G A 0.179598 -3.4160e-06
4:108715410 G A 0.132339 -3.6860e-06
4:108724485 G A 0.045834 -2.4113e-05
4:108737814 T C 0.064618 -5.5813e-06
4:108742286 C T 0.243771 1.9095e-05
4:108743095 C G 0.048642 -2.4979e-05
4:108757097 T C 0.082162 -2.3752e-05
4:108758470 C A 0.916923 1.3617e-05
4:108762613 G A 0.072940 -9.2185e-05
4:108765857 A G 0.251149 -2.2193e-05
4:108780006 C T 0.155173 -2.1188e-05
4:108784558 A G 0.028135 7.0398e-06
4:108786729 T G 1.080717 -4.7499e-05
4:108794813 T C 0.191426 -3.0308e-04
4:108795568 T C 1.391771 -5.6376e-05
4:108799821 C T 0.057162 -9.3905e-06
4:108812149 G A 1.283649 5.2116e-05
4:108818147 G C 1.849270 -7.6838e-06
4:108819891 G C 1.510507 1.1236e-05
4:108824019 A G 0.055283 -3.7892e-06
4:108828418 G C 0.068123 2.8941e-05
4:108837629 G A 0.533656 -3.5260e-05
4:108860978 G A 1.125925 -7.2562e-06
4:108873285 C T 0.427040 -5.6904e-05
4:108874039 A C 1.335271 -3.3143e-05
4:108887158 G T 0.403128 -3.4100e-05
4:108887224 T G 0.048149 3.2194e-05
4:108890396 A G 1.803378 -4.7224e-05
4:108900891 T C 0.077556 -3.8125e-05
4:108906300 T C 0.201345 4.8238e-06
4:108906428 G T 0.098498 -8.2747e-06
4:108912668 T A 0.294306 -9.2156e-07
4:108919128 A G 0.033873 -2.6411e-05
4:108927740 T C 1.311937 -9.7177e-05
4:108944579 T C 1.839465 1.4796e-05
4:108944732 A G 0.119498 1.5890e-05
4:108945083 G A 0.047483 -7.3726e-06
4:108948284 T C 0.074664 5.7150e-07
4:108958693 C T 0.161285 -1.1349e-05
4:108964201 T G 0.038625 3.5713e-05
4:108965265 T C 0.056851 1.0541e-05
4:108966518 T C 0.646166 -3.3566e-05
4:108972707 A C 0.447197 -6.5946e-06
4:108983524 T G 0.058269 1.6530e-05
4:108983704 A C 1.805721 1.3029e-06
4:108993579 A G 0.191179 2.3608e-05
4:109000418 A G 1.657335 -9.8717e-06
4:109008905 C T 0.079821 -1.2335e-05
4:109013313 T C 0.214734 -6.8856e-05
4:109026801 T C 0.058318 1.8875e-05
4:109028614 G A 0.037243 2.0014e-05
4:109029350 G C 0.064410 4.0341e-05
4:109037677 C A 0.074411 -8.8357e-06
4:109046960 A G 1.135611 -1.0773e-04
4:109050566 C T 0.058912 3.6822e-06
4:109059514 A G 0.057036 2.6942e-06
4:109063784 A G 0.073901 -1.3177e-05
4:109085387 C T 0.342788 -5.5641e-05
4:109091834 G A 0.529089 6.3556e-05
4:109095552 A G 1.142297 -8.0304e-05
4:109104134 A G 0.812041 -4.3026e-04
4:109108331 A G 0.404316 1.8024e-05
4:109111805 T C 0.041595 2.2276e-05
4:109113323 C A 0.195165 -2.7057e-05
4:109113914 T C 1.161214 -1.4172e-05
4:109119090 C T 0.828523 2.6194e-05
4:109120601 T C 0.544026 -3.4826e-05
4:109121730 G T 0.057548 7.4362e-06
4:109127156 C T 1.816909 2.0992e-05
4:109132670 A G 0.105162 9.8157e-06
4:109133249 G T 0.057815 3.0036e-05
4:109135144 C G 0.943977 2.0375e-05
4:109145164 G A 0.069162 3.3994e-05
4:109146481 G A 0.888204 3.1220e-05
4:109147557 G A 0.240116 4.0537e-06
4:109158769 A G 0.072833 4.9651e-05
4:109158945 G T 0.048892 -2.9206e-05
4:109162596 G A 1.710385 -2.7479e-07
4:109179026 C T 0.525788 -6.8858e-06
4:109179605 T G 0.101565 4.9713e-05
4:109180954 A G 0.026963 -1.7463e-05
4:109182814 C T 0.458184 1.7952e-06
4:109184613 C T 0.049862 4.4268e-06
4:109190116 T G 0.052907 -2.9358e-05
4:109191041 C T 0.037275 2.5701e-06
4:109191130 T C 0.041219 6.5248e-06
4:109192155 A G 0.401570 -2.1191e-06
4:109196136 A G 0.025434 -1.3520e-05
4:109198960 G A 0.036963 2.9842e-05
4:109199665 G A 0.026911 -1.2694e-06
4:109211760 G T 0.095320 6.1282e-06
4:109211978 A G 0.466565 -3.9841e-05
4:109215680 T C 0.028158 7.0108e-07
4:109217929 C T 1.358949 2.0733e-05
4:109226839 C T 1.355353 2.3701e-05
4:109232189 A C 0.046912 -1.2397e-05
4:109237391 T G 0.079500 -3.1117e-05
4:109238788 T C 0.061213 -1.6290e-06
4:109240841 G A 0.072385 -6.5768e-06
4:109243039 A G 0.056163 2.3694e-05
4:109243204 G A 0.329201 -2.0137e-06
4:109246832 A G 1.787519 -1.3346e-06
4:109260797 A G 0.024863 7.7412e-06
4:109263475 T C 0.074602 2.2537e-05
4:109263707 C T 0.023234 -9.6880e-06
4:109264055 G A 0.221161 -8.5213e-06
4:109266894 C T 0.147052 -1.5879e-05
4:109275826 A G 0.081876 2.5786e-05
4:109283913 A G 0.076640 8.2028e-06
4:109288854 C T 0.755252 -2.2815e-05
4:109289367 G A 0.029933 -4.9174e-06
4:109291748 T C 0.023162 -1.1466e-05
4:109294589 T C 0.590406 6.5048e-06
4:109296917 C T 1.476877 1.1406e-05
4:109297685 T C 1.841331 7.6698e-07
4:109301049 C T 0.274350 -5.5429e-05
4:109306398 T C 0.073531 3.5208e-06
4:109312666 C G 0.064219 2.6817e-05
4:109313388 C T 0.079464 3.0731e-05
4:109314702 T C 0.044724 5.5553e-06
4:109317508 A G 0.046763 3.1404e-05
4:109322493 G T 0.047941 6.5425e-06
4:109322782 A G 0.859806 4.3037e-05
4:109323153 C A 0.286331 -1.3409e-05
4:109324446 A G 0.038528 -2.3585e-05
4:109326693 T C 0.118200 -2.5104e-05
4:109332724 G A 0.049152 -3.6273e-06
4:109340680 T C 0.606982 1.2816e-05
4:109344013 G A 0.643229 -5.9336e-06
4:109346057 A C 0.023110 3.0116e-06
4:109365511 A G 0.332035 -1.5999e-05
4:109369131 C T 0.112533 -3.0922e-05
4:109371376 T G 0.091652 -2.3190e-05
4:109380177 T C 0.045549 5.7007e-06
4:109398109 A C 0.072294 3.8226e-05
4:109399024 G A 0.050255 1.8037e-05
4:109403528 C T 0.257384 5.3363e-06
4:109404119 C T 0.083772 -3.6080e-05
4:109405180 A G 0.053183 -1.8925e-05
4:109407640 G A 0.743882 3.8137e-05
4:109408023 C T 0.061109 9.5670e-06
4:109408667 T C 0.035029 2.9100e-05
4:109411079 A C 1.351877 -3.6853e-06
4:109417821 T C 0.205477 8.9947e-06
4:109421587 G A 0.592954 2.8849e-05
4:109434995 G A 0.253028 3.8785e-07
4:109444790 C A 0.793131 9.3297e-06
4:109447069 G T 0.071301 -3.5187e-05
4:109449687 T C 0.043238 5.1710e-07
4:109457433 G A 0.741700 3.7818e-05
4:109458724 T G 0.990383 4.1217e-05
4:109476983 G A 0.220035 9.2613e-06
4:109480377 A G 0.050080 -1.1212e-06
4:109482192 C T 0.058376 -1.8101e-05
4:109487153 T C 1.010085 -8.8912e-06
4:109490564 G A 1.939660 -5.4701e-06
4:109492110 C T 0.049200 -6.0272e-06
4:109495267 C T 0.053238 4.7646e-06
4:109497846 T C 0.040109 -9.2650e-06
4:109500849 G A 0.489889 -6.5715e-06
4:109516434 G A 0.040979 -9.8314e-06
4:109517564 G A 0.038888 2.5545e-05
4:109534448 G A 0.618005 -1.0352e-05
4:109535908 A G 0.071691 1.7408e-05
4:109550641 T G 0.673373 -1.5980e-05
4:109553331 G A 0.315971 1.5988e-05
4:109557594 A G 0.138392 1.2909e-05
4:109562536 C T 0.157186 1.0945e-05
4:109567277 A C 0.222810 9.3597e-06
4:109579798 T C 0.287768 -9.4805e-07
4:109583504 A G 0.020394 -3.9045e-06
4:109599922 C G 0.041212 -1.2157e-05
4:109604254 T C 0.046620 -1.6822e-05
4:109604588 G A 0.051420 1.2060e-05
4:109609309 G T 1.575930 -1.0123e-05
4:109618710 A G 0.040115 1.9621e-06
4:109625082 T C 0.495508 6.9577e-06
4:109636947 C T 0.065916 1.4003e-05
4:109637522 T C 1.553582 -8.9550e-06
4:109642764 G T 0.384351 4.8404e-05
4:109650418 A G 0.033607 -2.4112e-05
4:109659232 T C 0.041362 4.4606e-05
4:109659741 A G 0.074648 -8.9305e-06
4:109660275 C G 1.534643 3.3500e-05
4:109660626 A G 0.283208 -3.9546e-05
4:109661793 G A 0.042563 7.3183e-05
4:109663614 A G 0.063498 9.2457e-07
4:109667249 C T 0.128301 -3.5300e-06
4:109687314 C T 0.240438 2.5146e-05
4:109693855 A G 0.055650 -5.5635e-06
4:109693926 C T 1.164485 -2.1949e-05
4:109695435 A C 0.087527 -4.8108e-06
4:109700050 T C 1.617479 -1.9227e-05
4:109704907 G T 1.023737 -3.7674e-05
4:109708225 A G 0.048152 2.4358e-05
4:109712541 T G 0.107687 5.6620e-05
4:109718245 T C 0.050895 2.3504e-06
4:109723126 A G 0.720216 -3.4149e-05
4:109723465 A G 0.029024 6.5083e-06
4:109734713 C T 1.149454 -5.6363e-06
4:109737031 T C 0.753168 -2.1441e-06
4:109742147 T C 0.247575 1.6569e-05
4:109748596 T C 0.056769 -1.2311e-05
4:109758626 A G 0.107635 -2.6312e-05
4:109760367 C T 0.223319 -1.9893e-05
4:109762217 T C 0.044809 -4.5026e-05
4:109762297 C A 1.290521 -3.5951e-05
4:109765005 C T 1.222011 -2.2189e-06
4:109767772 G A 0.105262 -1.5411e-06
4:109768025 C T 1.626032 9.0927e-06
4:109770318 G A 0.068857 -5.1300e-06
4:109771479 A G 1.722800 1.6767e-05
4:109782510 G A 0.054189 1.5052e-05
4:109785826 C T 0.027810 -1.1139e-05
4:109801662 G T 1.059957 -2.6088e-05
4:109806759 G A 0.195938 2.5271e-05
4:109818227 C T 1.032030 -2.8070e-05
4:109821572 A G 0.031621 1.2471e-05
4:109828652 C T 0.030735 9.9694e-06
4:109828739 G A 1.002097 -2.5350e-05
4:109834017 C T 1.488818 -3.4152e-05
4:109841743 T C 0.463312 -6.2788e-07
4:109847429 A G 0.048369 7.0328e-06
4:109850028 C T 0.024775 2.0843e-05
4:109857180 A G 0.053894 4.4572e-07
4:109863370 T C 0.282737 -9.4183e-06
4:109871134 T C 0.045412 -2.7953e-05
4:109882889 T C 0.032056 1.3056e-05
4:109889837 C T 0.683448 -2.2647e-05
4:109898770 G T 0.474046 -1.3015e-05
4:109901424 A G 0.242742 -4.9668e-07
4:109922033 A G 1.721174 -8.8708e-06
4:109922064 C T 0.480421 -1.9026e-05
4:109922708 C G 0.195243 2.9870e-05
4:109925965 A G 0.033146 5.9673e-06
4:109926057 A G 0.082772 -4.6820e-05
4:109926833 A G 0.028706 3.0603e-06
4:109927860 C T 0.225017 1.0698e-05
4:109929007 A G 0.033120 -1.8724e-05
4:109936332 G C 0.336907 -2.7213e-05
4:109939038 C A 0.676975 -1.0106e-07
4:109939836 C T 0.139811 4.3084e-05
4:109941043 T C 0.022597 5.0057e-06
4:109942294 A G 0.029381 3.6095e-06
4:109943608 G T 0.026778 2.9330e-05
4:109944142 T C 0.658990 -2.6162e-07
4:109944283 T C 0.136812 3.4083e-05
4:109948511 A G 0.263600 -4.2960e-07
4:109948532 A G 0.028570 -1.2726e-05
4:109948586 C A 0.118547 7.5702e-06
4:109948837 T C 0.091299 -1.1803e-05
4:109957769 G A 0.312907 -6.2179e-06
4:109959957 A G 0.023889 -1.2964e-05
4:109964916 A C 0.044964 3.1597e-05
4:109974121 T C 0.198203 1.1708e-05
4:109978306 A G 0.217237 2.7282e-05
4:109978348 T C 0.710437 1.9055e-05
4:109980374 A C 0.120901 5.0745e-05
4:109981524 C T 1.752626 -2.3433e-05
4:109981673 C T 0.022549 -2.5352e-05
4:109981685 C T 0.320853 -5.0610e-05
4:109981764 T C 1.609131 1.4412e-05
4:109982140 G T 0.776811 -2.7473e-05
4:109987288 C A 0.443536 1.3037e-05
4:109987381 C T 0.819324 -1.1586e-05
4:109993732 T C 0.078861 1.5463e-05
4:109994314 A G 0.157517 4.1316e-06
4:109995485 C T 0.028739 1.6082e-05
4:110006001 C T 0.245264 -6.5078e-06
4:110006183 C T 0.273714 3.8481e-06
4:110014267 T C 0.064968 3.1364e-05
4:110019438 T G 0.163229 -3.2804e-05
4:110025606 T C 0.105772 -2.7551e-05
4:110030410 A G 1.353279 2.0858e-05
4:110030890 T G 0.026746 3.2195e-06
4:110031280 G A 0.205727 1.6151e-05
4:110043848 C T 0.029407 5.6258e-06
4:110046662 G T 0.162493 3.5957e-05
4:110055449 G A 0.492953 -8.2496e-07
4:110057711 C G 0.036652 1.3430e-06
4:110069218 T G 0.061226 -6.7975e-06
4:110071640 T C 0.037028 -5.8282e-06
4:110080836 T G 0.055929 -1.1749e-05
4:110090166 T C 1.322236 -1.2304e-05
4:110098716 G A 0.031076 1.8084e-05
4:110100094 T C 0.064511 1.5942e-05
4:110100105 T C 0.064618 -3.9106e-05
4:110103791 A G 0.085956 3.4589e-05
4:110106581 A G 0.953792 -8.0209e-06
4:110129851 G A 0.037557 4.0360e-05
4:110135740 G A 0.543088 4.2443e-05
4:110141601 A T 0.042702 9.1406e-05
4:110147949 A G 0.037648 1.9602e-05
4:110149840 A G 0.088790 6.3678e-06
4:110152912 G A 0.758001 3.8943e-05
4:110162634 T G 1.826043 3.3861e-05
4:110177562 G A 0.113520 5.3539e-05
4:110179436 A G 0.149402 6.7213e-05
4:110185174 T G 0.457201 2.8854e-05
4:110195583 C G 0.090585 1.0818e-06
4:110198260 C T 0.998741 5.0100e-05
4:110204093 C T 0.092237 1.2246e-04
4:110220402 A G 0.095911 -1.1153e-05
4:110223733 G T 0.914093 1.5242e-05
4:110236244 A G 0.111835 -5.6686e-05
4:110250152 C T 0.077682 1.2387e-06
4:110274833 T C 0.394709 9.5088e-06
4:110278135 A G 0.141791 -8.1330e-06
4:110281155 T C 0.086326 -4.6118e-05
4:110310026 C T 0.277301 5.1074e-05
4:110333518 C T 0.104279 -6.3132e-05
4:110337281 C T 0.243038 6.8765e-05
4:110346314 T C 0.090072 -6.9671e-05
4:110350916 T C 0.033873 -9.1863e-07
4:110361683 A G 0.044672 1.7046e-05
4:110363644 A G 0.244368 6.0204e-05
4:110372480 T C 0.041722 1.4066e-05
4:110390085 G A 0.070490 -7.2340e-06
4:110425176 C T 1.167371 -1.6646e-05
4:110426688 T C 0.613941 -1.5081e-05
4:110439074 C G 1.939524 -4.2359e-05
4:110447163 C T 0.091399 -1.0261e-05
4:110452249 C T 0.021728 3.4126e-07
4:110452465 A G 0.084606 -4.4447e-05
4:110488076 A G 0.112091 -1.0259e-05
4:110495858 G A 0.312589 4.0896e-05
4:110499402 G A 0.892891 -2.1547e-05
4:110500822 A G 0.070139 3.0717e-05
4:110509186 T G 0.301907 1.1635e-05
4:110509489 G A 0.186177 -5.6110e-05
4:110537849 C A 0.626766 3.6417e-05
4:110544696 T C 1.065799 5.3524e-06
4:110551188 T C 0.021958 1.7180e-05
4:110563240 T C 0.086680 -3.4458e-05
4:110569620 T C 0.041654 -8.1677e-06
4:110571181 C T 0.165628 6.4131e-05
4:110572343 G C 0.566130 -4.0507e-05
4:110576703 A G 1.325352 2.0843e-05
4:110581363 A T 0.618323 -1.3986e-05
4:110584034 T C 0.053355 -2.2320e-05
4:110584068 T G 0.038995 2.3009e-05
4:110602036 G A 0.306218 2.5923e-05
4:110605744 T A 0.595018 3.4879e-05
4:110620456 C T 1.932052 -2.2947e-05
4:110622910 C T 1.226578 -6.1496e-07
4:110638810 T C 0.879917 1.0884e-05
4:110642449 C T 0.132079 -1.5209e-05
4:110642788 T C 0.061067 -3.8661e-05
4:110650340 C A 0.034016 3.0388e-05
4:110653491 G A 0.099803 2.2241e-05
4:110655051 T C 0.067338 -9.1461e-06
4:110658625 G A 0.119846 -2.8502e-05
4:110659067 C T 1.039346 1.9426e-05
4:110663642 A C 0.041232 2.1835e-05
4:110664797 A C 0.127947 -3.6087e-05
4:110665481 C T 0.852977 2.3395e-05
4:110667345 C T 0.076442 8.6728e-06
4:110669800 G A 1.522584 -5.8429e-06
4:110677014 C T 0.037817 7.2309e-06
4:110679456 T C 0.065455 -3.0847e-05
4:110680632 G A 0.090792 -9.9655e-07
4:110681136 G T 0.118044 1.9208e-05
4:110682953 G A 0.474579 1.4077e-06
4:110686196 T C 0.127301 -3.4116e-05
4:110689634 G A 0.036048 -2.7541e-05
4:110693569 A G 1.249698 1.4272e-05
4:110694753 C T 0.040008 -5.4989e-06
4:110714303 T C 0.025009 -7.7386e-06
4:110715459 T G 0.574362 -1.4290e-06
4:110715473 T C 0.060746 1.8436e-05
4:110732386 C G 0.019981 1.2851e-06
4:110732540 T C 0.147980 -1.3313e-05
4:110737389 C T 1.482375 -1.4022e-05
4:110739452 G T 0.022312 -1.4073e-05
4:110751439 A G 1.280248 4.8304e-06
4:110763303 A G 0.249078 3.8595e-06
4:110765496 C T 0.452712 -3.1097e-06
4:110770664 A G 0.267381 -1.0453e-05
4:110772711 T C 0.108492 3.7865e-05
4:110773048 A C 0.058224 -5.8115e-07
4:110785699 A G 0.087047 4.1821e-05
4:110786517 G A 1.297519 1.7552e-05
4:110790911 T A 1.294864 1.9159e-05
4:110791361 A G 0.275759 -1.8617e-06
4:110791413 T C 0.273058 -7.6585e-06
4:110792629 G A 1.570334 1.5715e-05
4:110798937 T C 0.105746 1.6342e-05
4:110800097 G A 1.597297 8.9595e-06
4:110800432 C G 1.324248 1.8180e-05
4:110808876 T C 0.029586 2.4435e-05
4:110813939 G A 1.202919 1.2655e-05
4:110825634 A G 0.528797 2.0219e-06
4:110834110 G A 0.807247 -1.0967e-05
4:110836843 A C 0.024743 -1.1007e-06
4:110838289 C G 0.114766 -5.3949e-06
4:110839827 T C 0.064420 4.2111e-05
4:110843282 T C 0.033286 -1.1723e-06
4:110846796 G A 0.117505 1.5246e-05
4:110854544 T C 0.691500 -2.0522e-05
4:110861916 T C 0.078728 3.0140e-05
4:110882051 C T 0.074394 -1.3203e-05
4:110883121 A G 0.116165 1.3903e-05
4:110892625 A G 0.119946 1.6710e-05
4:110897585 A G 0.048376 -9.1903e-06
4:110901198 A G 0.760117 -1.5556e-05
4:110902111 T A 0.104048 7.1915e-06
4:110905803 G A 0.032322 -7.2184e-06
4:110907486 T C 0.044598 4.3351e-05
4:110911309 C T 1.913593 1.0817e-04
4:110912702 T A 0.032695 3.2757e-05
4:110914427 T A 1.573959 -1.6165e-05
4:110920059 G A 0.034399 -8.0848e-06
4:110921988 G A 0.025402 2.2001e-05
4:110928949 G T 0.114776 2.2723e-05
4:110942102 C G 0.631261 -3.1375e-05
4:110942244 T C 0.055176 8.1146e-07
4:110951450 C T 0.079360 -2.3395e-05
4:110957083 C T 0.082584 -1.4971e-05
4:110969572 T C 0.079633 -2.5767e-05
4:110977053 T C 0.187333 -5.4551e-05
4:110978022 A G 0.104373 5.7515e-06
4:110980682 A G 0.032205 -1.0494e-05
4:110985392 A G 0.051625 3.8150e-05
4:110988287 C T 0.158948 2.0622e-05
4:110988745 T C 0.095992 2.4825e-05
4:110991568 A G 0.064761 -2.3860e-05
4:110995710 C T 0.145663 -2.4277e-05
4:110996443 C A 0.034477 6.0517e-07
4:111006118 G T 0.043137 -5.1207e-06
4:111010442 T C 0.881943 -1.4829e-05
4:111010465 C T 0.298415 -2.1367e-05
4:111019284 A G 0.162035 -2.8702e-05
4:111019426 T A 0.037681 2.1766e-05
4:111021018 A G 0.223228 -7.2626e-06
4:111021940 A G 0.291615 -1.1081e-05
4:111026927 T C 0.380719 1.5282e-05
4:111030075 C T 0.466441 3.2220e-05
4:111031251 A G 0.020747 -1.3173e-05
4:111032310 A G 0.058295 -1.6537e-05
4:111032489 G A 1.248591 7.5796e-06
4:111033020 G A 0.053962 -3.4400e-05
4:111033474 C T 0.055023 3.5712e-05
4:111043210 A C 1.366460 -4.8014e-06
4:111049490 C T 0.239311 -3.1024e-05
4:111051521 C T 0.045257 -5.0001e-06
4:111051584 T C 0.508764 6.6825e-06
4:111052056 T C 0.747124 5.6387e-06
4:111053652 A G 0.883098 -3.4653e-05
4:111055405 T C 1.968873 -1.2592e-05
4:111055558 T C 0.105301 -3.3824e-05
4:111057512 C T 0.128434 7.9258e-06
4:111060898 G A 0.590896 1.4146e-05
4:111065511 G A 0.087342 -9.9574e-06
4:111077091 A G 0.260033 -1.1997e-05
4:111081706 G A 0.053056 -2.4753e-06
4:111082310 T C 1.054637 -1.3569e-05
4:111086284 C A 0.079347 -6.3425e-06
4:111099332 A G 0.202218 -1.4470e-05
4:111102680 C T 0.024363 -1.5445e-05
4:111106359 C T 0.093541 -4.3334e-05
4:111107004 A C 0.046162 -1.2789e-05
4:111107501 T G 0.030423 2.9560e-06
4:111109020 G A 0.632043 2.1536e-05
4:111111475 A G 1.912460 -4.7327e-06
4:111111589 A G 0.125977 -1.1685e-05
4:111112610 G A 0.677543 -3.0639e-06
4:111114282 C A 0.516602 1.8673e-05
4:111114835 A G 0.323888 3.4846e-05
4:111127450 G A 0.509815 -9.4360e-06
4:111130186 C A 0.138376 3.0548e-05
4:111132358 C T 0.565127 -4.8892e-06
4:111132434 C T 0.368031 -2.3099e-05
4:111132948 G A 0.527826 -3.6903e-05
4:111133234 G T 0.033166 3.8926e-06
4:111133262 T C 0.369878 2.1127e-05
4:111133953 T C 0.041560 -4.9900e-06
4:111134278 T C 0.074716 -6.4278e-06
4:111143612 T C 1.331805 -5.3561e-05
4:111143870 C A 0.595693 -2.6028e-05
4:111144766 T G 0.111556 -1.9795e-06
4:111146877 G A 0.050038 -8.4602e-06
4:111148022 A G 0.101789 -1.2329e-05
4:111151411 C T 1.585203 2.5674e-05
4:111164592 G A 0.366421 6.0537e-05
4:111171406 C T 0.257303 1.2158e-05
4:111173378 G A 0.978565 -5.6023e-05
4:111175900 G A 0.092779 -1.2771e-05
4:111182292 A G 1.219307 -1.9940e-05
4:111186352 T C 0.059655 3.9272e-06
4:111189343 G A 1.183022 -7.5404e-06
4:111206131 T C 0.046918 -4.4705e-06
4:111213163 T C 0.057318 9.8398e-06
4:111213607 C T 0.516262 6.0686e-06
4:111216524 A C 0.028141 -6.4137e-06
4:111216632 T C 0.043238 2.8087e-05
4:111217233 G A 0.037992 -2.3903e-05
4:111219385 C A 1.970090 8.6363e-06
4:111225049 C A 1.493998 -3.9496e-06
4:111225212 G A 0.368648 4.1910e-06
4:111225558 T C 0.224209 -8.4566e-06
4:111229995 A C 1.367019 1.4373e-05
4:111231794 A G 0.028735 1.7552e-05
4:111233911 A G 0.332071 2.0254e-05
4:111236927 C T 0.046931 9.0976e-06
4:111240860 C T 0.206749 2.2380e-05
4:111249348 G A 0.878726 1.3928e-05
4:111252777 T C 0.295831 5.8604e-06
4:111254360 C T 0.677160 -9.6209e-06
4:111254542 G A 0.338030 -1.3744e-05
4:111260708 A G 0.660672 2.4796e-05
4:111267671 G A 1.020760 -1.5504e-05
4:111275367 C G 0.111926 -1.2697e-05
4:111278757 C A 0.577270 1.3287e-05
4:111282381 C T 0.066702 2.9481e-05
4:111283206 G A 0.072791 -2.4592e-06
4:111283708 C T 0.107210 -1.1178e-05
4:111288679 G C 0.024490 -2.0584e-05
4:111290726 G T 0.123939 -9.0862e-06
4:111293480 A C 0.339906 -1.4728e-05
4:111306385 A C 0.399938 -8.7058e-06
4:111312885 C T 0.085041 1.6833e-05
4:111314575 G A 0.603954 1.2977e-05
4:111317679 A G 0.117372 2.3381e-07
4:111324086 G A 0.047944 8.0069e-06
4:111324679 A G 1.335690 -7.7007e-06
4:111324997 C T 0.637922 9.0317e-06
4:111335722 T C 1.600562 -6.4360e-05
4:111345401 A G 0.076264 2.5010e-05
4:111364167 C T 1.774837 -1.2368e-05
4:111375433 G C 0.058467 -6.3569e-06
4:111385564 A G 0.033812 -6.0159e-06
4:111386198 C T 1.698275 -1.7123e-05
4:111386250 A G 0.031472 8.7907e-06
4:111388784 A G 0.032147 1.9101e-05
4:111389101 A C 1.595181 -5.9734e-05
4:111392963 T C 0.180711 8.0476e-05
4:111397585 A G 0.083382 -3.2879e-05
4:111398208 G A 1.755888 -2.1445e-06
4:111403271 G A 0.630320 -1.5963e-05
4:111404879 G A 0.053897 1.4545e-05
4:111409705 C T 1.115571 6.1525e-06
4:111431444 A G 0.025204 2.8033e-05
4:111431628 A G 0.044588 -4.4316e-06
4:111431816 G A 0.259724 -3.8177e-06
4:111434406 C T 0.068906 1.6532e-05
4:111437127 C A 1.115710 8.9265e-06
4:111440302 C T 0.067017 8.4913e-06
4:111444176 C T 0.111595 -7.7927e-06
4:111454716 G A 0.057961 -1.1815e-05
4:111466163 G A 0.723157 1.2745e-05
4:111467303 C T 0.339877 -1.6114e-05
4:111467459 C T 1.931296 -3.3965e-05
4:111472052 G C 0.155517 1.8851e-05
4:111473276 G T 0.031157 5.3080e-05
4:111473366 A G 1.600358 -3.5955e-06
4:111473485 G T 0.344911 2.6549e-05
4:111478230 G A 0.194227 -5.5564e-05
4:111484143 T C 1.118521 -2.1132e-05
4:111492369 G A 1.727149 5.5071e-06
4:111498665 A G 1.183655 -3.9180e-05
4:111501269 T C 1.786554 -1.7396e-06
4:111506225 G A 0.241506 -9.5464e-06
4:111508108 C T 0.625412 -4.3375e-06
4:111508427 T C 0.102678 -2.5921e-05
4:111510571 T C 0.387490 1.5330e-05
4:111511042 T C 1.822713 -9.9952e-06
4:111517240 A G 0.049489 3.9086e-05
4:111519619 C T 0.344963 5.4336e-05
4:111519936 A G 0.120803 -1.6118e-05
4:111530999 T C 0.118119 -1.6495e-05
4:111534849 A G 0.047340 -7.9553e-06
4:111535300 T C 0.107187 -7.0420e-06
4:111545323 G A 0.647763 -1.4581e-04
4:111558994 A G 0.527245 -4.6854e-05
4:111560793 A C 0.033513 -1.4822e-06
4:111566877 A C 0.101484 4.7973e-05
4:111576244 T C 0.036447 6.9263e-06
4:111580135 T C 0.042270 -1.9750e-05
4:111590961 T C 0.045604 1.7705e-05
4:111596577 G A 0.090078 2.0466e-05
4:111597910 C T 0.042618 -2.0274e-05
4:111602558 G C 0.021056 1.5711e-05
4:111604344 A G 0.215575 -3.3685e-05
4:111608485 C T 1.449635 -3.6986e-05
4:111621161 C G 0.101276 -5.4963e-06
4:111622134 A G 0.286941 -2.5215e-05
4:111625464 T C 1.411467 -3.2563e-06
4:111626456 C T 0.044552 -2.6798e-05
4:111627394 G A 0.199745 1.0281e-04
4:111637935 T C 0.052849 1.4803e-05
4:111639749 G A 0.292111 -1.9375e-05
4:111641053 G A 0.486014 9.3885e-06
4:111651782 A G 0.115996 -1.1694e-05
4:111653211 T G 0.208853 -9.1893e-06
4:111656408 C T 0.275937 2.3850e-05
4:111662621 T C 0.087073 -2.5239e-05
4:111686986 T C 0.105755 -1.7870e-05
4:111688915 G A 0.058616 4.6582e-06
4:111699091 A G 0.219811 -1.3815e-05
4:111707130 A C 0.104061 6.4499e-06
4:111709375 C T 0.040557 -9.0769e-06
4:111710169 T C 0.203445 3.3121e-06
4:111712429 G C 0.021643 1.4860e-05
4:111714934 T C 0.021406 -1.3578e-05
4:111718067 A G 1.614490 5.8136e-06
4:111719685 G A 0.535013 4.6360e-05
4:111720761 G T 1.817685 1.4011e-05
4:111725901 A G 0.190410 1.0288e-05
4:111728614 G A 1.295649 -3.0453e-05
4:111734934 G A 0.064232 -2.2999e-05
4:111735480 T C 0.188647 5.3933e-06
4:111739156 T C 1.006790 6.6902e-06
4:111739678 C T 0.372585 3.6869e-05
4:111740207 T G 0.035496 -2.2482e-05
4:111745599 G A 0.102059 1.1903e-05
4:111753481 T C 0.040910 -1.4196e-05
4:111758583 T C 1.654813 9.2426e-06
4:111761487 C T 0.526664 -9.2957e-06
4:111768750 A C 0.761464 1.3954e-05
4:111774374 A C 0.369336 -1.2152e-05
4:111777802 C T 0.349988 -1.7474e-05
4:111784205 A G 1.895231 -1.2859e-05
4:111788675 T C 0.407958 1.8695e-05
4:111790917 A C 0.037979 6.8877e-05
4:111791909 C T 1.902018 -4.7839e-06
4:111800401 G A 0.063858 -3.9976e-05
4:111801285 G A 0.090250 -8.9691e-07
4:111804004 G A 1.544666 5.9328e-06
4:111812531 G A 0.398649 -2.6538e-05
4:111815005 G A 0.289070 2.3612e-05
4:111825905 C G 1.737585 -5.2640e-05
4:111848270 A G 0.046630 -1.1710e-05
4:111848474 T C 0.020585 2.4225e-05
4:111851364 C G 0.031660 -4.6688e-06
4:111855307 G A 0.027862 -1.7284e-06
4:111856631 G T 1.219635 2.1468e-05
4:111867426 C T 0.341886 3.5527e-05
4:111885431 T C 0.111293 1.0489e-05
4:111894848 G T 0.223722 5.1466e-06
4:111899282 T C 0.367132 -2.9274e-05
4:111903838 C A 0.035665 -2.1802e-05
4:111910151 A G 0.057889 2.4176e-05
4:111914065 G A 1.913950 9.2513e-05
4:111924041 T C 0.024918 1.0703e-06
4:111924316 T C 0.020971 -5.7404e-06
4:111926834 C T 0.239013 1.0651e-06
4:111928723 A G 0.264230 -3.8214e-07
4:111932407 C T 0.104331 -7.2976e-05
4:111932682 C T 0.263428 6.9699e-07
4:111934019 C T 0.062138 -2.4091e-05
4:111934020 G T 0.496430 8.0721e-06
4:111942789 C T 0.047285 1.3415e-05
4:111947434 C T 0.168212 -1.0251e-05
4:111952339 T C 0.167715 -1.5641e-05
4:111960374 C T 0.091110 1.2578e-05
4:111961850 C T 0.101539 4.2845e-06
4:111963719 T C 0.513921 3.3118e-05
4:111965970 C T 0.639347 9.5064e-06
4:111966047 A G 0.089997 -1.4897e-05
4:111967037 C T 0.095852 5.5025e-06
4:111967200 T C 0.028515 1.7598e-05
4:111975620 G A 0.050411 -2.9083e-05
4:111975638 A G 0.070882 4.7967e-05
4:111986054 A G 0.023711 4.1832e-06
4:111991475 A G 0.171957 -3.1805e-05
4:111992160 C T 0.552297 2.3586e-05
4:112003634 A G 1.285983 -1.5773e-05
4:112003987 A T 0.123591 -6.1810e-06
4:112004976 A G 0.131690 -2.1952e-05
4:112007258 A C 0.027671 4.9035e-05
4:112013742 C A 0.048915 -2.2513e-06
4:112021953 C T 0.665349 2.9044e-05
4:112022146 G A 0.103324 1.8720e-05
4:112026720 C A 0.120573 3.3714e-05
4:112027100 C T 0.050982 7.7545e-06
4:112029447 G A 1.123562 2.1247e-05
4:112050006 T C 1.843084 -4.7910e-05
4:112051824 T C 0.387061 -1.7738e-05
4:112055102 T C 0.195194 -1.5882e-05
4:112059942 C T 0.028765 5.1810e-05
4:112064426 G T 0.612367 6.2343e-06
4:112076521 T C 0.045760 -1.0015e-05
4:112102364 A G 0.096557 -3.6427e-07
4:112107847 G T 0.607735 -6.2780e-06
4:112110098 C T 0.223069 -1.1572e-05
4:112122663 C T 0.275821 2.6193e-06
4:112137795 A G 0.853928 4.9172e-07
4:112140669 G C 0.058646 2.5914e-05
4:112147375 T C 0.031958 2.5945e-05
4:112148939 C T 0.095307 -8.8508e-06
4:112159676 A G 0.133877 -8.1059e-07
4:112164810 T C 0.046513 -2.8020e-05
4:112175976 C T 0.246316 1.8177e-05
4:112184751 A G 0.046045 4.4254e-07
4:112185569 A G 0.083866 1.5508e-05
4:112188931 C T 0.191851 -2.2158e-05
4:112189415 A G 0.394267 -2.9722e-08
4:112192113 A G 0.660302 -6.7493e-06
4:112198777 A G 0.092788 -5.3903e-06
4:112205778 G T 0.902320 -6.7940e-05
4:112208694 C T 0.046639 2.9092e-06
4:112209297 A G 0.035629 9.8369e-06
4:112215549 G C 0.861403 -6.3098e-05
4:112217944 C T 1.323453 1.4211e-05
4:112220899 T C 0.341110 -2.7546e-05
4:112224576 T C 0.561564 -2.6240e-05
4:112229950 C T 0.032809 -2.3892e-05
4:112230686 A G 0.033043 1.3265e-05
4:112242549 T C 0.098767 -8.7937e-06
4:112254288 G A 0.251542 -2.9390e-05
4:112274419 C A 0.034500 8.3287e-05
4:112274486 A G 0.029388 -4.8685e-06
4:112292242 A G 1.143849 3.6216e-05
4:112305775 C T 0.227010 -4.4042e-05
4:112306535 G A 0.092181 4.6671e-05
4:112307154 C T 0.093103 3.3941e-05
4:112312290 A G 0.647185 9.6067e-06
4:112314905 G C 0.095213 -1.5476e-05
4:112314942 G A 0.044331 -2.7516e-05
4:112320855 G T 0.045756 2.1920e-05
4:112322713 T C 0.036681 2.2342e-05
4:112326087 C A 0.070837 1.0594e-05
4:112357272 G T 1.777921 -6.7641e-05
4:112361272 G A 0.029855 -1.0751e-05
4:112377038 T C 0.233985 -1.0175e-04
4:112391485 A G 0.075534 -4.2811e-05
4:112391590 T C 0.078254 -3.4330e-05
4:112392173 G A 0.157426 1.7752e-05
4:112400765 A G 0.024662 6.6611e-07
4:112413088 T G 0.068902 3.7584e-06
4:112413651 T G 0.480600 -3.1451e-06
4:112416058 T C 0.062784 -2.5741e-05
4:112422698 C T 0.037337 2.5143e-05
4:112424027 G A 0.687232 -2.7425e-07
4:112428434 C G 1.956840 -8.0448e-06
4:112431773 T C 0.045383 1.5857e-05
4:112437311 C T 0.031387 -7.7721e-06
4:112437510 T C 0.212605 -3.5595e-05
4:112438401 C T 0.029057 -2.2067e-05
4:112450875 C T 0.219674 6.0980e-05
4:112464310 G A 0.209602 -2.7130e-05
4:112503872 A G 0.347816 -2.6094e-05
4:112510973 T C 0.662236 6.7389e-06
4:112511488 G A 0.119515 5.6444e-06
4:112516819 T C 0.177673 -3.4000e-05
4:112519684 G A 0.607395 2.2742e-05
4:112521947 C T 0.248747 -2.0015e-05
4:112522203 G C 1.759783 8.1110e-06
4:112522471 A G 0.512922 6.3621e-06
4:112523142 C T 1.040219 -1.8757e-05
4:112530130 T G 1.038158 1.5603e-05
4:112530548 C A 0.737997 -1.5193e-05
4:112532127 C G 0.163622 2.3321e-05
4:112535453 A G 0.056367 3.4285e-05
4:112536669 A C 1.831805 -1.8709e-05
4:112542112 G A 0.055828 4.9463e-06
4:112542699 G T 1.273467 2.0202e-05
4:112552163 C T 0.056354 -3.7137e-05
4:112555474 A C 1.977269 5.1204e-06
4:112561857 C T 0.135854 7.3221e-06
4:112569676 T C 0.040326 -6.1489e-05
4:112575984 C A 0.569422 2.1693e-05
4:112576171 A G 1.252184 -3.7489e-06
4:112588953 A G 0.195386 5.9427e-05
4:112590997 A T 1.259260 -5.7392e-08
4:112598200 A G 0.063985 9.9647e-06
4:112611750 C T 0.606054 3.1808e-05
4:112625942 A C 0.041355 4.6950e-07
4:112627571 T C 1.937407 2.9752e-05
4:112644323 C T 0.161246 2.7493e-06
4:112644720 T G 0.107450 -4.2159e-06
4:112659803 C G 0.062093 -2.6132e-05
4:112661037 A G 0.055474 1.5310e-05
4:112665488 T C 0.124497 -3.5465e-05
4:112685906 C T 0.105165 -1.5933e-05
4:112696927 C T 0.114548 -3.6316e-05
4:112702635 G A 0.608041 1.9536e-05
4:112717249 G A 0.064310 -2.4023e-06
4:112717959 A G 0.063878 -5.4283e-06
4:112728127 A G 1.257368 6.3951e-06
4:112747243 A G 0.038547 1.3289e-05
4:112751775 T C 0.187388 8.6830e-05
4:112759366 T C 0.066117 -7.5183e-06
4:112760016 T C 0.059915 -1.8176e-05
4:112760875 A G 1.225660 -7.4256e-06
4:112775994 G C 0.085557 -5.9567e-06
4:112785354 T G 0.485663 -7.9838e-06
4:112800144 T C 0.055166 1.8072e-05
4:112801126 T G 0.067912 -4.2189e-06
4:112804814 C T 0.036019 4.4043e-06
4:112807126 T C 1.289495 1.3722e-05
4:112826287 A C 0.022640 -6.6333e-07
4:112827818 C T 0.206405 8.5044e-06
4:112828794 C T 0.036863 1.6504e-05
4:112851332 T C 0.411178 -1.1293e-06
4:112855431 T G 0.100020 -2.1193e-05
4:112883200 A G 1.729733 -8.5287e-06
4:112885609 G A 0.089260 -1.5079e-05
4:112889125 C G 0.026538 -5.3845e-07
4:112906965 C T 0.453458 5.4200e-07
4:112917562 G A 0.575203 1.1122e-05
4:112921066 G A 1.066354 1.5887e-05
4:112926113 A G 0.086121 -1.1306e-05
4:112930514 T C 0.119307 -1.0812e-05
4:112947023 A G 0.110241 2.5312e-05
4:112952999 T C 0.052537 -1.2636e-05
4:113001490 T C 0.023425 -5.5254e-06
4:113003543 C A 0.553478 1.9300e-06
4:113015919 A G 0.091412 -1.5691e-05
4:113019575 A C 0.630849 8.2142e-06
4:113034269 T G 0.067445 9.5537e-06
4:113037579 C T 0.173077 -4.6382e-06
4:113044466 T C 0.756920 1.3979e-05
4:113045662 T G 0.583544 2.3157e-05
4:113054029 T C 0.106593 -2.1844e-05
4:113058276 A G 0.039690 -1.2043e-05
4:113092540 C T 0.879411 1.7152e-05
4:113098671 G C 0.051495 1.0935e-05
4:113119806 G A 0.718726 1.6215e-05
4:113133627 C T 0.923460 -3.9802e-05
4:113134887 C T 0.075482 1.5752e-05
4:113153607 G A 0.038950 -1.2885e-05
4:113159393 C A 0.025924 -1.8995e-05
4:113160044 T C 0.055974 -7.4407e-06
4:113164158 T C 0.100734 -3.1015e-05
4:113174700 T C 0.540628 -2.8894e-05
4:113175100 T A 0.999257 3.7831e-05
4:113190116 T C 0.043322 8.6796e-06
4:113196545 G A 1.006050 3.7899e-05
4:113207277 T C 0.181873 1.6268e-04
4:113212607 T C 0.128859 -2.9789e-07
4:113219101 A G 0.064683 -1.3537e-05
4:113220802 C T 0.980002 2.1778e-05
4:113221722 G A 0.036860 2.8376e-05
4:113231806 A G 0.104340 -5.5178e-05
4:113233848 G A 0.111296 5.3834e-05
4:113240137 G T 0.614847 -2.7208e-05
4:113244979 A G 0.651463 1.5759e-05
4:113246438 G A 0.175453 -1.1645e-05
4:113246963 G T 0.032942 -2.7915e-06
4:113246972 T C 1.354548 -4.3363e-06
4:113247435 A G 0.081837 1.6216e-05
4:113247576 G T 0.506449 -1.8059e-05
4:113253372 G A 0.083067 5.0789e-06
4:113260117 G A 1.365779 5.2157e-05
4:113262195 T C 0.364600 -1.1053e-05
4:113274746 A G 0.233083 -1.5428e-05
4:113279466 G A 1.631063 1.1347e-05
4:113289667 T G 0.614282 2.5774e-05
4:113292764 G A 0.066578 -1.6755e-05
4:113302950 G A 0.784461 1.7339e-05
4:113310635 T C 0.628155 2.5789e-05
4:113311790 A C 0.803468 1.7439e-05
4:113312105 T C 0.536159 -2.4909e-05
4:113318324 A G 0.775859 -1.0237e-05
4:113324499 A G 0.030202 -2.0470e-06
4:113325910 A G 1.032199 6.0448e-06
4:113329347 A G 0.024662 2.5218e-05
4:113329465 T C 0.615509 -6.2047e-06
4:113330772 C T 0.160337 -1.7381e-05
4:113339238 A T 1.128694 -1.4316e-05
4:113345147 G A 0.213971 -3.4868e-08
4:113348088 G A 0.499611 6.7410e-06
4:113348233 T C 1.045497 -8.8605e-06
4:113349025 G A 0.046571 -2.3576e-05
4:113351822 A G 0.121495 -6.0719e-06
4:113352745 A G 0.026885 -1.5975e-05
4:113352899 A G 1.253022 1.5128e-05
4:113353285 C T 1.302566 6.0092e-06
4:113353321 T G 0.020874 4.4785e-05
4:113355879 C T 0.656991 -2.3107e-05
4:113357440 C T 0.048528 -1.9966e-05
4:113359702 A G 0.029677 5.0962e-06
4:113359801 C T 0.024425 -1.1518e-05
4:113366455 G A 0.084570 -1.7926e-05
4:113374354 G A 1.815231 1.0769e-05
4:113377878 A G 0.043708 1.3289e-05
4:113378200 T C 0.073671 -1.3990e-05
4:113408396 C T 1.016693 2.2151e-07
4:113409270 A G 1.187992 1.5023e-06
4:113426972 T C 1.031475 6.8534e-06
4:113432037 A G 0.045156 -1.1991e-05
4:113432634 T C 0.130002 -6.0645e-06
4:113435512 G A 0.069753 -1.3619e-05
4:113436044 G T 1.713627 5.8358e-05
4:113445495 A G 0.044942 -1.2682e-05
4:113446318 G A 0.023139 2.6011e-06
4:113452642 A G 0.804338 -5.8567e-07
4:113474762 A G 0.083025 -1.2960e-05
4:113479971 A G 0.184924 -1.2801e-05
4:113482146 A G 0.194237 1.3395e-05
4:113485525 G A 0.058188 -1.8961e-05
4:113490417 T C 0.248926 4.1267e-06
4:113527072 G A 0.142193 1.6780e-05
4:113536068 C T 0.042170 9.1624e-06
4:113539969 C T 0.860770 -1.3275e-06
4:113553325 A C 0.082678 3.0588e-05
4:113557905 A G 0.204403 -1.4719e-05
4:113558640 A C 0.193221 1.7370e-05
4:113564007 A C 0.119034 3.0396e-05
4:113565835 A G 0.077001 2.9222e-05
4:113568359 C G 0.026836 1.2812e-05
4:113568544 A G 0.075975 3.0626e-05
4:113590000 A G 0.239211 -2.7391e-05
4:113594681 A G 1.330600 7.8176e-06
4:113613649 T C 0.036814 -3.3321e-06
4:113637288 C T 1.725562 -1.9203e-05
4:113650273 G T 0.057282 -1.1726e-05
4:113657956 G A 0.037142 1.0813e-05
4:113671775 T C 0.049995 1.3150e-05
4:113672693 A G 1.012746 -9.1936e-06
4:113674445 G A 0.073206 -1.1585e-05
4:113675573 C T 1.303241 2.2166e-07
4:113687108 C T 0.286171 7.6143e-06
4:113693620 G A 0.179760 -1.0360e-06
4:113715671 G A 0.041800 3.7301e-05
4:113719068 C G 0.031481 9.6400e-06
4:113719759 G A 0.566169 -5.0331e-06
4:113729605 A G 0.088559 -6.8427e-06
4:113732529 C T 0.294013 -3.3924e-05
4:113744857 C T 0.104791 1.3384e-04
4:113747792 A G 0.985563 -1.1242e-05
4:113754494 C T 0.030365 -3.8761e-06
4:113760045 A G 0.044276 1.6862e-06
4:113762539 A T 0.125461 2.8757e-05
4:113768661 T C 0.278476 -2.1403e-05
4:113769107 G A 1.269826 -8.9056e-06
4:113775517 A G 0.036963 -3.4632e-06
4:113775868 C T 0.477633 -1.5568e-05
4:113775901 G A 1.251574 7.7079e-07
4:113782267 T C 0.036496 -2.0894e-06
4:113782314 G T 0.023620 1.3854e-05
4:113782530 G A 0.059418 5.3807e-05
4:113785004 T G 0.044429 -2.1717e-06
4:113787575 G A 0.028729 -6.2608e-06
4:113796033 C A 0.428851 1.6577e-07
4:113797986 G A 0.209369 2.3708e-06
4:113799366 T C 0.052923 4.4765e-05
4:113804516 G A 0.045565 -5.3021e-05
4:113810946 T C 0.107511 3.1289e-06
4:113813347 A G 0.058383 -1.0937e-05
4:113814868 A C 0.030040 -2.4003e-05
4:113815743 G A 0.143397 5.6145e-06
4:113816350 C A 0.025986 -3.4823e-05
4:113828285 C T 0.023227 4.0012e-06
4:113829624 G A 0.023360 -4.1853e-05
4:113830885 A C 0.347248 3.0071e-05
4:113839253 C T 0.022422 7.6087e-06
4:113843443 G A 0.025850 3.7609e-05
4:113848213 A G 0.068932 -1.8450e-05
4:113848638 G A 0.095304 -2.5834e-05
4:113855781 T C 0.036519 1.0987e-05
4:113856415 G T 0.072797 2.7414e-05
4:113857234 G A 0.068247 -2.5293e-05
4:113865145 A G 0.034691 1.1378e-05
4:113869892 A G 0.055802 1.4796e-05
4:113881014 T A 0.088121 -2.6770e-05
4:113889057 G A 0.035493 -5.2307e-06
4:113891081 A G 0.493138 2.0075e-05
4:113895585 G A 0.070879 -4.1045e-05
4:113900157 G A 0.022659 7.8846e-06
4:113909519 C T 0.419565 4.8790e-05
4:113912003 C A 0.068958 1.9952e-05
4:113913272 T C 0.053559 1.3532e-05
4:113915647 A G 1.564696 -4.7343e-06
4:113917110 C T 1.417264 -9.6640e-06
4:113917314 G A 0.051712 1.1049e-05
4:113918703 C T 0.524584 9.9604e-06
4:113920748 T C 0.307052 3.8612e-06
4:113926159 G A 0.180601 1.5236e-05
4:113928525 A G 0.066273 8.4362e-06
4:113930955 T C 1.572577 -7.3789e-06
4:113933568 A G 1.380810 -9.1478e-06
4:113934066 C T 0.032546 -1.9445e-05
4:113935987 G A 0.077361 -2.7939e-05
4:113938138 T C 0.468045 -5.8548e-05
4:113946384 C T 1.339588 1.3577e-05
4:113946683 T C 0.603279 5.7301e-07
4:113946975 A G 0.068743 2.9821e-05
4:113948864 G A 1.398312 -1.0495e-05
4:113949726 A G 0.302316 3.1785e-05
4:113960961 A G 1.350332 -2.6053e-05
4:113962386 G A 0.037398 -3.2869e-05
4:113962454 T C 0.070324 -3.9218e-06
4:113963746 T C 1.745816 1.2325e-05
4:113964984 C T 0.023597 3.8142e-07
4:113967942 C T 0.177199 2.8406e-05
4:113968160 A G 1.479269 -4.5493e-05
4:113968198 A C 0.043942 4.6225e-06
4:113968208 C T 1.455857 -1.0006e-05
4:113968893 C T 0.184048 -4.6932e-05
4:113968987 T C 1.251649 -1.8421e-05
4:113969392 G A 0.148127 -6.0792e-05
4:113970759 T C 0.030095 -6.4484e-06
4:113971374 G T 0.351653 -1.0268e-05
4:113974641 C T 0.026768 1.7241e-05
4:113978279 T C 1.550103 -1.9273e-05
4:113979040 T C 0.200008 2.1554e-05
4:113981777 G A 0.256933 2.6714e-05
4:113987074 A G 0.161593 -3.3163e-05
4:113987084 G A 0.034357 1.4915e-05
4:113987369 A G 0.366853 -8.2096e-06
4:113988045 C T 1.037090 -3.0624e-05
4:113988125 T G 1.603730 -1.0638e-05
4:113988161 A G 0.069246 -7.2225e-06
4:113989326 C T 0.226672 1.3572e-05
4:113990943 G A 0.822265 5.1770e-05
4:113991016 C T 0.539274 -1.1141e-05
4:113991285 C A 0.033568 1.9924e-06
4:114000956 C T 1.642456 -2.2757e-05
4:114003295 G A 0.591032 -3.1568e-05
4:114003816 C T 0.065024 -2.4485e-05
4:114005546 A C 1.016430 -8.6495e-07
4:114005610 T C 0.037200 3.4789e-06
4:114005890 G A 0.035159 2.4982e-07
4:114009803 T C 0.077208 6.1523e-06
4:114016267 C T 0.063748 -3.1866e-05
4:114016978 G A 1.564407 4.3035e-05
4:114018650 C T 0.042001 2.8402e-05
4:114020462 T C 0.792705 3.7237e-05
4:114024092 A G 0.456473 4.9324e-06
4:114034113 G T 1.381349 -2.7275e-05
4:114040919 C T 1.951193 1.8732e-05
4:114040993 T C 0.360644 -6.7768e-06
4:114054088 T C 1.120255 7.2364e-06
4:114054619 T C 0.303959 3.9560e-08
4:114055351 C T 1.801638 -3.7170e-05
4:114064023 C T 0.896773 1.7697e-07
4:114068306 A G 0.846268 -1.6787e-05
4:114071379 A C 0.520884 1.1603e-05
4:114072037 G A 0.088556 3.0569e-06
4:114078612 A G 1.288619 2.3638e-06
4:114080306 A G 1.651385 1.6613e-05
4:114080552 G A 0.261351 9.9527e-06
4:114081584 A G 0.068153 -1.4056e-05
4:114086242 A G 1.313297 -2.4327e-05
4:114089743 T C 0.259948 -4.6137e-05
4:114102929 C A 0.671694 -9.0787e-06
4:114103048 A G 0.200985 -1.3539e-05
4:114108275 C A 0.095690 -1.0675e-05
4:114128444 C T 0.034477 -4.2610e-06
4:114130063 G T 0.894858 1.4208e-05
4:114130590 G A 0.059204 -1.1589e-05
4:114138659 A G 0.222787 1.3055e-07
4:114141123 T G 0.073667 -1.1163e-05
4:114149272 C G 0.379304 8.6024e-06
4:114149713 T C 0.026191 -5.6284e-06
4:114150017 A G 0.118680 -3.3913e-06
4:114153241 G A 0.073959 -1.0181e-04
4:114156117 A G 1.555101 -1.9766e-05
4:114156430 A G 0.039417 4.3870e-05
4:114159636 A C 0.096424 1.4910e-05
4:114171076 G A 0.089887 -1.2531e-05
4:114173079 T C 0.042481 -5.1164e-06
4:114180042 A G 1.007771 -5.7791e-06
4:114192493 G A 1.516404 -2.1450e-05
4:114198063 A G 0.131680 -1.5819e-06
4:114199205 C T 0.057370 -7.9992e-05
4:114200033 G A 1.868307 -2.2070e-05
4:114207666 C T 1.136941 1.5148e-06
4:114222271 A G 0.087852 -1.7303e-05
4:114231125 G A 0.210722 -1.9236e-05
4:114231411 C A 0.081866 -1.1466e-05
4:114244155 T C 0.232395 -1.1002e-05
4:114258996 T C 0.080763 7.6843e-06
4:114260641 A G 0.197164 5.8193e-06
4:114268702 G A 0.031903 1.2494e-05
4:114273272 T C 0.031676 1.3712e-06
4:114276880 C T 0.219616 -6.1220e-06
4:114278277 T C 0.077939 5.9312e-06
4:114279674 A C 0.058490 1.9209e-05
4:114284645 T C 0.218963 -5.0821e-06
4:114289062 A G 0.052741 6.4294e-07
4:114299872 A G 0.039907 -6.4825e-06
4:114300604 T C 0.124786 1.7617e-05
4:114302634 T C 0.067835 -1.9119e-05
4:114311339 C T 0.043705 1.6257e-05
4:114312389 T C 0.130963 3.4554e-06
4:114313687 C T 0.038168 4.2783e-06
4:114318133 A G 1.150567 -1.3560e-05
4:114322473 T C 0.042218 4.9408e-06
4:114324867 G A 0.175456 -4.1230e-06
4:114328292 A G 0.103905 -1.1697e-05
4:114329115 C A 0.231268 -7.5679e-06
4:114329729 T G 0.054929 -1.3833e-05
4:114330615 T G 0.599637 -1.3094e-05
4:114330801 T C 0.064300 -2.7763e-05
4:114332302 A G 0.263152 1.7067e-05
4:114334384 A G 0.059548 -1.7267e-05
4:114345420 G A 0.413090 -7.8246e-06
4:114353172 G A 1.189650 -4.3742e-05
4:114354242 A G 1.058551 -3.9962e-05
4:114357286 G A 0.047006 1.6789e-05
4:114359700 C G 0.598994 -4.3036e-05
4:114360625 T C 0.532526 -6.4614e-06
4:114360710 T C 0.126879 2.6343e-05
4:114361625 G T 0.078903 1.6612e-05
4:114361886 A G 0.182334 -1.3088e-06
4:114369065 T C 0.330626 -8.3648e-05
4:114377928 T C 1.930734 -1.2866e-05
4:114390703 T C 0.746660 -3.8690e-05
4:114407184 C G 0.025285 1.2119e-05
4:114410283 A G 1.054163 -3.6055e-05
4:114416419 T C 1.049814 -2.5628e-05
4:114416588 G T 0.043776 5.9610e-06
4:114444394 G A 0.525097 -8.5638e-05
4:114447089 C T 0.152541 -2.5186e-07
4:114464138 C T 0.612565 3.3470e-05
4:114466441 A C 0.042670 -8.6721e-06
4:114478653 G A 0.390246 6.7516e-06
4:114482072 A G 0.080100 6.2859e-06
4:114484884 T C 0.106272 -1.3552e-05
4:114485889 T C 0.036425 1.8746e-05
4:114488847 A C 0.108729 3.4128e-05
4:114499230 T C 1.527749 -2.1126e-05
4:114502911 C T 0.055179 6.0768e-07
4:114505296 C T 0.171087 1.4559e-05
4:114507466 G A 1.458599 -2.5091e-05
4:114510797 C G 0.058422 3.9194e-05
4:114513009 C T 0.053641 -7.2743e-06
4:114518363 C T 0.052294 -5.5098e-06
4:114519885 A G 0.112429 -4.4638e-05
4:114527882 C T 0.312261 1.3591e-05
4:114529545 C T 0.185934 2.8536e-05
4:114535976 C T 0.148987 -7.6373e-06
4:114545577 C T 0.098034 -2.9043e-05
4:114554509 C T 0.065744 -2.9879e-05
4:114557099 C T 0.051226 -7.2852e-06
4:114557474 C T 0.919568 1.6986e-05
4:114560543 C T 0.195837 -1.5260e-05
4:114565222 C T 0.023688 -1.8190e-05
4:114573698 A C 0.112990 4.0525e-06
4:114579271 G A 0.024298 -1.1185e-05
4:114585800 C T 0.778586 3.2284e-05
4:114591099 T C 0.032672 4.9996e-06
4:114596156 A C 0.092831 -2.9015e-05
4:114601380 T C 0.026048 -4.0277e-06
4:114604593 G A 0.367200 1.0246e-05
4:114611875 G A 0.959495 2.5728e-05
4:114611948 C A 0.264635 -1.0298e-05
4:114619388 C T 1.225400 3.0072e-06
4:114619496 G C 0.155092 -4.7749e-05
4:114619923 C A 0.231035 1.6742e-05
4:114626178 G C 0.049911 1.0145e-05
4:114651674 T C 0.032971 9.2383e-06
4:114653768 T G 0.047477 -3.0367e-06
4:114657811 A G 0.800635 9.5692e-06
4:114666597 T C 0.211956 -1.6564e-06
4:114667335 C T 1.088864 1.9368e-06
4:114683706 G T 0.855619 1.9338e-05
4:114690563 A G 0.046526 3.3685e-05
4:114692396 T C 0.636468 -1.2878e-05
4:114701020 A G 0.125143 1.5776e-05
4:114704040 T C 1.040774 1.2949e-05
4:114711344 T C 0.195123 3.1616e-05
4:114728877 C T 0.046019 -5.2187e-06
4:114729983 A G 0.087546 -1.1088e-05
4:114733368 A G 0.033176 -3.4460e-06
4:114733651 T C 0.162398 2.8563e-05
4:114742637 C T 0.315212 1.0946e-05
4:114752771 G A 0.035519 -1.1176e-05
4:114754266 A G 0.752707 -2.1714e-05
4:114754705 C G 0.060460 2.9192e-06
4:114756091 C T 1.618168 1.0228e-05
4:114758751 C T 0.029199 1.7231e-05
4:114783355 A G 0.021607 -3.0706e-05
4:114800619 A G 0.158763 1.4784e-05
4:114810247 T C 0.146601 2.5195e-05
4:114817140 T G 0.089627 6.2447e-06
4:114833650 C T 1.518423 4.2330e-06
4:114836100 A G 0.044267 -2.6363e-05
4:114856175 T C 0.146591 5.5828e-05
4:114863593 G C 0.498023 -2.3035e-06
4:114866838 T C 0.101065 -1.5466e-05
4:114867558 G A 0.033669 -2.0999e-05
4:114869867 G C 0.286233 -2.8915e-05
4:114870673 T C 0.240928 -7.5197e-06
4:114870980 A C 0.754116 1.5640e-05
4:114884055 C A 0.198437 -1.1981e-07
4:114885883 C T 0.886461 3.1058e-05
4:114889662 T G 0.637636 -7.7919e-06
4:114894291 T G 0.056701 -3.8415e-05
4:114897412 C T 0.088153 1.2110e-05
4:114908629 G C 0.021273 -2.6744e-05
4:114922093 A G 0.661525 -6.4407e-05
4:114924532 T C 0.114928 -3.1301e-05
4:114947414 A C 0.046974 -2.7509e-05
4:114952049 A G 0.126422 6.7429e-06
4:114957341 G T 0.062132 2.2132e-05
4:114957773 G A 1.742772 -1.5152e-06
4:114978596 G T 0.048473 -3.6720e-05
4:114987352 C T 0.083866 1.6112e-05
4:115000971 A T 0.032400 2.6614e-05
4:115006730 C T 0.058357 1.6665e-05
4:115013126 C T 0.340484 7.2902e-06
4:115026022 T C 0.873861 -2.6371e-05
4:115048844 G A 0.042907 -5.4893e-05
4:115056034 C T 0.077144 3.2858e-05
4:115075550 A G 0.895527 -1.4983e-05
4:115083815 A G 0.877937 -1.7806e-05
4:115085403 T C 1.643102 -1.6876e-05
4:115098343 G A 0.057763 -2.4370e-05
4:115114722 T G 1.430874 -7.1740e-06
4:115122705 A G 0.066702 -1.3703e-06
4:115146328 C T 1.455847 5.0808e-06
4:115148384 G A 0.022607 1.2414e-05
4:115151502 T C 0.166170 3.5043e-06
4:115157452 T A 0.022468 1.5766e-05
4:115167948 C A 0.563764 2.6729e-06
4:115195117 G C 0.198041 -2.8339e-05
4:115197799 G A 0.159464 -4.2979e-05
4:115201300 A C 0.037174 -6.7979e-06
4:115204939 T C 0.177394 -2.1514e-05
4:115207052 G A 0.386886 1.6037e-05
4:115207650 A C 0.036853 -5.8669e-05
4:115223513 G A 1.063005 -1.9377e-06
4:115228560 T C 0.144959 -1.3580e-05
4:115237349 A C 0.428845 -1.5328e-06
4:115242602 G T 1.034078 -3.0399e-05
4:115245137 T G 1.268271 -6.3477e-06
4:115247158 G A 0.026168 -2.1050e-05
4:115248040 A G 0.598644 -3.6729e-05
4:115248754 G A 0.031689 1.7515e-05
4:115249113 G A 0.037074 1.3668e-05
4:115251586 A G 0.283036 1.1747e-05
4:115256668 T A 0.133017 1.0723e-05
4:115258930 A G 0.021176 -2.1488e-05
4:115259368 G T 0.047438 2.4850e-06
4:115264948 C T 0.591386 -4.4939e-06
4:115266184 T C 0.715847 3.2014e-05
4:115277768 A C 0.427297 2.8323e-05
4:115281494 C T 1.452208 -3.6684e-05
4:115283928 T C 0.383423 -5.0144e-05
4:115287331 C T 1.919315 -1.6439e-06
4:115289204 G A 1.240386 5.2049e-05
4:115290918 A G 0.031731 -2.0490e-05
4:115293152 G A 0.141998 2.6566e-05
4:115295472 A C 0.072087 -1.4800e-06
4:115295841 G A 0.064988 5.6679e-05
4:115296142 T C 0.192883 -1.3519e-04
4:115296674 G C 1.145098 -1.1152e-05
4:115301900 C T 0.035714 4.5572e-06
4:115302276 A G 0.135802 1.5549e-05
4:115306036 G A 0.068347 3.5904e-05
4:115308760 T C 0.265664 -1.1641e-05
4:115311817 T C 0.869456 2.2041e-05
4:115312045 G C 0.065816 3.3292e-05
4:115313167 G A 0.509001 7.0800e-05
4:115315128 A G 1.567721 2.1821e-05
4:115318502 T G 0.973073 7.6297e-06
4:115321343 C T 0.030540 -7.3305e-06
4:115329198 G A 0.312859 6.7142e-06
4:115334619 G A 0.859332 2.7062e-05
4:115345063 A G 0.091256 5.6068e-06
4:115359532 C T 0.325177 3.7194e-06
4:115363921 T C 0.032845 5.7215e-06
4:115366322 G A 0.108131 1.3175e-05
4:115367825 G T 0.048392 -2.0173e-05
4:115368970 C T 0.102078 9.6117e-06
4:115370762 C T 0.120011 3.2161e-06
4:115376214 T C 1.124357 -1.7625e-05
4:115381412 G T 1.172311 -2.1925e-05
4:115384107 T C 1.078614 -2.7635e-05
4:115392367 A G 0.083431 8.2942e-07
4:115393014 C T 0.041323 4.6384e-06
4:115422439 A G 0.141314 -2.3135e-05
4:115439574 G A 0.043046 -1.2127e-05
4:115447914 T C 1.059697 -1.2600e-05
4:115447990 A G 0.041423 4.0367e-06
4:115455964 G A 0.086683 8.4133e-06
4:115456500 A G 0.095843 2.1868e-05
4:115457781 G T 0.044575 -3.6975e-05
4:115480387 T C 0.025597 2.6930e-06
4:115488559 T G 0.073976 -1.1426e-05
4:115490786 C A 0.184782 6.4563e-06
4:115490824 G A 0.431312 -4.2841e-06
4:115494308 A G 0.025210 2.4101e-07
4:115504727 G A 0.690988 -2.0481e-05
4:115506818 T C 0.037480 -1.0876e-05
4:115514352 A G 0.034334 9.5862e-06
4:115514740 C T 1.954750 -4.2361e-05
4:115515948 G A 0.259549 -2.0141e-05
4:115519163 G C 0.045857 1.4884e-05
4:115520103 G A 1.951491 -3.9768e-05
4:115534816 G T 1.472037 -1.5672e-05
4:115544713 T C 0.055393 -4.8220e-05
4:115548153 G T 0.061758 -7.3233e-06
4:115566991 G A 0.063203 6.8976e-06
4:115568846 A G 0.149655 -1.3185e-05
4:115580933 G A 0.147604 -1.2940e-05
4:115598321 T C 0.022312 5.4210e-06
4:115613324 T G 0.046954 3.5393e-05
4:115613966 C T 1.951608 -2.5959e-05
4:115618704 G A 0.028810 -1.5604e-06
4:115623999 G C 0.025645 -3.0422e-06
4:115633413 G A 0.053436 -3.8187e-05
4:115639557 G C 0.045818 2.0059e-05
4:115639769 T C 0.095781 3.8043e-06
4:115649267 T C 0.068422 4.4126e-05
4:115651434 T C 1.951553 -3.1357e-05
4:115656533 G A 1.563985 -1.1147e-05
4:115659881 C A 0.177634 -1.5025e-05
4:115662566 G T 1.569522 2.5829e-06
4:115663352 G A 1.746316 -9.8143e-06
4:115665320 T C 0.178744 5.1326e-06
4:115673992 A C 0.208142 1.8003e-05
4:115674851 T G 0.688680 -2.1274e-05
4:115688354 C T 1.189988 2.2342e-05
4:115701822 C A 0.087225 4.1270e-06
4:115701894 A G 0.030738 2.8472e-05
4:115703970 G A 0.073044 1.5275e-05
4:115704749 G A 0.354162 5.6636e-06
4:115711213 A T 0.022929 4.6536e-05
4:115713709 T C 0.212998 -2.5570e-06
4:115730892 C T 1.338407 9.3790e-05
4:115737007 T C 0.091075 4.6394e-06
4:115740573 A G 0.044435 -4.9509e-05
4:115741885 T C 0.049178 -2.4060e-06
4:115743207 G A 0.040647 1.2810e-05
4:115743218 G T 0.080987 -3.2291e-05
4:115764600 A C 0.066169 -9.6070e-06
4:115775297 A C 0.235777 2.0675e-05
4:115778741 G A 0.049905 -1.1019e-05
4:115781482 A G 0.057454 3.1902e-06
4:115782849 T G 0.118145 -1.2388e-05
4:115801577 C T 0.036194 -1.0447e-05
4:115813407 C A 0.030027 -2.5225e-05
4:115818929 G A 0.139548 3.4950e-06
4:115832576 T C 0.182172 1.1226e-04
4:115835786 C T 0.298519 5.0991e-05
4:115845669 C T 0.106155 -1.5795e-06
4:115849290 A C 0.855330 -6.7355e-05
4:115849464 A G 0.046276 6.0330e-05
4:115858597 T C 0.074865 -1.2271e-05
4:115861885 G C 0.200170 7.2125e-05
4:115865849 C T 0.165729 3.6782e-07
4:115867213 T C 1.445025 -3.9683e-05
4:115876697 T G 0.204967 4.0771e-06
4:115892773 G T 0.610946 8.9671e-05
4:115898200 A G 0.114811 -9.1154e-06
4:115899626 G C 0.135828 -3.5175e-06
4:115907147 C T 0.070668 -2.4340e-05
4:115907555 C T 0.143014 2.5037e-05
4:115915617 T C 1.185051 -8.9740e-05
4:115920824 T C 0.066958 2.1187e-05
4:115921185 G A 0.286051 -6.2228e-06
4:115938689 T C 0.089065 -1.7209e-05
4:115948802 A G 1.788645 -1.4866e-05
4:115956273 A C 0.204166 1.1709e-05
4:115962757 C T 0.031663 -8.6015e-06
4:115971881 C T 0.399207 -4.7957e-05
4:115980099 G A 0.033744 -3.4242e-06
4:115986385 T C 0.226773 1.9991e-05
4:115996268 T C 0.070483 3.0106e-05
4:115997346 C T 0.023471 -3.1456e-05
4:116007081 G A 0.027284 2.6415e-06
4:116010768 C T 1.031248 -6.0160e-05
4:116015679 G A 0.076621 2.9536e-05
4:116025453 G T 1.506235 -6.0822e-05
4:116066343 T G 0.116188 2.5647e-05
4:116081812 C T 0.099605 1.6235e-05
4:116082713 C T 1.473738 -4.0495e-05
4:116106302 T A 0.076959 7.1840e-06
4:116113038 C T 0.332645 -7.6893e-06
4:116134873 T C 0.032403 -7.3225e-06
4:116145518 C A 0.074271 -1.4615e-05
4:116156100 T C 1.460141 -3.8762e-05
4:116157385 G A 1.949099 9.0542e-06
4:116183666 G A 0.107210 2.4840e-05
4:116191908 C T 1.380524 -3.3289e-05
4:116196306 T A 0.166858 9.6226e-06
4:116197185 T C 0.030527 1.9983e-05
4:116207061 G A 0.039580 2.1384e-05
4:116223707 T C 0.757345 -6.5105e-06
4:116228264 G A 0.079932 3.1714e-05
4:116242277 T C 0.144254 -1.8604e-05
4:116245745 G A 0.042274 -4.6392e-05
4:116262602 G A 0.317669 -2.5577e-05
4:116275782 A G 0.492470 -6.4986e-06
4:116297232 T G 0.053017 1.1883e-05
4:116318639 A C 1.306224 -7.8279e-06
4:116341865 C T 0.038453 1.0855e-05
4:116346486 C T 1.392167 3.1901e-06
4:116349239 G A 0.040326 -9.9079e-06
4:116375464 G A 0.476013 -1.2439e-05
4:116376956 A G 0.566702 -9.7423e-07
4:116378597 G T 0.078679 -1.7574e-05
4:116384844 C A 1.963199 5.9960e-07
4:116389105 A G 0.025623 3.0311e-06
4:116389628 A G 0.025340 6.4846e-06
4:116389792 C T 0.510062 -7.5683e-06
4:116391152 C T 1.479980 -4.3042e-05
4:116417132 A G 0.038035 5.2963e-06
4:116425499 C T 1.474845 -4.4602e-05
4:116427506 A G 0.062086 -3.3957e-06
4:116428377 A G 0.182854 -1.3044e-06
4:116453323 C T 0.666014 -1.2698e-05
4:116454236 T C 0.042647 -4.9501e-05
4:116457579 T C 0.140379 1.7796e-05
4:116480279 C A 0.048820 1.8627e-05
4:116482173 T A 0.035620 2.6749e-06
4:116491523 T C 0.170033 7.8529e-06
4:116494767 C T 0.045773 -1.9498e-05
4:116497627 G A 0.036197 -6.8731e-06
4:116509945 A G 0.575725 4.5453e-05
4:116513313 G T 0.042790 2.7693e-05
4:116520042 A G 0.513016 -2.1395e-05
4:116523881 A G 0.913924 -1.3609e-05
4:116527415 C T 1.969957 1.8537e-05
4:116542911 C T 0.722368 -1.4510e-05
4:116554262 A C 0.022224 1.8131e-05
4:116587547 G A 0.068347 3.8202e-05
4:116587862 A C 0.226455 -1.8241e-05
4:116589473 C T 0.245219 -2.2083e-05
4:116591863 A G 0.129272 -1.2633e-05
4:116592402 T C 0.129508 -1.0189e-06
4:116615425 A G 0.402424 3.1324e-05
4:116621873 G A 0.039511 1.1782e-05
4:116633535 T C 0.134423 -1.6033e-05
4:116634638 C T 0.037103 1.3309e-05
4:116638883 T C 0.026106 5.0408e-05
4:116658760 T C 0.665044 1.1615e-05
4:116660232 C T 0.043296 -4.3015e-05
4:116664094 A G 0.092045 -1.3349e-05
4:116672086 G A 0.042845 -3.5187e-05
4:116679800 T C 0.063135 -6.4799e-06
4:116681720 T C 0.186168 6.7228e-06
4:116690684 C A 0.036856 7.0317e-07
4:116706316 G A 0.038181 5.4239e-05
4:116718383 C T 0.038385 3.3497e-05
4:116722098 A G 0.044286 -8.1582e-06
4:116725715 G A 0.036960 1.6713e-06
4:116727973 C A 0.687700 -6.2033e-05
4:116729292 G A 0.579740 5.6273e-05
4:116729456 C G 0.132589 1.9027e-05
4:116762720 T C 0.039346 1.7107e-06
4:116766026 T C 0.069785 -5.5639e-05
4:116766149 A G 0.034578 -2.2736e-05
4:116801185 A C 0.044510 -1.0841e-05
4:116819243 G A 1.593061 2.5036e-05
4:116848573 T C 0.499796 6.2943e-05
4:116861121 G T 1.527356 1.8227e-05
4:116861242 T C 0.021306 3.3300e-05
4:116874295 A G 0.035896 1.3326e-05
4:116888557 T C 0.893621 -3.1513e-06
4:116890495 G A 0.322061 4.9823e-05
4:116890817 T C 0.044633 -4.4216e-06
4:116894599 C A 1.322927 4.1916e-05
4:116904971 G A 0.103480 2.3372e-05
4:116909331 C T 1.184038 2.9423e-05
4:116912940 G A 1.082256 5.6216e-06
4:116914997 C T 0.041280 5.5658e-05
4:116920044 C T 0.860027 1.1457e-05
4:116921678 A C 0.044452 2.2726e-05
4:116937971 T G 0.054468 -8.3152e-06
4:116939551 T C 0.033656 -2.8417e-05
4:116942470 A G 0.330149 7.9422e-06
4:116958075 A G 0.048347 -5.5872e-06
4:116961109 A G 0.033572 4.6954e-06
4:116963444 C T 0.032023 -4.0994e-05
4:116985212 C T 0.876642 -8.0127e-06
4:116987408 G A 0.054764 1.0048e-06
4:116994917 A C 0.043410 -4.1830e-06
4:116998449 G A 1.121082 -1.6725e-05
4:117012132 G A 0.769524 8.0967e-06
4:117013834 C A 0.067367 2.2237e-05
4:117027063 T C 0.045886 -7.8706e-05
4:117042872 C G 0.923149 3.9524e-05
4:117043009 G A 1.309064 -1.5489e-05
4:117045108 A G 0.771033 -5.4520e-05
4:117047556 T C 0.297928 3.2095e-06
4:117049539 G C 0.154170 9.0045e-06
4:117067437 C T 0.127421 -2.7782e-06
4:117067537 G A 0.029407 -1.8399e-05
4:117070610 C T 0.073515 -2.7758e-05
4:117073915 T C 1.340153 -6.3582e-05
4:117078074 A G 0.035944 -1.8811e-06
4:117088609 A G 0.610598 -8.3528e-06
4:117101883 A C 0.028541 -3.2118e-05
4:117111112 T C 0.034513 -2.2050e-06
4:117136133 A C 0.049671 3.0478e-06
4:117137953 C T 0.047061 -3.0793e-05
4:117149433 C G 0.068542 2.0556e-05
4:117157255 T G 0.251600 -1.9906e-05
4:117167340 G A 0.021000 -1.5475e-05
4:117172342 A G 0.298947 4.7403e-05
4:117205847 G A 1.679650 1.6699e-05
4:117221170 A G 0.023821 8.2150e-05
4:117227270 C T 0.035694 1.1903e-05
4:117236075 G T 0.056977 -2.0514e-05
4:117237644 A C 0.576618 7.0170e-06
4:117248757 G A 0.067789 -2.2580e-05
4:117254289 T A 1.792475 2.8855e-05
4:117271792 G T 0.225374 -3.8437e-05
4:117280184 T C 0.564196 2.4553e-05
4:117281692 C G 0.023766 -7.6257e-06
4:117283969 A C 0.989584 5.7009e-08
4:117303678 A G 0.033510 -3.5127e-05
4:117303750 G T 0.072664 7.6549e-06
4:117340361 G A 0.481408 5.5620e-05
4:117349878 A G 0.236786 1.2338e-05
4:117355940 A G 0.197713 -1.8775e-05
4:117357739 T C 0.023805 -1.3650e-06
4:117358823 C T 0.195882 -1.7789e-05
4:117360242 G A 0.691517 3.6448e-05
4:117394752 A G 0.134978 5.9927e-06
4:117402547 T G 0.089377 3.5337e-05
4:117406228 A C 0.668744 6.4378e-05
4:117414942 G A 0.189816 -1.9767e-05
4:117434605 G T 0.247413 -1.5917e-05
4:117436411 T C 0.041907 4.8897e-07
4:117449463 G T 0.646935 4.6450e-05
4:117452605 A G 0.041043 -1.9017e-05
4:117455654 G A 0.047542 9.5668e-06
4:117474376 T C 0.077702 -5.7680e-06
4:117496223 G C 0.037119 -1.4761e-05
4:117497430 T G 0.120621 -1.2868e-05
4:117498752 C T 0.537152 -3.8345e-05
4:117517333 G A 0.101069 6.6995e-05
4:117520072 C T 0.033938 1.0331e-05
4:117520126 G C 0.205931 1.9413e-05
4:117525362 T C 0.022169 1.2604e-05
4:117527158 G A 1.780718 2.2752e-05
4:117528559 A G 0.023432 3.7841e-05
4:117533667 A G 0.029592 1.1305e-05
4:117543629 T C 0.026090 8.9092e-05
4:117546094 G A 0.575138 1.8586e-05
4:117553092 A G 0.998439 -5.5578e-06
4:117553297 T C 0.374555 -6.6834e-06
4:117560979 C T 0.264424 -9.2199e-06
4:117571751 C T 0.086654 8.8546e-07
4:117579214 C T 0.427881 8.1108e-06
4:117582565 A G 0.420062 5.6654e-06
4:117582846 G T 0.767015 -1.1283e-05
4:117584424 T C 0.053631 -2.2860e-06
4:117590845 C T 0.877593 2.3122e-05
4:117597824 A G 0.450095 1.6168e-05
4:117603235 G A 1.948674 1.6292e-05
4:117610104 G A 0.070292 -2.0369e-06
4:117623204 A C 0.115756 -1.3348e-05
4:117624268 A G 0.262922 3.0070e-06
4:117624926 T G 0.080545 -9.6800e-06
4:117625217 C T 0.441134 2.4937e-05
4:117626529 T C 1.355061 7.7112e-07
4:117645889 A G 0.076822 -2.7897e-05
4:117646754 C T 0.103081 1.7126e-05
4:117658370 T C 1.052368 5.8646e-05
4:117660631 T G 0.051550 2.7650e-06
4:117664643 A G 0.160097 1.3804e-05
4:117669193 G A 0.080961 -2.1323e-05
4:117682123 C T 0.461852 2.9944e-05
4:117710550 G A 0.458155 2.7253e-05
4:117713700 T C 0.022296 -5.8948e-07
4:117734518 C A 0.083479 -1.1970e-05
4:117752928 G T 0.081149 -2.0677e-05
4:117758216 T C 0.415745 2.0691e-05
4:117759830 T C 0.076634 -2.9075e-05
4:117759945 C T 0.285594 -1.2439e-05
4:117772588 C T 0.139587 2.2761e-05
4:117785638 T C 0.026739 1.6263e-05
4:117793032 A G 0.070886 -6.6542e-06
4:117799554 T C 0.079143 -3.3185e-05
4:117801514 A G 0.674174 1.8348e-05
4:117825122 C T 0.376438 -1.7712e-05
4:117837711 A G 1.589429 7.9558e-06
4:117838049 A G 0.077527 1.4937e-05
4:117848472 G A 0.189345 2.9108e-05
4:117850776 T C 0.096976 -6.6131e-05
4:117862229 C T 0.029018 3.5705e-05
4:117885513 C T 0.020530 2.8066e-06
4:117886619 C T 1.061953 1.6555e-05
4:117889740 G A 0.036133 -1.4743e-05
4:117902222 T C 0.687469 6.8215e-06
4:117904737 A G 0.092730 2.5267e-05
4:117914570 A G 0.021289 -2.1888e-05
4:117927985 A C 0.071723 -1.9297e-05
4:117950943 G A 0.020968 2.4011e-05
4:117951977 C T 0.086527 1.2155e-05
4:117957242 G T 0.701491 3.8965e-06
4:117958503 A G 0.049567 -1.1979e-05
4:117962010 C T 0.162321 -1.6941e-05
4:117969236 A G 0.040596 3.1863e-06
4:117974920 G T 0.029566 -1.5563e-05
4:117981272 G A 0.097498 -1.3818e-05
4:117986767 T C 0.136958 2.7815e-05
4:117988401 T C 0.203594 2.3572e-05
4:118006307 A G 0.070379 -1.9396e-05
4:118016251 T C 0.373604 -2.7024e-05
4:118022609 G T 1.340367 6.5035e-05
4:118023183 C T 0.063355 -5.2099e-05
4:118040818 A C 0.203108 4.1799e-05
4:118043043 T C 0.319470 3.6337e-05
4:118053387 C G 1.026619 3.1533e-05
4:118053959 C T 0.177342 2.4782e-05
4:118057336 A C 0.069276 -5.6838e-06
4:118068675 T G 0.027109 -2.1325e-05
4:118079907 A G 0.239724 1.5163e-05
4:118087480 A C 0.280842 1.9687e-05
4:118088133 C A 0.038681 1.0166e-05
4:118089886 T A 0.060570 1.1807e-06
4:118093137 C T 0.689112 5.3652e-06
4:118118372 C T 0.255664 9.3401e-06
4:118127891 A G 0.051148 -8.6489e-06
4:118133230 C T 0.085862 -1.8643e-05
4:118145851 A G 0.021017 -1.2198e-05
4:118146983 G A 0.033825 -2.2517e-05
4:118147752 G A 0.889691 -5.0656e-06
4:118161455 G A 1.162103 1.6649e-06
4:118164717 C T 0.756060 2.2807e-06
4:118165691 A C 0.048132 -1.4631e-05
4:118184558 G A 0.193227 4.3609e-06
4:118185553 C G 1.754223 3.3947e-06
4:118190932 G A 0.206152 4.4419e-05
4:118193083 A C 0.044121 -3.9576e-06
4:118199237 A G 0.092350 -5.2559e-08
4:118208639 C A 0.588368 -4.3227e-05
4:118217125 T C 0.032663 1.6473e-05
4:118218453 A C 0.091250 1.6069e-05
4:118221551 T C 1.230944 9.8297e-05
4:118221968 G A 0.598001 -1.5357e-05
4:118222093 C A 0.078150 -7.9502e-06
4:118225758 G C 0.106895 -1.8068e-05
4:118226058 A G 0.407828 6.3289e-05
4:118230098 A G 0.658747 2.0974e-05
4:118230910 T C 1.968603 2.1782e-05
4:118235444 G A 0.438122 -1.6152e-04
4:118235447 A G 0.024392 -1.6779e-05
4:118239302 A G 0.204435 5.0378e-05
4:118241056 T C 0.023243 2.2944e-05
4:118244472 A C 1.606788 2.4804e-06
4:118251823 A G 0.203633 5.0568e-05
4:118251881 G C 0.050638 1.8502e-05
4:118257714 A G 0.052712 -2.8502e-05
4:118259897 T C 0.037970 2.9549e-05
4:118274518 A G 0.354908 -4.0639e-08
4:118274608 T G 0.050401 2.1143e-05
4:118282119 G T 0.040359 2.6319e-05
4:118294054 G A 0.100867 -2.1390e-05
4:118302334 T C 0.042838 -1.7008e-05
4:118302682 T C 0.041696 2.4533e-05
4:118306884 C T 0.029212 1.1904e-06
4:118307420 T G 0.087741 4.5253e-05
4:118307453 C T 0.523883 -4.8590e-06
4:118319901 T C 0.250484 3.9684e-05
4:118320218 C A 0.248436 8.6279e-06
4:118322528 T C 0.058766 -5.9943e-05
4:118327211 G A 0.832960 4.0561e-05
4:118330629 A G 0.121206 -3.5158e-06
4:118332255 A G 0.163521 4.6453e-06
4:118333514 T C 1.265765 4.6466e-05
4:118333836 T C 0.097664 -3.2185e-05
4:118336673 T C 0.069730 -6.8157e-06
4:118337773 A G 0.042150 2.6215e-05
4:118340731 G A 0.557613 -3.1291e-06
4:118343634 C T 0.102519 -2.6499e-06
4:118346319 G A 0.101815 2.3750e-05
4:118353315 A G 0.364990 -4.6515e-05
4:118365280 A G 0.037817 6.7085e-06
4:118369871 G A 0.044542 -5.8294e-06
4:118373599 T A 0.435356 3.7235e-05
4:118376788 T C 0.149373 1.0781e-05
4:118384890 T C 0.910961 -2.4237e-05
4:118385980 G A 0.267910 4.5302e-06
4:118393611 A G 0.125685 2.4185e-06
4:118395110 G A 0.021741 5.2947e-06
4:118395930 A G 0.152281 2.9551e-05
4:118396886 C A 1.046302 -2.4765e-05
4:118403587 G A 0.028268 -2.0501e-05
4:118424175 G A 0.989555 4.7036e-06
4:118426507 T G 0.021633 -1.6409e-05
4:118430823 T C 0.135689 2.0013e-05
4:118434893 A G 0.167835 -1.8220e-05
4:118435842 C T 0.782883 2.8086e-05
4:118439398 C T 0.392060 1.5089e-05
4:118445383 G A 0.086057 -4.9542e-07
4:118447811 G A 0.058681 -7.7612e-06
4:118456446 C T 0.039171 3.3395e-06
4:118463402 G C 0.036993 3.4150e-06
4:118464296 G A 0.026677 2.9864e-06
4:118464339 C T 1.018540 2.1704e-06
4:118476688 T C 0.058519 9.5939e-06
4:118477191 C T 0.040839 1.3002e-05
4:118479521 T C 0.143605 -2.2933e-05
4:118490110 C T 0.026996 6.4826e-06
4:118491827 C T 0.082785 -3.0763e-07
4:118492731 C T 0.332950 2.2896e-05
4:118493541 G T 0.821152 -6.0389e-06
4:118500979 C T 1.493904 1.9626e-05
4:118504022 C T 1.199725 1.2346e-05
4:118515156 T C 0.605223 -2.8497e-07
4:118519766 A G 1.184110 2.8161e-05
4:118532889 T C 0.281806 1.4030e-05
4:118533952 G A 0.028365 -2.7555e-05
4:118536829 C T 0.318964 -3.7708e-05
4:118541082 A G 0.100384 2.2390e-05
4:118543044 T C 0.167472 -3.8981e-05
4:118551566 C A 0.052952 -1.3761e-05
4:118553272 A G 1.304455 4.1323e-05
4:118556306 A C 1.851146 -3.8420e-06
4:118560175 T G 0.102029 1.6416e-05
4:118564339 A G 0.408588 5.7906e-06
4:118585249 A G 0.044874 2.2684e-05
4:118594117 G A 0.119096 3.7167e-05
4:118600261 G A 0.481457 -5.4345e-05
4:118607706 C T 0.341555 -5.9639e-05
4:118612335 C A 0.094798 -1.3877e-05
4:118618115 A G 0.036610 -6.6384e-06
4:118624261 G A 0.383881 -6.3353e-05
4:118637301 A C 0.037554 -1.3269e-05
4:118640122 A C 0.193013 -2.9430e-05
4:118641892 A G 0.139820 -5.0911e-06
4:118646769 G A 0.021429 4.6823e-06
4:118651823 C T 0.907264 -3.7383e-05
4:118653690 T C 0.201991 -3.9168e-06
4:118664539 C T 0.028829 -1.1498e-06
4:118672160 G A 0.115561 3.4064e-05
4:118687524 G T 0.070772 -2.6926e-05
4:118691842 G T 0.582045 2.7772e-06
4:118694458 A C 0.253697 2.3286e-05
4:118702237 C A 0.820941 -2.7623e-05
4:118705939 A G 0.120631 -4.4528e-05
4:118710162 G A 0.101241 -1.7174e-05
4:118727351 G A 0.217967 -4.3435e-05
4:118736089 A C 0.214747 -4.6409e-05
4:118743375 G A 0.236650 -1.2593e-05
4:118765210 A C 0.518719 -7.6422e-06
4:118767071 A G 0.036191 -6.3551e-06
4:118772486 A G 0.111215 -4.3541e-05
4:118786434 T C 1.042329 2.7653e-05
4:118791407 C T 0.107018 4.0192e-06
4:118797309 T C 0.088150 -2.9996e-05
4:118800506 C A 0.028570 9.3570e-06
4:118802784 A G 0.646854 -2.8673e-05
4:118804868 A G 0.034954 -2.8764e-05
4:118825678 C T 0.211605 -5.8395e-06
4:118827312 G A 0.066095 5.6234e-06
4:118829518 T C 0.721320 2.6011e-05
4:118836749 G A 0.632758 -6.6617e-06
4:118854058 G A 0.625734 -8.4273e-06
4:118854771 A G 0.037658 1.8316e-05
4:118855055 G A 0.040365 3.1055e-05
4:118881361 T C 0.034386 -2.0816e-05
4:118888787 A G 0.083496 -6.5217e-06
4:118889047 C T 1.861140 -1.3131e-05
4:118889310 G T 0.062969 -1.6266e-05
4:118898416 A G 0.021867 -1.2620e-05
4:118920107 A G 0.038207 -2.9704e-05
4:118931891 A G 0.686904 -3.3807e-05
4:118939835 C T 0.186366 2.9792e-05
4:118939953 G T 1.367148 -4.2401e-05
4:118944812 A G 0.031173 -2.7237e-05
4:118948963 T C 0.044078 -1.9817e-05
4:118949069 C T 1.694227 7.9372e-06
4:118965050 C A 1.518615 -3.0704e-05
4:118968438 G A 0.055140 -1.7371e-05
4:118970072 G A 0.057006 -2.8709e-05
4:118974820 A G 1.738354 8.6016e-06
4:118975146 T C 0.356619 -7.7538e-05
4:118978870 C T 0.030365 -2.0417e-07
4:118981759 C T 1.321723 8.7031e-05
4:119003533 G T 0.355554 -6.3062e-05
4:119007638 G C 0.037295 1.2166e-05
4:119012917 C G 0.109573 1.9788e-05
4:119014301 C T 0.050138 -4.2180e-06
4:119023828 C T 0.178611 9.8702e-06
4:119026709 T C 1.741142 -3.2565e-06
4:119036245 T C 0.060944 -6.7622e-06
4:119046998 T C 1.809545 1.9801e-05
4:119053969 G A 0.064816 1.5997e-05
4:119056686 A C 0.096261 1.1674e-05
4:119060838 T C 1.291342 6.8070e-05
4:119067553 G A 0.570191 -7.1932e-05
4:119080781 T C 0.328624 -3.8601e-05
4:119096261 A G 0.031267 3.3985e-06
4:119115366 G A 1.860449 2.9954e-06
4:119117260 C T 1.292478 5.7530e-05
4:119131956 T G 0.153940 -4.4310e-06
4:119133111 T C 0.347021 -7.2721e-05
4:119142749 C T 0.296922 -4.6135e-05
4:119146868 G C 0.072979 9.5626e-06
4:119156533 C A 1.860332 8.0747e-06
4:119156708 A C 0.092159 3.5106e-05
4:119163681 C T 0.172383 -1.0301e-05
4:119185699 C T 0.144089 3.1946e-05
4:119189981 G A 0.119933 -1.4163e-05
4:119190401 G T 0.238883 -2.9981e-05
4:119194401 T C 0.526106 1.2535e-07
4:119203221 T C 0.119810 -9.4862e-06
4:119219909 A C 0.297100 -4.7279e-05
4:119224851 G C 0.123319 -1.2393e-05
4:119225940 T C 0.806195 9.7928e-05
4:119233946 C T 0.150233 1.8165e-05
4:119237594 T C 0.060652 -1.3044e-06
4:119240523 G A 0.096557 1.4259e-06
4:119240620 G A 0.040686 -1.0143e-05
4:119249262 G A 1.897520 -1.0944e-05
4:119255835 T C 0.063297 2.5026e-05
4:119256296 G T 1.893112 9.4052e-07
4:119266088 T C 0.063235 2.6732e-06
4:119270794 C T 1.890960 -8.7651e-06
4:119272822 A G 0.084408 1.6048e-05
4:119277266 T C 0.097527 2.3053e-05
4:119279441 C A 0.141882 -2.2501e-05
4:119280167 T G 1.301437 4.9097e-05
4:119294331 G A 0.023308 5.0918e-07
4:119297657 G A 0.729951 -5.7535e-05
4:119300600 A G 0.047347 -1.0739e-05
4:119318214 T C 0.043793 -1.1111e-05
4:119320176 G C 0.048090 5.2274e-07
4:119336720 T C 0.187115 3.7906e-06
4:119338829 A G 0.454273 -2.1447e-05
4:119407189 T C 1.099527 -8.7177e-05
4:119437972 G A 0.892644 -1.8627e-05
4:119445773 G A 0.107349 4.3011e-06
4:119452562 C A 0.315465 1.3762e-05
4:119455055 G A 0.432415 -1.8555e-05
4:119462685 C T 0.558905 -4.2345e-05
4:119468741 G C 0.990792 -6.2860e-05
4:119475430 A G 1.291839 -3.9894e-05
4:119483512 C T 0.063148 3.6421e-06
4:119490685 C T 0.129995 3.6941e-06
4:119500014 T C 0.109134 1.1544e-05
4:119501954 C T 0.081441 -8.0182e-06
4:119503530 T C 0.033679 1.6602e-05
4:119507486 A G 0.170127 2.1862e-05
4:119510402 A G 0.624656 -4.0986e-06
4:119511022 G T 0.752042 1.9090e-06
4:119596158 A G 0.072382 -5.1937e-06
4:119610606 G A 0.085553 3.1516e-06
4:119622832 C A 0.106956 -2.1695e-05
4:119625000 G A 0.739561 1.1076e-05
4:119631160 T C 0.121313 -3.9436e-06
4:119640869 T C 0.047499 -8.0598e-06
4:119647676 A G 0.065423 -8.2146e-07
4:119651705 T C 0.598537 2.2239e-05
4:119656088 G C 0.031851 1.6960e-05
4:119664162 T C 0.032848 9.2333e-06
4:119665632 A G 0.033909 7.2561e-06
4:119671794 G T 0.044426 -2.2509e-06
4:119682877 C T 0.067344 1.9755e-05
4:119691624 A G 0.205993 -7.1630e-06
4:119696450 T C 0.041861 -6.0435e-06
4:119714179 A G 1.456266 2.5970e-05
4:119715434 G A 0.036941 -3.5847e-06
4:119717634 G A 0.150421 -1.7037e-05
4:119717713 C T 0.596248 3.6949e-05
4:119721275 T C 0.051177 3.3174e-05
4:119729825 T C 0.126324 -5.4338e-06
4:119731590 G A 0.036048 6.1606e-06
4:119737860 A G 0.765544 1.3908e-05
4:119739562 T G 0.039709 2.8277e-06
4:119742854 T C 0.023110 -1.1914e-05
4:119766693 T C 0.512298 1.1089e-05
4:119768598 C T 1.770108 3.7698e-05
4:119769081 T C 0.139739 2.8719e-06
4:119772147 C G 0.026658 2.5768e-05
4:119774706 C T 0.057338 -1.0673e-06
4:119786049 A G 0.375587 1.6285e-06
4:119795145 C T 0.289966 -5.2507e-05
4:119801353 G A 1.418367 2.6927e-05
4:119806348 G T 0.047207 1.5079e-05
4:119812197 C T 0.398698 2.9090e-05
4:119812339 G C 0.280566 9.6160e-06
4:119820251 T C 0.025830 -6.2735e-06
4:119820281 T C 0.767586 -1.7406e-05
4:119825802 G A 0.411577 -2.2835e-05
4:119826376 G A 0.035727 -9.6484e-06
4:119826754 G A 0.045964 8.4338e-06
4:119845197 A G 1.713777 -2.8897e-05
4:119845614 G A 0.406319 2.6608e-05
4:119860972 C T 0.051511 -3.0651e-07
4:119867905 G C 0.142820 -1.1825e-06
4:119873099 A G 1.766940 -4.7127e-05
4:119874611 A G 0.450891 -1.1194e-05
4:119880919 G A 0.214461 -3.6671e-05
4:119882491 T C 0.170474 4.4848e-06
4:119890101 A G 0.325225 5.5239e-05
4:119892661 A G 1.683276 -2.6536e-05
4:119895409 A G 0.352678 -2.2111e-05
4:119896223 C A 0.674856 2.1044e-05
4:119896633 T C 0.209398 -3.6320e-05
4:119900144 T C 0.183318 -3.0903e-05
4:119903080 A G 0.837644 7.8999e-07
4:119904315 G T 0.478399 -2.0908e-05
4:119911122 A G 0.449307 -2.2702e-05
4:119912286 T C 0.684194 -7.2445e-06
4:119914078 T C 0.225890 4.3366e-06
4:119917479 G A 0.459784 -1.3093e-05
4:119923289 C T 0.291803 -1.6368e-05
4:119929733 A G 1.760740 -8.0753e-06
4:119932280 T C 0.133916 -4.1142e-06
4:119933026 C T 0.031053 1.2410e-05
4:119933997 A C 0.468804 -4.0471e-06
4:119934384 A G 1.797006 2.5586e-05
4:119937360 T C 0.079347 -2.4359e-05
4:119940545 A G 1.017183 9.2429e-06
4:119941512 G A 0.371813 -1.2916e-06
4:119947135 T C 0.736812 -7.2071e-05
4:119947985 C G 0.544565 9.9716e-06
4:119948046 C A 0.473430 -5.3008e-05
4:119951647 G A 1.730655 -5.1525e-06
4:119952955 T C 0.204821 -1.9426e-05
4:119956685 T C 1.726497 -5.6228e-06
4:119962105 G A 0.228373 -6.7175e-06
4:119962741 G A 1.576543 -2.0104e-05
4:119963646 C A 0.618421 -3.2282e-05
4:119976605 A G 0.055572 -1.0803e-05
4:119981978 T C 0.233975 -1.2788e-05
4:119990756 G A 0.381829 5.7190e-06
4:119991558 A G 0.786733 3.0263e-05
4:120014179 C T 0.300658 -5.4656e-07
4:120015277 C T 0.273863 2.3537e-05
4:120017786 G A 0.814589 2.5409e-05
4:120018167 G A 1.558487 3.9172e-05
4:120019660 T C 0.597858 2.3547e-05
4:120026166 C T 0.981236 1.1159e-05
4:120043903 C A 0.045451 5.4084e-05
4:120046859 G A 0.028648 3.1291e-05
4:120049109 A G 0.079062 -1.9203e-05
4:120049915 C T 1.038703 1.4964e-05
4:120055838 C T 0.127503 -2.6490e-05
4:120063531 A G 0.115227 1.7661e-05
4:120065431 A G 0.081594 4.5660e-06
4:120075123 G A 1.460482 1.5038e-05
4:120096381 T C 0.543406 -1.9072e-05
4:120112159 A G 0.028154 -9.2372e-06
4:120127761 C G 0.613221 -1.8316e-05
4:120131644 T C 0.250269 -4.2877e-05
4:120132185 C T 0.068393 1.9141e-05
4:120132520 G C 0.251097 3.5044e-05
4:120133549 G T 0.534672 -4.1630e-05
4:120136135 A G 0.633157 -2.3814e-05
4:120144807 T C 0.062576 1.0499e-05
4:120155806 A C 0.807643 7.4946e-05
4:120165752 G A 0.132066 -1.2878e-05
4:120167627 T G 0.053913 -1.3732e-05
4:120201360 G T 0.384948 -6.9064e-05
4:120214030 G T 0.667991 4.9452e-05
4:120222798 G A 0.049346 6.8019e-06
4:120231150 A G 1.359050 -4.7400e-05
4:120239074 G A 0.689076 2.2235e-05
4:120241902 C T 1.485738 -2.9721e-05
4:120248463 A G 0.033614 -3.9799e-05
4:120257739 C T 1.025798 6.3245e-06
4:120259052 G A 0.665475 2.0876e-05
4:120263315 G T 0.751571 4.5484e-05
4:120274661 T C 0.272987 -4.7784e-05
4:120275046 C T 0.272318 -5.0019e-05
4:120277395 G A 0.461527 -4.1358e-05
4:120284333 C T 0.025558 -1.9612e-05
4:120284971 G A 0.681945 6.1024e-05
4:120285806 T C 0.618219 3.0071e-05
4:120323188 A G 0.368963 -6.4768e-05
4:120393769 C T 0.602669 3.5991e-05
4:120396928 G A 0.063258 -1.4686e-05
4:120397772 G A 0.069896 -2.1011e-05
4:120417256 A G 0.084034 2.3187e-06
4:120424580 G T 0.388853 -5.8729e-05
4:120429649 T C 0.033737 -3.2198e-05
4:120439128 T C 0.026580 3.9483e-05
4:120447642 C A 0.603438 5.2392e-05
4:120456160 A G 0.131501 -3.5664e-06
4:120473204 G A 0.112137 9.1295e-06
4:120480695 C T 0.027839 -1.8341e-05
4:120494217 G A 0.119307 1.2060e-05
4:120505628 C T 0.039726 -4.3658e-06
4:120507162 A G 0.063479 -1.1874e-05
4:120510535 T G 1.569240 3.7884e-05
4:120511817 C T 0.967350 -1.2893e-05
4:120522579 C T 0.809353 -5.0712e-06
4:120528064 C A 0.063177 4.2969e-05
4:120528327 A G 1.638460 3.4867e-05
4:120539249 C G 0.173661 -1.1995e-05
4:120542870 T C 0.298103 -8.4677e-05
4:120561041 T C 0.053313 1.1985e-05
4:120563833 C T 0.117028 -3.9887e-06
4:120566782 T C 0.063771 -3.8206e-06
4:120567635 T C 1.849689 -2.7793e-05
4:120576818 C T 0.345109 1.9888e-05
4:120581259 C T 0.067030 7.7672e-06
4:120585308 T C 0.591701 3.9963e-05
4:120588315 A G 0.073680 3.3419e-05
4:120604782 A C 0.063157 -3.1933e-06
4:120612718 T C 1.885315 -2.0626e-05
4:120622789 G T 0.419929 -1.3812e-05
4:120649398 A G 0.614665 3.2981e-06
4:120657355 T C 0.802868 -1.4041e-05
4:120668317 G A 0.055484 -4.9057e-06
4:120682464 A G 0.519589 -1.5804e-05
4:120684053 A C 0.076446 4.9370e-05
4:120692697 T C 0.111880 7.1815e-06
4:120692781 G A 0.030748 -1.0514e-05
4:120695172 A G 0.040099 1.3887e-05
4:120703104 C T 0.521088 -2.2043e-05
4:120709561 T G 0.279810 -3.1837e-05
4:120734835 A G 0.054926 -7.5333e-07
4:120743502 G A 0.073706 -1.5285e-05
4:120746947 A G 0.167267 -3.3188e-05
4:120747574 T C 0.660587 1.0415e-04
4:120750416 T C 0.509877 -6.4256e-05
4:120753496 T C 0.041676 2.8608e-05
4:120756690 T C 0.033065 7.7266e-06
4:120773074 T G 1.153070 4.6993e-05
4:120777306 A G 0.058662 -2.0417e-05
4:120784320 G A 0.231930 3.5581e-05
4:120784802 T G 0.154952 4.2050e-05
4:120791114 A G 0.038814 -2.9177e-08
4:120794385 T C 1.510192 2.2004e-05
4:120794727 C T 0.052459 -4.0630e-05
4:120797098 G T 1.052281 -1.1466e-05
4:120812601 C T 0.116632 -2.3717e-05
4:120816087 G A 1.972784 4.9096e-05
4:120837103 G A 0.231869 8.0206e-06
4:120849319 A G 1.192013 2.1388e-06
4:120850031 T C 0.392115 -5.2450e-06
4:120852984 T C 0.148613 -6.3559e-06
4:120858335 G A 0.130219 5.4057e-06
4:120864103 G A 1.331668 8.3862e-06
4:120865419 G A 0.031329 -2.5000e-05
4:120876576 T C 0.066588 -3.7372e-05
4:120898509 G A 0.730045 -1.7413e-05
4:120898674 T C 0.039632 8.4787e-07
4:120900602 G A 0.050119 -5.0143e-06
4:120901336 G A 0.630265 -2.8767e-05
4:120902801 T A 0.781254 1.2725e-05
4:120920813 A C 0.553212 -4.4265e-05
4:120920963 G A 0.620384 -6.3595e-05
4:120922938 G A 0.030641 -9.2536e-06
4:120923685 T C 0.057341 3.3193e-05
4:120933463 T C 0.052907 2.2724e-05
4:120939151 A C 0.158708 3.6036e-06
4:120944333 T C 1.206996 1.1623e-05
4:120949655 A G 0.083781 -1.3927e-05
4:120951207 A G 0.079549 1.1163e-05
4:120956663 T C 0.049155 -1.3955e-06
4:120962385 T G 0.675774 -5.9492e-05
4:120971613 T C 0.049278 -2.5438e-05
4:120974611 G T 0.213686 7.3043e-06
4:120979791 G A 0.026512 -2.1634e-06
4:120984077 G A 1.433681 3.9792e-05
4:120985479 A G 0.193338 -9.2152e-06
4:120988405 A C 0.059743 2.2387e-05
4:120989229 A G 0.146354 2.4769e-05
4:120990445 G A 0.032465 -1.7562e-05
4:121019286 A G 1.094989 -2.3888e-05
4:121019681 G A 0.111471 2.3420e-05
4:121032246 A C 0.146468 2.2666e-05
4:121041286 G T 0.189297 -2.2547e-05
4:121043787 G A 0.312972 -1.0897e-05
4:121056595 A C 0.267070 1.9942e-06
4:121060811 T G 0.031783 3.4581e-05
4:121065094 A G 0.034234 -1.7213e-05
4:121065711 A G 0.534084 7.8689e-06
4:121070951 G A 0.112987 1.2975e-05
4:121082740 C T 0.084924 1.1557e-05
4:121094945 C T 0.596625 -3.9455e-05
4:121098430 T G 0.068510 -1.3829e-05
4:121152200 A G 0.270017 2.0613e-06
4:121168969 G A 0.103354 -3.8745e-06
4:121185053 T C 0.093032 -8.5078e-06
4:121192495 G A 0.027687 7.0330e-07
4:121200405 C A 0.074213 1.2934e-05
4:121213519 T C 1.210738 -2.8167e-05
4:121233564 G A 0.077543 -2.7494e-05
4:121235000 T C 1.338426 -2.1659e-05
4:121238995 A T 0.038301 8.1514e-06
4:121258205 A G 0.162710 3.5878e-06
4:121259094 T C 0.061599 7.6067e-06
4:121261483 G T 0.029969 -1.8870e-05
4:121262360 C T 0.080558 1.6600e-06
4:121280131 G A 0.263801 1.2826e-05
4:121283487 A G 0.117869 -2.0930e-05
4:121283617 A C 0.060824 -3.3592e-05
4:121291162 T C 0.344710 5.4759e-07
4:121297133 G A 0.023565 -2.8994e-06
4:121323195 C T 0.035714 4.3607e-06
4:121344880 G A 0.063339 1.6257e-05
4:121346616 G A 0.288762 1.0144e-05
4:121348293 C T 0.064378 2.8644e-06
4:121350663 A G 0.129713 -7.2693e-06
4:121351589 G A 0.202906 -8.0065e-06
4:121361482 A G 0.086284 2.6600e-05
4:121371227 C T 0.033026 -4.4415e-06
4:121371794 T C 1.214689 3.0493e-05
4:121373816 C T 0.662340 3.3718e-06
4:121374410 T C 0.027148 -6.8064e-06
4:121377601 C G 0.287483 4.1426e-06
4:121395169 C T 1.182260 -3.0249e-05
4:121395960 G T 1.447087 3.4613e-05
4:121396626 C A 0.025334 1.9987e-05
4:121400811 T C 0.818240 2.8874e-05
4:121403918 T C 0.576725 -1.5010e-05
4:121409826 A G 0.274467 -3.0405e-05
4:121415142 A C 0.312443 -1.0592e-05
4:121420836 T C 0.191588 5.4271e-05
4:121423478 A G 0.022270 5.1587e-07
4:121427700 C A 0.084404 3.2436e-05
4:121438124 T C 0.127152 -1.6053e-05
4:121440626 T G 0.994047 5.1703e-05
4:121456770 T C 0.154021 -1.3009e-05
4:121459144 G A 1.558759 1.1568e-05
4:121463806 A G 0.421649 4.0533e-05
4:121467704 A G 0.570421 -3.3393e-05
4:121473958 T C 0.641856 4.7554e-05
4:121477237 G A 0.090903 -4.4788e-05
4:121477873 C G 0.429786 1.9718e-05
4:121479398 G A 0.158000 -2.0693e-05
4:121481950 A G 1.250341 -4.4998e-05
4:121482428 C T 0.089754 -4.4737e-06
4:121487530 C T 0.221596 -2.1166e-05
4:121488437 G T 1.975952 -9.9593e-06
4:121491996 A G 0.315144 1.8387e-05
4:121504298 T C 0.741882 -9.0709e-06
4:121509643 C T 0.065069 2.0129e-06
4:121512481 A C 0.127022 -6.3310e-06
4:121513215 G A 0.956100 8.4657e-06
4:121533810 T C 0.072012 -8.7618e-06
4:121538785 C T 0.174509 -9.5958e-06
4:121540806 T G 0.072872 -1.1188e-05
4:121545927 T C 0.574927 6.3075e-05
4:121555183 C G 0.021653 -4.2572e-05
4:121562145 C T 0.096382 2.1641e-06
4:121563190 A G 0.049784 -2.4611e-05
4:121564228 T C 0.022146 3.0106e-05
4:121577949 A G 0.489221 -2.0759e-07
4:121582201 C T 0.124026 4.8578e-05
4:121585244 C T 0.638366 -6.2765e-05
4:121587467 A G 0.485313 -1.1946e-07
4:121593813 T C 0.098342 1.5808e-05
4:121616146 G A 0.030063 -4.3275e-06
4:121623246 C T 1.785973 -3.3311e-05
4:121625733 T C 0.576877 8.6343e-06
4:121626142 C G 0.063780 -4.0719e-06
4:121633580 A C 0.372816 2.7408e-05
4:121635163 T C 0.360076 -6.7111e-06
4:121636629 T C 0.216331 -1.2542e-05
4:121637699 A C 1.004327 -8.3364e-06
4:121638089 G A 0.133462 -2.8638e-06
4:121643677 T C 0.073197 2.5290e-05
4:121662404 C A 0.039229 -2.3687e-05
4:121668762 G A 0.055874 -1.5302e-05
4:121670978 A C 0.159205 -8.8965e-06
4:121684551 T C 0.124059 -1.4160e-05
4:121688265 A G 0.021101 -1.3081e-05
4:121692376 A G 0.049629 -3.0308e-05
4:121707714 T C 0.555523 9.8676e-06
4:121719544 T A 0.047061 -3.3621e-05
4:121738070 T C 0.084177 -4.0472e-06
4:121739667 A T 0.029589 -5.4441e-06
4:121759338 C T 1.516807 -1.9107e-05
4:121759873 A C 0.163440 -1.0021e-05
4:121765571 T C 0.261360 1.9589e-05
4:121773785 G A 0.064313 -2.4073e-05
4:121776207 C T 0.071346 -8.3322e-06
4:121779771 G T 0.120417 7.6371e-06
4:121783680 A G 0.950196 7.4958e-06
4:121786609 C T 0.283559 4.0808e-05
4:121786776 T G 0.036668 -1.1651e-06
4:121794535 C T 0.646218 -1.2457e-05
4:121801790 A G 0.394378 2.1239e-05
4:121817290 G T 0.040443 -1.5430e-06
4:121819540 C T 0.032647 -5.8915e-06
4:121827670 A G 0.256787 1.4951e-05
4:121834900 C G 0.034753 2.9449e-05
4:121844718 A C 0.165508 2.5764e-05
4:121873887 A G 0.063394 1.0324e-06
4:121876794 C A 1.326903 -1.8394e-05
4:121879847 T C 0.171016 1.7228e-05
4:121884592 A G 1.723407 -3.1887e-05
4:121893301 A G 1.620300 -4.6735e-05
4:121897672 A G 0.073619 7.3375e-06
4:121923999 T C 0.260614 3.3305e-05
4:121926739 T C 0.530546 6.2493e-05
4:121929778 G T 0.027508 1.9481e-05
4:121939381 C T 0.433302 -3.1949e-05
4:121940998 C T 0.255401 -6.3806e-06
4:121957734 C T 1.744881 5.8408e-06
4:121959850 G A 1.233563 5.5020e-05
4:121966807 T C 1.662723 2.2073e-05
4:121970436 G A 0.047756 1.6376e-05
4:121971213 C T 1.665995 2.7279e-05
4:121971662 C A 1.186810 3.9565e-05
4:121976346 T C 0.542894 -5.2167e-05
4:121976444 C T 0.177371 -1.0249e-05
4:121976906 T C 0.054880 5.7173e-06
4:121978762 A G 1.752275 -1.4831e-05
4:121988791 C T 0.125068 -1.8262e-05
4:121990147 A G 0.061898 -4.5996e-05
4:121996180 T C 0.047048 -1.1738e-05
4:122003482 T C 0.063436 9.4769e-06
4:122010915 G T 0.416982 6.1825e-06
4:122016504 C T 1.978156 -3.9242e-06
4:122018723 G A 0.077835 -3.9303e-05
4:122019692 T C 0.079786 4.0352e-05
4:122020812 T C 0.501879 -1.1193e-05
4:122028619 A C 0.026729 2.2400e-07
4:122028682 A G 0.044666 -1.4160e-05
4:122028995 A G 0.213796 -3.7319e-05
4:122030649 A G 0.066007 -7.0761e-05
4:122035676 T A 0.636519 -2.0536e-05
4:122036597 T C 0.045370 1.3825e-05
4:122037185 A G 0.054251 1.5352e-05
4:122039475 G T 1.793653 -1.4274e-06
4:122042452 T C 0.099238 3.0243e-06
4:122043175 T C 0.054059 -1.8009e-05
4:122045300 C T 0.093941 6.3376e-05
4:122060414 C T 0.086388 -1.3779e-05
4:122068316 G T 0.050499 3.2226e-05
4:122074463 A C 1.700108 6.2139e-06
4:122076022 C T 0.045299 7.4046e-06
4:122081730 T C 0.043124 1.8788e-06
4:122085203 G A 0.112296 -4.3941e-06
4:122085516 G C 0.048895 -7.9042e-06
4:122096240 C T 0.491834 -8.5214e-06
4:122101935 T C 0.020124 -1.8925e-05
4:122105330 T C 1.075452 5.0187e-06
4:122107290 T C 0.021182 -6.6744e-06
4:122110975 C T 0.125773 8.2676e-05
4:122118150 C A 0.051693 -5.3415e-06
4:122121494 G A 0.138996 -4.9604e-06
4:122135476 G C 0.021630 8.4058e-07
4:122141526 T G 0.078147 -7.3210e-06
4:122142016 T A 0.138720 -1.8214e-05
4:122142224 C T 1.543916 -2.9817e-05
4:122146514 C T 1.102377 -6.0818e-05
4:122148787 G A 1.658020 3.6211e-05
4:122157496 A G 0.206473 -1.1173e-05
4:122166524 C A 0.690115 2.6846e-05
4:122167001 C T 1.780891 -3.2987e-05
4:122174243 G A 0.128613 5.8781e-06
4:122175441 A G 0.371761 5.3720e-05
4:122175878 A G 0.100549 -1.5159e-05
4:122180084 A G 0.280783 6.7941e-06
4:122181219 C T 0.101130 6.0708e-05
4:122184778 A G 0.071480 1.7063e-05
4:122187774 C T 0.114682 8.4556e-06
4:122190167 T C 0.174596 -4.1967e-06
4:122190207 G A 0.039443 5.8246e-07
4:122193376 T C 0.135542 2.9423e-05
4:122196384 A G 0.051914 2.5937e-05
4:122212431 C T 0.078007 -1.8271e-06
4:122216324 C T 0.323197 3.0584e-05
4:122219938 G C 0.024993 4.4177e-06
4:122221022 C T 1.955458 -9.3228e-06
4:122222773 T G 0.434477 1.9891e-05
4:122231301 C A 0.942779 -1.0653e-05
4:122232325 C T 0.058730 2.4404e-05
4:122235589 T C 0.066978 -1.6029e-05
4:122235791 T G 0.531650 -9.6924e-06
4:122235906 C G 0.600166 1.4040e-05
4:122237301 C T 0.087748 -2.2380e-05
4:122237509 T C 0.021497 2.3632e-05
4:122245347 C T 0.028534 1.2408e-05
4:122250654 A G 0.021179 2.1127e-05
4:122250734 G A 0.326916 -1.3618e-05
4:122251157 A C 0.275373 -1.4919e-05
4:122251303 A C 0.071947 1.4782e-05
4:122254014 G A 0.193403 -2.7419e-05
4:122257129 T C 1.812641 -1.7558e-05
4:122261785 T C 0.743262 4.9341e-05
4:122265775 T C 0.062450 -1.9871e-05
4:122266198 A G 0.086154 2.6856e-05
4:122278870 C T 0.060509 3.5166e-06
4:122280041 G A 0.673045 -4.3959e-05
4:122291698 A G 0.128665 -5.4275e-06
4:122293215 C G 0.040196 -9.1037e-06
4:122295849 T G 0.082373 -9.2648e-06
4:122301595 A C 0.034740 2.5108e-05
4:122301622 C A 0.497449 -3.8241e-05
4:122304617 G A 0.262438 -5.1628e-06
4:122322242 T G 1.342892 4.2692e-06
4:122323992 A G 0.091110 1.5580e-07
4:122331125 C T 0.075573 4.4888e-06
4:122333765 A C 1.557896 3.8428e-05
4:122344041 A G 0.074615 2.0836e-05
4:122348537 C A 0.344781 4.3068e-06
4:122359678 C T 0.531579 5.1439e-06
4:122360500 T G 0.092944 -6.7137e-05
4:122361659 A C 0.223757 4.1922e-06
4:122363698 C A 0.903164 -1.6545e-05
4:122371248 C T 0.695288 1.2836e-05
4:122372224 A C 0.130180 -1.5170e-05
4:122376014 A C 0.130583 -9.8362e-06
4:122377715 A G 0.518466 -3.3247e-05
4:122378794 T C 0.328724 -1.8181e-06
4:122383032 G A 0.047977 2.1336e-05
4:122384081 C T 0.139583 -4.7260e-05
4:122391603 C T 0.295828 -4.2123e-06
4:122393822 G T 0.106557 2.2860e-05
4:122394498 A G 0.129482 -2.1313e-05
4:122395365 T C 0.045370 5.3328e-06
4:122398739 A G 0.030920 -1.7936e-05
4:122399415 T C 0.035837 -1.4429e-05
4:122399520 G A 0.678654 5.1369e-06
4:122413413 C G 0.025808 1.0559e-05
4:122414834 C T 0.024788 -1.0168e-06
4:122414959 G A 0.041592 -5.5707e-05
4:122415856 G T 1.229006 -3.7934e-05
4:122423567 T C 0.146507 -2.7610e-05
4:122429741 C T 0.064981 -1.8035e-05
4:122437789 G A 0.348446 3.0697e-05
4:122438628 G A 0.082700 -3.1229e-05
4:122440392 A G 0.638522 -3.1993e-05
4:122440717 T C 0.462709 2.3761e-05
4:122444046 G T 1.533922 -5.2685e-06
4:122450401 G T 0.321843 5.1848e-06
4:122453251 A G 1.356745 -1.1877e-05
4:122455575 A C 0.108203 -3.3993e-05
4:122457635 G T 1.233923 1.9194e-05
4:122457799 C T 0.255628 1.1836e-04
4:122474390 G A 0.235459 -2.0489e-05
4:122476108 C T 0.040570 -3.2315e-06
4:122476726 C T 1.020088 -7.5973e-05
4:122479482 G A 0.166793 -1.8080e-05
4:122482843 G A 0.320746 4.8463e-05
4:122485080 C T 0.045279 5.4582e-05
4:122500032 T G 0.089212 5.3546e-06
4:122503290 C T 0.063446 2.4426e-06
4:122508346 A G 1.753051 3.4079e-05
4:122515970 C T 0.275749 -2.3059e-05
4:122532446 C T 0.106833 -1.3258e-05
4:122532737 A G 0.160055 3.8296e-05
4:122546106 G A 1.233855 8.8010e-06
4:122550799 T C 1.528885 -2.2316e-05
4:122551278 A G 0.036701 1.1597e-05
4:122554785 A C 0.282608 -3.6213e-06
4:122557607 G A 1.132598 -1.6649e-05
4:122558419 G A 0.053832 -3.1048e-06
4:122558900 T C 0.210200 7.7275e-06
4:122559863 A G 0.159971 -1.6400e-05
4:122567739 G A 0.651626 -2.6123e-06
4:122569937 A G 0.106255 -9.9729e-06
4:122570431 G A 0.243547 4.7073e-06
4:122572851 T C 1.792241 -8.4004e-06
4:122573054 T C 1.069792 1.4376e-05
4:122574693 A G 0.101568 -1.6943e-05
4:122589283 A G 0.032361 9.3894e-06
4:122590913 A G 0.498530 5.6390e-06
4:122594239 A C 0.126577 2.3265e-05
4:122596540 G A 0.576942 -3.9137e-05
4:122596979 A G 0.021893 1.1904e-05
4:122601781 T C 0.374753 2.0223e-05
4:122606919 C T 0.170302 -1.6258e-05
4:122608606 G C 0.105243 -8.3444e-05
4:122611679 T C 1.554695 -1.4273e-05
4:122616673 G A 1.023432 -1.9887e-05
4:122624065 C T 0.719032 -1.6461e-05
4:122627807 C T 0.892774 -1.8659e-06
4:122630617 A G 0.404651 4.6682e-06
4:122641750 A G 0.084515 3.7350e-05
4:122647119 T C 0.087978 1.3095e-05
4:122648366 T C 1.118567 -6.1121e-06
4:122649472 G A 0.784925 3.5427e-06
4:122652584 A G 0.096372 -2.5542e-06
4:122656648 C A 0.081204 -1.5240e-06
4:122657875 A G 1.362874 -3.5168e-05
4:122659704 A C 1.867885 -5.5004e-06
4:122661960 A G 1.533714 -5.4239e-05
4:122663430 A T 0.543935 9.9382e-06
4:122665514 T C 0.775636 7.2722e-06
4:122668842 G T 0.026255 -1.2976e-05
4:122672735 A G 0.043754 2.3271e-05
4:122683007 A G 1.686047 -6.6818e-05
4:122688724 C A 0.029621 -5.9850e-05
4:122689301 A G 0.117755 2.6473e-05
4:122690780 C A 0.059256 9.2505e-06
4:122691653 T C 0.045763 -7.2813e-06
4:122704673 C T 0.125279 -7.4167e-06
4:122711635 C T 1.693626 -1.3677e-04
4:122732216 G T 0.795854 -2.6421e-05
4:122735142 G A 0.034818 -1.0652e-05
4:122757869 A C 0.113984 -8.6525e-06
4:122765986 T G 0.048366 2.0178e-05
4:122790396 G A 1.905572 -2.4559e-05
4:122795361 A G 0.616058 6.5299e-06
4:122800987 C T 0.071882 3.2070e-06
4:122807243 T C 0.123874 -1.9342e-05
4:122829257 T C 0.037986 -4.8833e-05
4:122832424 G T 0.025093 3.4517e-05
4:122833314 T C 0.689660 -2.3638e-05
4:122833446 C A 0.060236 1.7219e-05
4:122842915 C T 0.083135 -2.4970e-06
4:122864368 G A 1.085138 2.6424e-05
4:122866432 A G 0.035922 -1.3787e-05
4:122870537 T C 0.039002 -1.4545e-05
4:122876290 C G 0.055663 3.7903e-05
4:122881622 A G 1.047068 -1.3472e-05
4:122884990 G A 1.390431 -2.8157e-05
4:122893958 A G 0.031439 -4.5533e-05
4:122895284 C T 0.073654 -3.2673e-05
4:122901139 A G 0.937300 -8.2453e-06
4:122901563 T C 0.474900 1.7200e-05
4:122901933 A G 0.363250 5.4828e-06
4:122905747 A C 0.941874 -1.5778e-05
4:122909105 C T 0.038940 -2.5863e-05
4:122911241 G A 1.448563 5.0378e-05
4:122914686 G C 0.024970 -6.6013e-06
4:122917062 G A 0.081250 -2.2650e-05
4:122923137 G A 0.150464 -5.6636e-06
4:122935807 G A 0.051696 -5.9081e-06
4:122937198 A G 0.045932 1.1368e-05
4:122940156 A G 0.059765 1.0914e-05
4:122940840 T C 0.172077 2.9020e-05
4:122947939 A G 1.887234 3.2874e-05
4:122949052 A C 0.813404 -1.5968e-05
4:122959183 A G 1.665647 3.1801e-06
4:122965655 C T 1.889275 3.3981e-05
4:122968626 T G 0.039258 -2.2761e-06
4:122969004 A G 0.042871 -2.8867e-05
4:122971505 C A 0.793961 -4.3895e-06
4:122971782 C A 0.035467 -3.3018e-06
4:122974607 G A 0.289281 -2.2899e-05
4:122982314 C A 0.180504 -6.3927e-06
4:122983910 C T 0.844976 3.2673e-05
4:122987188 A G 0.721437 -1.1481e-06
4:123001400 A C 0.170695 8.0295e-06
4:123004183 A G 0.031835 -7.2883e-06
4:123010613 T C 0.046483 5.9172e-05
4:123020923 C T 0.081451 -1.6689e-05
4:123028531 G A 0.609826 1.4364e-05
4:123052343 T C 0.043556 -1.0596e-05
4:123057411 A C 0.150649 -6.8133e-05
4:123075602 G A 0.046649 -2.8307e-05
4:123101170 T C 0.027943 1.1797e-05
4:123109355 G A 0.025681 -2.0337e-05
4:123115502 G A 0.350481 -1.4091e-05
4:123119927 A T 0.073794 -1.3738e-05
4:123131704 A G 0.065309 -3.0073e-05
4:123132492 G A 0.666806 1.2243e-05
4:123142270 C T 0.091708 2.9581e-05
4:123150286 C T 0.170597 4.4391e-05
4:123169607 G A 0.081499 -1.5966e-06
4:123171659 A T 0.075108 -6.6903e-06
4:123178574 C T 0.046152 -1.5210e-05
4:123179900 T C 0.111721 -2.5732e-05
4:123184411 C T 1.270384 4.0812e-09
4:123187869 T C 0.750740 -5.0562e-06
4:123189064 T C 0.033166 -1.3673e-05
4:123192240 C A 0.040774 -2.4420e-05
4:123196582 T G 0.149574 -8.4317e-05
4:123210503 T C 0.515395 2.0470e-06
4:123219292 G A 0.022036 -1.5595e-06
4:123228832 A T 0.091574 2.9886e-05
4:123237811 A G 0.035211 1.9801e-05
4:123268859 G A 0.065799 -2.8624e-05
4:123277192 G C 0.050424 -5.8354e-06
4:123283993 A G 0.353957 -9.9774e-06
4:123296642 T G 0.128918 -1.0081e-05
4:123304229 G A 0.021757 -1.6575e-05
4:123310124 G A 0.021348 -1.2560e-06
4:123317646 C T 0.026898 1.7294e-05
4:123329362 A G 0.550099 2.7151e-06
4:123353520 A G 0.075495 -4.4863e-06
4:123368736 T C 0.114182 3.3185e-05
4:123373133 C T 0.554598 6.7453e-07
4:123377482 A C 0.666582 9.1493e-06
4:123388339 A G 0.187690 2.2971e-05
4:123388516 C T 0.034549 -3.3604e-05
4:123388893 G C 0.112406 -2.2849e-05
4:123434519 G T 0.042511 -9.2506e-06
4:123456858 G T 0.070042 -1.4548e-05
4:123478716 A G 0.582217 3.0063e-05
4:123484168 G T 0.040018 1.0968e-05
4:123485364 T G 0.051203 -3.2013e-05
4:123501341 C T 0.032364 -9.8931e-07
4:123509421 T G 0.350332 -1.8231e-05
4:123521559 G T 0.051927 1.1833e-05
4:123523875 T G 0.676362 -1.1431e-05
4:123524131 C T 0.154501 3.4168e-05
4:123529756 A G 0.041803 -4.1450e-05
4:123531940 G T 0.025360 1.1640e-05
4:123537221 C T 0.087835 5.3276e-06
4:123547010 G A 0.030076 9.8397e-08
4:123549699 C T 0.110537 1.1147e-05
4:123558254 G T 1.205649 6.1282e-06
4:123559211 G A 0.150074 -8.5961e-05
4:123561067 T C 0.477721 8.0588e-05
4:123561436 A G 1.356716 1.5215e-05
4:123561459 A G 0.125062 -1.5364e-05
4:123564458 C T 1.001529 2.7101e-05
4:123565606 G A 0.023487 -1.5493e-05
4:123579141 A G 0.156335 3.2373e-05
4:123581261 A C 0.036506 -4.5966e-06
4:123582081 A G 0.600478 1.0635e-04
4:123585110 T C 0.045922 -6.2407e-06
4:123585341 A G 0.097044 -5.8470e-05
4:123597171 C T 0.067666 -2.1446e-05
4:123605075 A G 0.302365 2.3078e-05
4:123606173 C A 0.049229 -1.1754e-05
4:123610037 T C 0.062618 5.5155e-05
4:123612005 A G 0.120813 2.1677e-05
4:123614734 T C 0.131255 4.3495e-05
4:123618707 A G 1.138107 4.0286e-05
4:123622643 A G 1.922762 1.3686e-05
4:123629046 C A 0.039411 2.6099e-05
4:123631112 C T 0.033484 -2.8294e-05
4:123632330 C T 0.068902 -1.3086e-05
4:123635573 A C 0.039395 -4.6137e-05
4:123639347 C T 0.155916 2.4002e-05
4:123640865 C T 0.630310 -1.9300e-05
4:123656408 G A 0.192549 4.4694e-05
4:123656903 T C 0.050726 -4.1661e-05
4:123658169 G C 0.475754 -4.0068e-05
4:123664109 C G 0.038603 2.0303e-05
4:123664204 A G 0.667283 -8.3638e-06
4:123664256 A G 0.038148 2.3129e-05
4:123664457 T C 0.513022 -2.8071e-05
4:123664919 G A 0.474861 -4.2857e-05
4:123671595 C T 0.034922 2.0439e-05
4:123705169 C T 0.053511 1.5984e-05
4:123729815 C T 0.127223 -3.3720e-05
4:123736667 T C 0.046594 -4.0725e-05
4:123736777 G A 0.053585 2.2529e-05
4:123738546 T C 0.729383 6.2185e-05
4:123748616 G C 0.617418 1.7066e-05
4:123750686 T C 0.115282 7.2231e-06
4:123757748 T C 0.613068 1.6561e-05
4:123761823 A G 0.105915 -5.7787e-05
4:123763901 T C 0.235300 5.2305e-05
4:123764234 G A 0.035074 1.3060e-05
4:123764508 G A 0.267540 1.0861e-04
4:123772018 A C 0.306393 4.2001e-05
4:123772614 G C 0.332460 -1.0080e-05
4:123773439 C T 0.537317 3.2084e-05
4:123775377 G A 0.176576 1.7790e-05
4:123776531 A G 0.134416 2.5460e-05
4:123779341 C T 0.123338 -6.3089e-06
4:123780587 A G 0.034984 -3.5689e-06
4:123783105 A G 1.919387 -2.6627e-05
4:123783194 C T 0.296120 7.8325e-06
4:123785448 T C 0.701020 2.1280e-05
4:123808642 A G 0.035220 1.8549e-05
4:123825311 A G 0.104256 -5.4246e-06
4:123825370 G A 1.156932 -5.8752e-05
4:123826854 A C 0.055377 -3.2375e-05
4:123838758 G A 1.495897 -4.6619e-05
4:123843716 C T 1.803069 -3.1610e-05
4:123845015 C G 0.347157 1.4456e-05
4:123845916 G A 0.048678 -3.6069e-05
4:123846466 G A 0.036467 -7.3982e-06
4:123846569 A G 0.026664 1.3731e-05
4:123855513 C T 0.031893 2.1677e-05
4:123856536 A G 0.030449 1.9044e-05
4:123867581 A G 0.345661 1.8850e-05
4:123874080 G A 1.155271 -5.3903e-05
4:123877474 T C 0.032698 1.9761e-05
4:123880434 C A 0.059548 2.6900e-05
4:123889757 T C 1.835862 -2.1735e-05
4:123915583 G A 0.042939 4.6310e-06
4:123948566 T C 0.081383 7.7810e-07
4:123949389 C G 0.031452 1.5227e-05
4:123952179 T C 0.270101 5.6007e-06
4:123955831 G A 0.039732 3.0284e-05
4:123957646 C T 0.034516 2.0625e-05
4:123958551 A G 1.833307 -1.6448e-05
4:123959203 C T 0.051985 -5.4359e-05
4:123976639 C T 1.109339 -2.6107e-05
4:123986944 G A 0.036840 -5.7100e-06
4:123988355 G A 0.039440 2.4903e-06
4:124006579 A C 0.054186 6.4060e-06
4:124007053 A G 0.055968 -2.3165e-05
4:124009042 A G 1.917803 -2.8388e-05
4:124012236 G A 0.039352 -1.9125e-05
4:124012841 G A 0.269699 4.6250e-06
4:124021402 G A 1.534880 -2.5248e-05
4:124024947 T C 1.510643 -2.3639e-05
4:124028489 A G 0.291852 3.9725e-05
4:124029344 A G 0.050080 3.6662e-05
4:124052809 G T 0.261669 8.0078e-07
4:124095752 T C 1.970018 1.2504e-06
4:124109714 C T 0.075930 2.5756e-05
4:124125243 T C 0.086206 3.0261e-05
4:124133851 G A 0.049103 -7.0430e-05
4:124136884 T C 0.142635 4.5755e-05
4:124154217 G A 1.372355 -2.1846e-05
4:124157295 T A 0.050135 8.8607e-06
4:124157453 C T 0.051846 9.4024e-06
4:124169694 G T 1.342902 -2.8777e-05
4:124179422 A G 0.047087 -3.3502e-05
4:124191698 T G 0.062073 9.0323e-06
4:124206245 C T 0.055364 -3.1530e-05
4:124207309 A C 1.623221 -2.7838e-05
4:124207337 T C 0.062330 1.0334e-05
4:124233161 C T 1.915174 -1.6588e-05
4:124238947 C T 1.606379 -3.3066e-05
4:124262249 A G 0.031140 -2.4609e-05
4:124264885 C A 0.205886 -7.7574e-06
4:124265868 G T 0.040170 4.4118e-05
4:124266248 T C 0.173476 -2.0271e-05
4:124266738 A G 0.092386 -5.7358e-06
4:124268664 A G 1.346119 -1.9508e-05
4:124269916 T G 1.663989 -2.1536e-05
4:124273699 T C 0.116808 4.9585e-05
4:124275553 T G 0.039437 4.1113e-06
4:124278357 C T 1.471479 -3.7870e-05
4:124279754 A G 0.119768 1.2150e-05
4:124280696 T C 0.046260 -6.2352e-05
4:124280826 A G 1.297772 -6.5468e-05
4:124282812 A G 0.028167 2.3039e-05
4:124286339 A G 0.026213 3.7424e-05
4:124288412 T G 0.249520 -1.5166e-05
4:124291011 T G 0.049797 -1.7967e-06
4:124291555 G A 0.324540 -1.0466e-05
4:124295147 T C 1.719548 -4.3531e-06
4:124295507 T C 0.063092 -6.7821e-05
4:124305017 C T 1.767833 2.4126e-05
4:124308649 A G 0.026291 2.6169e-05
4:124312843 T C 0.386013 -4.8755e-06
4:124313071 G A 0.228295 3.8765e-06
4:124314283 C T 0.033981 -2.4516e-05
4:124318160 C A 0.080970 1.3668e-05
4:124323738 C T 1.368768 2.3427e-05
4:124326535 C A 1.076387 1.5794e-05
4:124330841 A G 0.042423 4.0437e-05
4:124334279 C T 0.934957 1.2541e-06
4:124336379 T C 0.452913 2.9159e-05
4:124340100 C A 0.213442 7.5994e-06
4:124342509 G A 0.175025 3.5398e-06
4:124349655 T C 0.053835 -1.4466e-05
4:124352460 T G 1.112484 -1.2330e-05
4:124353663 C T 0.167543 -5.0640e-05
4:124369797 C T 1.655397 -3.5664e-05
4:124370868 T C 0.167105 -2.6622e-05
4:124371844 C G 0.060996 -1.5755e-05
4:124374258 G C 0.245709 3.5623e-05
4:124376055 G A 1.171503 -4.2214e-05
4:124376117 T C 0.034357 -5.0947e-06
4:124386745 A C 1.545889 -4.3320e-05
4:124387047 C T 0.104421 1.6025e-06
4:124387459 A G 1.117174 -9.5171e-05
4:124387560 A G 0.710732 1.0744e-06
4:124389966 A G 1.232482 -5.0408e-05
4:124391607 A C 0.196528 -1.5352e-05
4:124391697 A G 0.205815 -5.4182e-06
4:124396570 A C 1.573090 6.4678e-06
4:124410268 A G 1.492395 1.2646e-05
4:124423651 C T 0.283520 1.2588e-05
4:124426163 T G 1.139058 -6.5451e-06
4:124427276 G A 0.223741 3.9270e-06
4:124429025 C T 0.070912 -3.8248e-05
4:124431267 A G 0.029621 -1.0478e-05
4:124436317 C T 1.273532 -1.5920e-05
4:124437115 A G 0.069246 1.2383e-06
4:124437413 T C 0.200066 1.5346e-05
4:124437719 T C 0.024139 1.1131e-05
4:124441290 T C 0.151960 2.1087e-05
4:124444076 C G 1.437618 -9.5803e-06
4:124449757 T C 1.166923 -2.2670e-05
4:124463893 C T 0.063313 1.0299e-05
4:124465068 T C 0.087368 -3.8851e-06
4:124470279 G A 1.377765 -3.2738e-05
4:124471826 A G 0.079364 2.3394e-06
4:124472770 G C 0.185077 4.3617e-07
4:124479200 G A 1.327053 -5.3364e-05
4:124480343 A G 0.143021 3.8340e-05
4:124492531 T C 0.031355 -7.0330e-06
4:124496529 A G 0.056916 -1.7019e-06
4:124496928 T C 0.093905 -1.0469e-06
4:124497725 G A 0.035279 1.6407e-06
4:124497796 A G 0.076231 -8.4760e-06
4:124506175 T C 0.036084 -2.3788e-05
4:124508346 T C 1.912301 -1.4142e-05
4:124510727 C A 1.665381 -2.7451e-05
4:124522444 G A 0.119813 1.9692e-05
4:124527958 T C 0.806192 -5.5385e-05
4:124528035 C G 0.112848 2.6322e-05
4:124530321 C T 0.144864 4.1731e-06
4:124535805 T C 0.040125 1.4852e-05
4:124535987 T C 0.048080 3.5587e-05
4:124537967 T C 0.035558 -9.5333e-06
4:124538500 C T 0.027995 1.5879e-06
4:124538867 A G 0.094781 -5.7475e-05
4:124543912 T G 0.068454 -1.3751e-05
4:124549244 G A 0.355743 3.0865e-05
4:124550693 C T 0.716935 -1.2383e-05
4:124554362 C T 0.165498 -5.3012e-05
4:124564011 C T 0.031952 3.7302e-07
4:124564650 C G 0.052060 1.6150e-05
4:124565376 G T 0.101231 -3.1335e-05
4:124565964 T C 0.317572 1.5705e-05
4:124571661 G A 0.447882 -2.8850e-05
4:124573149 G A 0.399665 3.2141e-05
4:124589898 T C 0.048648 2.3500e-05
4:124592485 G C 0.044130 3.2360e-05
4:124607201 A G 0.404388 -3.6628e-06
4:124613929 A T 0.168712 8.2720e-06
4:124618007 G A 0.027258 -1.5622e-05
4:124621170 A G 0.081856 -4.7110e-06
4:124621650 C T 1.099618 2.0858e-05
4:124650005 G A 0.687339 -2.9026e-05
4:124658552 C T 0.044695 2.6853e-06
4:124658941 A G 0.025489 -6.1860e-06
4:124660644 C A 0.226701 -3.9078e-07
4:124662879 T G 0.035386 -7.9618e-06
4:124668875 T C 0.072177 -3.2338e-05
4:124671143 T G 0.216763 6.4063e-06
4:124677651 T G 1.742625 -8.4154e-05
4:124689187 T G 0.062248 2.0487e-05
4:124692198 A G 0.140651 -1.9787e-05
4:124729077 G A 0.194130 2.0894e-05
4:124745047 A C 1.162661 3.8462e-05
4:124758773 T C 0.219058 8.5248e-06
4:124760240 G A 0.042939 -1.6804e-06
4:124764072 A G 0.036126 5.2521e-06
4:124773268 T C 0.034136 -6.1878e-05
4:124774867 C T 0.294280 9.0890e-06
4:124775472 T C 0.915771 5.2809e-05
4:124784636 G A 0.053365 -1.4620e-05
4:124784770 G A 0.212066 -2.4541e-05
4:124786473 C T 0.071616 -1.1453e-05
4:124790740 A T 0.027921 -6.7790e-06
4:124797364 G C 0.023970 4.3763e-06
4:124804955 G A 0.083252 8.6427e-06
4:124813057 G C 0.379664 9.6344e-06
4:124821941 T C 0.292738 -2.8198e-05
4:124831345 T C 0.069915 1.2681e-06
4:124838185 A T 0.341062 1.1545e-05
4:124845636 A G 0.042874 -1.2447e-05
4:124845793 A G 0.029998 2.5206e-05
4:124845976 A G 0.106982 -1.3916e-05
4:124846484 T G 0.031127 -2.2989e-05
4:124860314 C T 0.090604 -5.9173e-05
4:124871004 A G 0.172136 -7.3247e-06
4:124874366 A G 1.663622 -8.5801e-06
4:124874590 T C 0.041988 8.1404e-05
4:124876173 A C 0.262113 3.5175e-05
4:124882547 C T 0.033666 2.4770e-05
4:124887458 A G 0.127834 -1.6716e-05
4:124888608 T C 0.033078 -6.9838e-06
4:124902049 A G 0.454620 -1.5764e-05
4:124918332 C T 0.119248 -5.9340e-06
4:124920718 T A 0.123114 -3.5910e-05
4:124936194 T C 0.137879 9.7122e-05
4:124936883 C T 0.054637 -2.2952e-05
4:124941233 T C 0.693403 -2.4648e-05
4:124943207 G A 0.032546 3.3027e-05
4:124945576 G A 0.028378 -8.9045e-06
4:124946229 C T 0.039099 -2.7996e-05
4:124948228 G T 0.040005 8.2799e-06
4:124955880 C T 0.049892 -5.7493e-06
4:124966535 A G 0.026148 -8.3803e-06
4:124973086 C G 0.202312 3.1482e-05
4:124974242 C G 0.265599 7.4940e-06
4:124974480 C T 0.021556 1.2639e-05
4:124975976 A G 0.117914 -1.0073e-05
4:124976421 C T 0.294929 -2.2365e-05
4:124977672 A C 0.119375 1.2037e-08
4:124978059 A G 0.035857 3.4628e-06
4:124978353 T C 0.123510 6.2886e-06
4:124981500 C T 0.075378 -3.0341e-06
4:124985402 C T 0.184171 3.8490e-05
4:125003806 G A 0.158844 1.4596e-05
4:125006212 G A 0.914911 1.2508e-05
4:125008902 T C 0.087241 -3.0311e-05
4:125011207 C T 0.982661 1.7737e-06
4:125012236 A G 0.024357 -4.8623e-06
4:125020312 G T 0.475760 -8.1877e-06
4:125021779 G A 0.094853 1.8628e-05
4:125030411 C T 0.047181 -1.1794e-05
4:125041843 C T 0.438274 -3.5054e-05
4:125057644 T C 0.193357 -7.7494e-06
4:125070447 T C 0.053722 1.3635e-06
4:125086858 T C 0.031786 3.6223e-05
4:125102697 G A 0.052102 2.8859e-05
4:125103747 A C 0.075274 1.6681e-05
4:125120257 G A 0.977889 6.1953e-06
4:125123223 T C 0.438096 -8.5557e-06
4:125129202 A G 0.043507 -3.5275e-06
4:125174320 C T 0.152489 2.4109e-05
4:125181533 A G 0.109485 1.5083e-07
4:125203892 T C 0.198992 2.3400e-06
4:125209978 G C 0.056507 -1.8386e-05
4:125212141 G T 0.025201 6.3074e-05
4:125217944 T C 0.047727 1.3122e-05
4:125221799 G A 0.088293 1.6238e-05
4:125237496 C A 0.100478 -1.7963e-05
4:125243037 T C 0.088988 1.3861e-05
4:125243147 C T 0.024840 6.4473e-05
4:125250104 G A 0.084664 1.0507e-05
4:125251254 G A 0.024694 5.6490e-05
4:125252185 A C 0.044575 2.7801e-06
4:125253629 G C 0.024629 1.0508e-06
4:125254678 C T 0.989162 4.0209e-05
4:125258247 T C 0.043974 1.8016e-06
4:125265313 T C 0.514223 -6.9395e-05
4:125268531 A G 1.501532 -1.1167e-05
4:125276803 A G 0.054449 1.7095e-05
4:125291764 T C 0.071759 1.0836e-05
4:125293538 T C 0.100955 -1.5084e-05
4:125298907 C T 0.058762 2.6903e-06
4:125300142 A G 1.787557 -1.8403e-05
4:125303951 G A 0.861095 1.5585e-05
4:125308446 A C 0.086586 -5.6148e-05
4:125308600 A G 0.059262 1.5464e-05
4:125312122 G A 0.026187 -2.2728e-05
4:125316839 C T 0.086563 1.2777e-05
4:125318298 G C 0.172818 -1.6405e-05
4:125318976 G A 0.080075 1.0033e-05
4:125327020 T C 0.098030 1.0756e-07
4:125327054 A G 0.563229 -5.9989e-06
4:125334298 G C 0.025902 -2.6448e-06
4:125335617 T C 0.041277 -3.0477e-06
4:125336064 C T 0.097336 -2.8878e-07
4:125338521 T C 0.020666 4.4568e-07
4:125347551 T C 1.958171 -7.8559e-05
4:125353520 T C 0.072057 -2.0679e-05
4:125356563 G A 1.860202 -3.4283e-05
4:125371974 A G 0.021163 7.2980e-06
4:125379709 C T 0.510786 -1.5110e-05
4:125380469 A G 0.103785 1.5675e-05
4:125381169 T C 0.073742 -2.2395e-05
4:125384532 A G 0.124117 -1.9161e-05
4:125384661 A G 0.046818 -4.4469e-06
4:125387345 C A 0.031932 -4.0201e-05
4:125402198 T C 0.399178 -2.1091e-05
4:125404706 A G 1.210174 1.2687e-05
4:125410297 A G 0.070840 -1.4380e-05
4:125416030 T C 0.041748 3.2917e-05
4:125419635 C A 1.169283 -6.8557e-07
4:125421750 A G 0.064011 2.5398e-07
4:125425203 A G 0.178663 -1.1660e-05
4:125433293 G A 0.044461 -2.3932e-05
4:125445182 C T 0.382553 -3.7682e-06
4:125447186 G T 0.114941 4.2587e-05
4:125448096 T C 0.146854 -1.0348e-05
4:125457845 A G 0.044185 3.6203e-05
4:125462125 A C 0.597800 1.6114e-06
4:125462793 C T 1.828257 5.1592e-06
4:125470935 G C 0.131599 1.4207e-05
4:125471479 T C 0.108303 1.9943e-06
4:125472813 G A 0.437651 1.7126e-05
4:125475173 G A 0.034588 -1.2660e-05
4:125477213 T C 0.225783 3.3840e-05
4:125478626 C A 0.115428 -1.0429e-06
4:125491069 A G 0.088955 3.3136e-05
4:125491284 C G 0.176904 4.4204e-05
4:125491389 T G 0.174541 -2.2872e-05
4:125492255 A G 0.046561 2.3373e-05
4:125492465 A G 0.719168 1.2003e-05
4:125499906 A G 0.738935 8.9780e-06
4:125512252 T C 0.192361 2.4206e-05
4:125512965 G A 1.180595 2.9265e-05
4:125520917 A G 0.074738 1.8118e-05
4:125525671 C T 0.250201 5.4641e-06
4:125540265 A C 0.126746 -4.3117e-06
4:125544184 T C 0.038424 4.6108e-05
4:125559563 T C 0.173311 -1.0511e-05
4:125589326 A C 0.082428 8.7689e-06
4:125592869 A G 0.023217 2.0840e-05
4:125601254 C T 0.329844 -9.7793e-07
4:125602470 C T 0.672869 -8.3268e-06
4:125624126 T G 0.104756 -3.5812e-05
4:125630791 A G 0.056007 6.1008e-06
4:125631199 C T 0.035711 -7.6540e-07
4:125632671 C T 0.024259 -1.1145e-05
4:125637722 G A 0.143586 2.4505e-05
4:125639074 G A 0.109722 1.0457e-05
4:125642349 C A 0.164901 8.5575e-06
4:125643997 G A 0.077195 4.7321e-07
4:125644786 T C 0.603763 5.0254e-06
4:125659471 C T 0.520121 -1.4122e-05
4:125662471 T C 0.563758 -6.5484e-06
4:125663097 C T 0.076572 1.5359e-05
4:125666050 C G 0.890700 1.0768e-04
4:125675826 A G 0.096076 3.9007e-05
4:125682603 T C 1.441702 1.8586e-05
4:125686777 T C 0.099134 9.1011e-06
4:125699087 C G 0.075904 -1.7818e-05
4:125703249 C T 0.090140 -7.3311e-05
4:125706437 C A 0.187755 6.8603e-06
4:125712074 T G 0.726273 -2.9527e-05
4:125718172 G A 0.120495 -2.6224e-05
4:125719272 G A 0.562239 4.3962e-06
4:125720431 A G 0.644855 4.1456e-06
4:125747842 A G 0.035185 1.1927e-05
4:125773474 A C 0.029459 -2.0281e-05
4:125779518 A G 0.128772 -3.5104e-07
4:125779864 T G 1.610627 -2.5932e-05
4:125806595 A C 0.180952 2.6218e-06
4:125813548 A G 0.045153 -1.2681e-05
4:125815285 C A 0.804780 -3.6558e-06
4:125823016 A G 0.786266 -3.1650e-05
4:125823794 G A 0.027998 1.7284e-05
4:125824727 T C 0.173532 1.3516e-05
4:125841432 C T 0.120839 -3.2757e-06
4:125842156 A C 1.878187 -7.2866e-05
4:125842641 A G 0.664008 -2.7261e-05
4:125852685 G T 0.032494 -3.6324e-05
4:125854210 A G 0.099361 -3.0273e-06
4:125854315 T C 0.020871 4.8530e-06
4:125861631 T C 0.217276 2.5790e-05
4:125870455 C T 0.794679 -9.7124e-06
4:125884714 C A 1.449102 -5.9694e-06
4:125894563 A G 0.024860 -2.1077e-05
4:125900589 C T 0.037577 8.7753e-06
4:125901819 C T 0.072246 -6.3708e-05
4:125909686 T G 0.068552 -1.7411e-05
4:125910295 G A 0.050778 -7.5057e-06
4:125915357 G A 0.046162 -2.1225e-05
4:125920691 A G 0.113399 6.8331e-06
4:125927065 G A 0.433110 -2.5165e-08
4:125932923 G A 0.063092 -5.5273e-05
4:125935704 G T 0.187343 -9.8177e-06
4:125936119 G A 0.086365 6.0067e-05
4:125949982 C A 0.025003 4.6074e-05
4:125951555 C A 0.155540 -9.6488e-06
4:125963092 G A 0.851198 2.8760e-05
4:125976975 A T 1.293705 -4.4327e-05
4:125977959 T C 0.254554 -2.2825e-05
4:125979581 C T 0.067059 -5.4445e-06
4:125983100 C A 0.085381 3.2923e-05
4:125993502 G A 0.306078 5.0390e-06
4:126005535 A G 0.054520 -1.9361e-05
4:126006542 C T 1.715607 -5.7610e-07
4:126008568 A G 0.088410 6.4251e-05
4:126025525 T C 0.144270 -5.1220e-06
4:126032707 G A 0.247215 1.7664e-05
4:126038964 G A 0.136000 4.7173e-06
4:126053218 G T 0.189988 1.9699e-06
4:126054850 G A 0.031066 -1.5981e-06
4:126081446 A G 1.726013 -1.5737e-05
4:126086818 G A 0.056305 1.2536e-05
4:126087650 G A 0.333346 -4.0620e-06
4:126088249 T C 0.123578 4.2416e-05
4:126099086 T C 0.035961 -2.9336e-05
4:126103828 T A 0.066410 -8.1666e-06
4:126105195 G A 0.730051 -8.8967e-06
4:126116006 T C 0.046016 -1.6842e-05
4:126122584 C T 0.223871 5.9533e-06
4:126124816 A G 0.142050 -5.6361e-06
4:126136137 C A 0.421454 6.9438e-05
4:126136676 A C 0.056081 6.5831e-05
4:126155146 C T 0.050878 2.4958e-05
4:126155321 G A 0.609891 2.0757e-05
4:126162524 G A 0.131927 -1.3765e-04
4:126169900 C T 1.562742 -2.9668e-05
4:126182392 T C 0.222453 -3.7359e-05
4:126182807 T C 0.271017 -2.5034e-05
4:126187860 G A 0.573349 -4.1345e-05
4:126197858 C T 0.363656 1.5069e-04
4:126198757 A G 0.608771 -1.5056e-05
4:126205746 G A 0.330941 -2.9090e-05
4:126206778 G C 0.036113 1.1127e-05
4:126215219 A C 0.626766 -3.9205e-05
4:126217444 T G 0.118843 -1.4280e-07
4:126225716 C T 0.680604 -1.1484e-04
4:126232195 G T 0.711151 1.5310e-05
4:126239986 T C 0.902544 -2.6690e-05
4:126241253 C G 0.244716 2.1685e-05
4:126241335 G C 0.072009 -2.9046e-06
4:126241871 T C 1.409526 -4.6599e-05
4:126246434 A G 0.131930 7.8501e-06
4:126247704 A G 0.097404 -2.4583e-05
4:126250825 G A 0.247124 2.6920e-05
4:126252068 C T 1.170747 -8.8802e-07
4:126258604 T G 1.272990 -1.1226e-05
4:126259219 T G 0.137844 -5.3107e-05
4:126259606 A C 1.410665 -4.3044e-05
4:126261943 G A 0.131680 3.7109e-05
4:126267588 G A 1.007004 -4.9093e-06
4:126273530 T C 1.114023 -8.6765e-06
4:126275028 T G 1.947745 -2.1859e-06
4:126276881 T C 1.944370 -1.7114e-06
4:126281438 G A 0.119528 -3.8604e-05
4:126282866 G A 0.106872 -4.4255e-06
4:126282928 T C 0.089608 4.4887e-07
4:126288306 T C 0.037317 -2.6136e-05
4:126295433 A G 0.247442 3.9299e-06
4:126296175 G A 1.309116 -8.1379e-06
4:126318850 A C 0.021818 -1.9438e-05
4:126359456 G A 0.945503 3.6517e-06
4:126369230 G A 0.075543 -3.2231e-05
4:126371814 T C 0.128720 -3.2154e-05
4:126372742 A G 0.585852 -1.9812e-05
4:126372975 C A 0.033591 -1.5370e-05
4:126373570 T C 0.090270 -1.1946e-05
4:126380365 G T 0.046130 1.0384e-05
4:126393692 C T 0.082363 4.5618e-05
4:126394920 G T 1.530034 -1.7963e-05
4:126400119 T C 0.054011 1.1122e-05
4:126409265 A G 0.100945 -1.9786e-06
4:126409715 C T 0.805124 9.3282e-06
4:126412106 G C 0.046049 -5.5374e-05
4:126412154 A G 0.045630 -9.4663e-06
4:126412891 T C 0.118865 -4.5285e-06
4:126417982 A G 0.267372 1.1906e-05
4:126422859 T G 1.855700 1.3346e-05
4:126423186 A T 0.067497 -8.0290e-05
4:126431919 T C 1.237471 1.2665e-05
4:126433998 G A 0.034029 -2.9268e-05
4:126439777 C T 0.429059 2.8102e-05
4:126445933 C T 0.063897 -2.1414e-05
4:126449289 T C 0.147948 -2.3805e-05
4:126456594 C T 0.124601 1.1742e-05
4:126463807 T C 0.059366 -2.0480e-05
4:126465253 A G 0.034513 -3.0109e-05
4:126470955 T G 0.969960 2.2446e-05
4:126471645 G A 0.074105 4.2874e-05
4:126480268 A G 0.416874 3.2995e-06
4:126482093 A G 0.177758 1.5938e-05
4:126482258 T C 0.190566 -1.6703e-05
4:126482337 C T 0.113834 -3.0076e-05
4:126492224 A C 1.331081 2.4182e-05
4:126500482 G A 1.498926 1.5091e-05
4:126504601 T C 0.174674 -1.4815e-05
4:126507717 C G 0.813161 7.8494e-05
4:126513143 A G 0.036649 1.2752e-05
4:126524825 A C 1.606989 3.5041e-06
4:126528940 T C 0.034052 -1.6711e-05
4:126529334 A C 1.538440 -1.4450e-05
4:126529485 G A 0.078302 -2.9062e-05
4:126530985 A G 0.211498 -1.2994e-05
4:126533562 C T 0.369667 1.2793e-05
4:126540712 G A 0.145260 -7.8496e-06
4:126543108 T C 0.165612 -4.8973e-05
4:126545455 A G 1.274295 -6.7330e-06
4:126553888 A G 1.302063 -2.7971e-06
4:126555510 C T 0.127171 4.3591e-05
4:126567012 G A 1.239961 2.2164e-05
4:126572106 T C 0.293251 1.4727e-05
4:126579872 G A 0.067578 -2.3589e-05
4:126584172 G A 0.725650 -2.9666e-06
4:126592250 T C 0.097187 -4.5046e-06
4:126592549 G A 0.040138 1.1757e-05
4:126602742 G T 0.718275 2.4456e-07
4:126608039 T C 0.056309 5.5614e-05
4:126611109 A G 0.077387 8.1879e-06
4:126630638 C T 0.197044 -2.4941e-08
4:126649633 G A 0.084242 4.2669e-05
4:126651098 A T 0.185148 -2.3882e-05
4:126653183 T C 0.030527 5.1335e-07
4:126653399 G A 0.047876 -1.5094e-06
4:126665488 T C 0.024035 -9.9546e-06
4:126672662 T C 0.129161 1.0711e-05
4:126679013 G A 0.026859 9.8657e-06
4:126681852 G A 0.136714 4.1439e-05
4:126682931 A G 0.028433 3.3995e-05
4:126688173 C T 0.071077 2.1353e-05
4:126691203 T C 0.088819 5.2366e-05
4:126695894 T C 1.063618 -6.5223e-06
4:126695939 C T 0.480181 5.1277e-05
4:126711158 G T 0.036973 -2.6547e-05
4:126713572 T C 0.036772 6.9113e-06
4:126718300 T C 0.555556 6.2170e-05
4:126721918 G C 0.022812 -4.6898e-06
4:126722620 C T 0.375088 6.5881e-05
4:126730537 A G 0.160961 4.7935e-05
4:126734311 C T 1.529297 6.7684e-06
4:126736372 C T 1.106213 -8.7552e-06
4:126739433 T C 0.041378 -1.3664e-05
4:126739502 T G 0.421967 -2.0284e-05
4:126741297 T C 0.051459 -1.2548e-06
4:126742333 C A 0.353909 -8.3554e-06
4:126742570 T G 0.058435 -4.2114e-05
4:126745480 A G 0.103354 -3.0927e-05
4:126745624 A G 0.230979 1.2433e-05
4:126746398 A G 0.083710 -2.3331e-05
4:126747781 A G 0.139129 5.0443e-05
4:126748209 C A 0.037937 2.0495e-05
4:126749905 C T 0.345125 4.2312e-05
4:126757351 T C 0.284136 -2.0498e-05
4:126761599 T C 0.951300 -8.2195e-06
4:126763425 C A 0.067724 -2.5817e-05
4:126769869 A C 0.138399 1.4675e-05
4:126779239 T C 0.295172 7.4645e-06
4:126781037 T C 0.065592 4.6770e-05
4:126804822 C T 0.118963 -8.6844e-06
4:126809047 A G 1.756157 4.1884e-05
4:126811636 A C 0.144858 3.8527e-06
4:126828279 G A 0.088588 6.1884e-05
4:126830908 A G 0.144283 -4.0063e-05
4:126834778 A G 0.343207 -1.6924e-05
4:126837903 T C 0.057834 -1.0399e-05
4:126838665 T C 0.052508 3.3930e-05
4:126864721 C T 0.453062 1.2338e-05
4:126866273 A G 0.042225 4.5932e-06
4:126866282 C T 0.048100 -2.8185e-06
4:126867257 T C 0.127843 8.7224e-05
4:126881841 C T 0.102065 -1.7236e-05
4:126885223 T G 0.417868 -2.2462e-05
4:126895392 C T 0.037716 -2.6520e-05
4:126900126 G A 0.142807 -6.5235e-06
4:126909685 A G 0.128846 1.3473e-05
4:126912324 T C 0.463231 5.5365e-06
4:126915313 A G 0.041891 -5.9586e-06
4:126917488 C T 0.047999 1.2597e-06
4:126923863 T C 0.045315 1.6509e-05
4:126939902 A G 0.103918 -2.3235e-05
4:126944421 C T 1.390934 2.9878e-06
4:126947720 A G 0.246657 2.1215e-05
4:126950471 T C 0.021702 -1.1404e-05
4:126975454 T C 0.422428 4.7157e-06
4:126980772 T C 0.022328 -7.2167e-06
4:126981644 T C 0.151213 3.6231e-05
4:126989632 T C 0.138412 -1.7039e-05
4:126989652 T C 0.857658 1.5719e-05
4:126990766 C T 0.060554 5.5328e-05
4:126995841 G A 0.186590 7.0757e-06
4:126996250 T C 0.061177 1.3060e-05
4:127003391 C T 0.052975 1.5502e-05
4:127015658 C A 0.031533 1.4817e-06
4:127018677 C T 0.278609 3.6782e-05
4:127024993 A G 0.058873 -3.9883e-06
4:127027939 G A 0.677475 -4.4280e-06
4:127029177 G A 0.045779 -1.5474e-05
4:127035515 C T 0.061551 -9.2823e-06
4:127039929 C T 0.076592 -3.1985e-05
4:127057914 A G 0.053189 1.4857e-05
4:127058257 T C 0.072982 2.3013e-05
4:127058428 T C 0.551144 -1.8745e-05
4:127074653 A C 0.343785 1.8569e-05
4:127079401 G C 0.117892 4.3682e-06
4:127081816 A G 0.034208 2.0170e-05
4:127091921 T C 0.042339 3.6352e-06
4:127095950 A G 0.055656 -3.1886e-05
4:127096381 G A 0.379788 3.2915e-05
4:127096872 G A 0.133166 -3.5315e-05
4:127149124 C T 0.104084 -2.8979e-06
4:127150125 G A 0.069029 -3.2666e-05
4:127169656 G A 0.054663 3.8786e-05
4:127170596 T C 0.064118 -3.4264e-06
4:127171370 C T 0.702234 4.2036e-05
4:127171396 C A 1.147941 -3.3207e-05
4:127177429 T G 0.071788 1.0525e-05
4:127180657 G A 0.080867 2.6102e-05
4:127181197 A G 0.049476 -2.3640e-05
4:127184108 C G 1.406030 -1.0520e-05
4:127184205 C T 0.895660 -7.4686e-05
4:127190493 T C 0.037032 -7.4480e-06
4:127190734 A G 0.023539 3.7814e-05
4:127197277 G A 0.058003 -6.8749e-06
4:127201698 A G 0.177005 7.0080e-06
4:127205648 T C 0.247679 2.8070e-05
4:127209077 G T 0.936411 -4.6222e-05
4:127210002 A G 0.165920 -4.8398e-05
4:127214010 T G 0.033163 -3.2928e-05
4:127219462 C T 0.307532 3.4278e-05
4:127237857 A C 0.959700 1.2249e-05
4:127239569 A G 0.088046 -8.3832e-06
4:127244471 C T 0.064998 1.2750e-05
4:127252500 C T 1.497423 1.6212e-05
4:127252566 T C 0.821405 3.6140e-05
4:127255548 C T 0.124351 -1.3992e-05
4:127259636 T C 0.102493 8.2047e-06
4:127260145 A G 0.084356 -9.3317e-06
4:127261220 G A 0.397000 -4.8470e-06
4:127271706 C T 0.534049 1.5276e-05
4:127273294 T C 0.040868 -8.8384e-06
4:127273449 T C 0.852997 1.1698e-05
4:127273802 T C 0.120664 -7.0650e-06
4:127273929 G C 0.842211 1.7049e-05
4:127274175 C A 0.128911 2.8217e-05
4:127274267 G T 0.082811 2.8757e-05
4:127274402 C T 0.232645 -7.8329e-05
4:127275351 A G 0.020416 -4.0799e-05
4:127281375 T C 0.330081 -3.2969e-05
4:127281668 T C 0.257598 6.5270e-06
4:127281928 G A 0.037804 -1.0999e-04
4:127283300 G A 1.088471 -3.0953e-05
4:127290078 A G 0.429786 1.4261e-05
4:127293205 T C 0.125773 2.8883e-06
4:127297701 T C 0.221511 -4.4228e-06
4:127304649 T C 1.699213 2.5061e-05
4:127314296 T G 0.063018 1.9340e-05
4:127315595 A C 0.500019 1.9752e-05
4:127318316 A G 0.247283 4.4653e-06
4:127333349 A C 0.094324 -1.0858e-05
4:127337342 C T 0.035013 -5.3760e-06
4:127337619 C T 0.044932 -3.0573e-05
4:127337839 T C 1.686129 -2.7936e-06
4:127342701 G A 1.388941 -1.0957e-05
4:127343840 A G 0.121050 1.1883e-05
4:127345723 G T 0.372546 2.0017e-05
4:127349836 G A 0.023714 2.0886e-05
4:127356898 C T 1.385948 -2.7331e-05
4:127360526 G A 0.084878 -9.9495e-06
4:127363454 T C 0.056435 -1.0982e-05
4:127364027 T C 0.059298 2.1943e-05
4:127366741 G A 1.202708 -4.0100e-05
4:127367941 G A 0.036954 4.8989e-06
4:127368741 G C 0.083655 1.1929e-05
4:127369690 A G 0.228552 8.1244e-05
4:127378765 T C 0.244852 3.7577e-05
4:127386702 G A 0.308672 4.4423e-05
4:127388359 C G 0.442163 3.8164e-06
4:127396800 T C 0.119888 -3.5498e-05
4:127400930 A C 0.256647 4.7849e-05
4:127404615 T G 1.088114 3.3587e-05
4:127409607 G T 0.895225 6.7697e-07
4:127413700 C T 1.160948 2.7719e-05
4:127414252 G A 1.858135 -1.9345e-06
4:127417564 C A 0.259452 -1.6497e-05
4:127428416 A G 0.127447 -2.6128e-05
4:127443332 A G 0.204289 3.0212e-05
4:127447572 C A 0.168046 -4.0966e-06
4:127454369 A G 0.096141 2.0736e-05
4:127457960 C A 0.340847 3.0973e-05
4:127461173 C T 0.072249 1.8617e-05
4:127462961 A C 0.054335 2.4850e-06
4:127465038 C T 0.122932 -2.6477e-05
4:127467035 A G 0.168027 1.9839e-05
4:127473484 C T 0.095385 -2.5133e-05
4:127484844 A G 0.061187 -5.9843e-05
4:127503079 C T 0.627447 1.4030e-05
4:127512980 T C 0.050317 -1.4575e-05
4:127522951 C T 0.307669 -5.1269e-05
4:127525366 G A 0.067724 1.8425e-05
4:127528506 T C 0.158688 1.0305e-05
4:127532575 T C 0.033701 1.9765e-05
4:127534936 C T 0.062670 -1.9068e-05
4:127535036 G A 0.177173 1.9788e-05
4:127538994 C T 0.387763 -5.2403e-05
4:127539130 T C 0.611221 3.0917e-05
4:127539169 C A 0.025321 1.4840e-06
4:127548549 T C 0.038904 -3.9886e-05
4:127555022 A C 0.044101 1.2300e-06
4:127561184 T C 0.063709 -1.3930e-05
4:127561796 C T 0.062537 -1.2493e-05
4:127564095 C T 1.605295 7.1649e-05
4:127574734 T C 0.033448 1.3056e-05
4:127583475 T C 0.026213 -1.7809e-06
4:127589854 G T 1.683172 3.5916e-07
4:127598148 A G 0.901145 -4.9729e-05
4:127616837 T C 0.114247 -1.2766e-05
4:127628925 G A 1.256667 -3.4720e-05
4:127629478 A G 1.689112 7.1147e-06
4:127629781 T C 0.024931 -4.1291e-05
4:127643768 C T 0.040131 2.4689e-06
4:127661938 T C 0.032617 9.4684e-06
4:127670151 C T 0.451978 -1.0827e-05
4:127671942 T C 0.546948 2.4011e-06
4:127697999 A C 0.037311 -2.3436e-05
4:127705493 A G 0.534672 1.7610e-05
4:127711624 G A 0.035334 2.5548e-05
4:127712289 A G 1.277018 2.7415e-05
4:127713633 G A 0.204685 -2.9559e-05
4:127722298 T G 1.575848 8.5979e-06
4:127723778 G A 0.054910 5.9217e-06
4:127746848 T C 0.030105 5.1686e-05
4:127747142 C T 1.575238 8.4739e-06
4:127749390 C T 0.409227 3.9066e-05
4:127749954 A C 0.051865 -6.6356e-06
4:127762198 C G 0.062395 -3.3692e-05
4:127776440 A G 0.709025 1.5197e-05
4:127776703 T C 0.032728 -2.5795e-05
4:127792507 G C 0.051485 -1.6990e-05
4:127797977 C T 0.062395 -3.9975e-06
4:127800592 G A 0.126431 -1.3128e-05
4:127807092 T G 0.158120 -8.3191e-05
4:127815859 A G 1.269488 -2.7181e-05
4:127819743 A G 0.744093 -9.7659e-07
4:127848006 G A 0.176755 2.4252e-05
4:127848061 T C 0.066426 -1.2321e-05
4:127848424 C T 0.034480 4.0146e-05
4:127861629 C T 0.051274 1.9802e-06
4:127868973 A T 0.124055 2.4927e-05
4:127872891 C A 0.033737 -1.9766e-05
4:127874590 G A 0.050872 5.7964e-06
4:127882635 T C 0.068734 -2.5423e-05
4:127920018 G A 0.776749 1.8467e-05
4:127940613 A C 0.659471 -3.7947e-06
4:127951412 C T 0.066280 -1.6872e-05
4:127952052 C A 0.849128 -1.1746e-06
4:127957122 T C 0.427599 1.7669e-05
4:127964490 T C 0.788278 9.8320e-06
4:128002348 C T 0.331055 3.8067e-05
4:128003190 T C 0.032822 -5.1382e-06
4:128027869 A G 0.871121 1.8952e-05
4:128056417 C T 1.771578 4.5235e-05
4:128056775 T C 0.035986 -2.7853e-05
4:128058637 A C 0.100760 -1.1134e-05
4:128069437 A G 0.038388 1.1801e-05
4:128080725 C A 0.042186 2.1717e-05
4:128081717 G C 0.049252 -1.2897e-05
4:128094651 A G 0.062145 3.2156e-06
4:128101155 G C 0.063102 2.4826e-05
4:128103242 C T 0.537444 2.9788e-05
4:128107495 G T 0.020475 5.2918e-06
4:128133950 A G 0.041702 7.9048e-06
4:128134605 A C 1.198940 -8.3787e-06
4:128136441 A G 1.182594 -3.6833e-06
4:128150332 C T 1.740360 3.4273e-05
4:128152954 A C 0.056042 1.2046e-05
4:128155635 C T 0.047068 -8.0937e-06
4:128158942 A C 0.048311 -2.9368e-07
4:128163458 T C 0.039635 2.5755e-05
4:128167052 G A 1.253116 -1.4065e-05
4:128182669 A G 0.057042 -1.1917e-05
4:128215831 C T 0.071437 1.4162e-05
4:128230946 G A 0.047704 2.1603e-05
4:128250241 A G 0.104292 -2.9475e-05
4:128253618 T G 0.071480 2.1311e-05
4:128254117 A G 0.020592 -2.7691e-05
4:128274696 C T 0.393956 3.5029e-06
4:128275599 C T 0.025697 -2.1208e-05
4:128279531 T C 0.591915 -2.3595e-05
4:128288397 A G 0.042783 9.0238e-06
4:128294855 C G 0.043864 1.9064e-06
4:128302872 C T 0.056072 -1.1654e-05
4:128303785 C T 0.022299 9.0783e-07
4:128310582 A G 0.069376 1.1785e-05
4:128315348 C T 0.061564 -1.9065e-07
4:128318449 T C 0.043789 -1.2833e-05
4:128329726 C A 0.047597 1.9634e-06
4:128336520 G A 0.242512 3.5007e-05
4:128341458 T C 0.031163 2.9959e-05
4:128342120 C T 1.005258 1.9720e-05
4:128346978 A G 0.057325 -9.8298e-06
4:128364399 G A 0.035597 -1.0756e-06
4:128370277 T C 0.181701 -3.2217e-05
4:128370935 A C 0.046607 1.3353e-05
4:128387836 A G 0.079558 -2.0524e-05
4:128387980 T G 0.133316 -4.5026e-06
4:128392639 T C 0.025827 -1.3544e-05
4:128392739 T C 1.375487 4.1804e-06
4:128417035 G C 1.551888 -6.2793e-06
4:128422132 T G 1.564576 -1.4655e-05
4:128427778 C T 1.592613 -1.2154e-05
4:128430848 T C 0.031274 1.7966e-05
4:128440683 G A 0.030426 1.0727e-05
4:128443767 G A 0.028622 2.1554e-05
4:128460126 A G 0.046701 1.5181e-05
4:128466995 G A 0.038658 1.9435e-05
4:128467975 G A 0.058298 4.7076e-06
4:128481758 C T 0.608229 7.4090e-05
4:128500446 G A 0.067958 -1.7198e-05
4:128519929 G A 0.027359 -3.6524e-05
4:128521237 A G 0.064942 6.0823e-06
4:128536488 G A 0.022360 -3.9213e-06
4:128538845 C T 0.042306 1.3650e-05
4:128539022 A G 0.966230 4.7456e-05
4:128543286 T C 0.036285 1.3238e-05
4:128543742 C T 1.017167 4.5326e-05
4:128549318 A G 0.042507 4.1308e-06
4:128561829 G A 0.060168 4.0072e-05
4:128582799 G A 0.121329 6.6368e-06
4:128608154 A G 0.048184 1.4518e-05
4:128617798 A G 0.172418 7.8185e-06
4:128628100 C A 0.027781 1.8554e-06
4:128631859 G A 0.097297 1.2532e-07
4:128632445 T C 1.039888 5.4309e-05
4:128636723 G A 0.055186 3.0389e-06
4:128656054 A G 0.449076 2.5471e-05
4:128660611 A G 0.072375 -1.2475e-05
4:128664325 G A 0.024175 -1.9203e-05
4:128669758 A C 0.036632 -3.9484e-05
4:128704037 C T 0.040294 1.6718e-05
4:128707243 A G 0.051787 -2.5861e-05
4:128725301 A G 0.079640 -7.2215e-06
4:128741710 C T 0.095369 4.6954e-06
4:128766074 T C 0.281692 1.7810e-06
4:128795280 A G 0.055520 5.7880e-06
4:128814964 T G 1.282695 3.2901e-05
4:128830540 A G 0.048509 -9.8390e-06
4:128832078 T C 1.266904 2.5730e-05
4:128842761 A G 0.028359 -9.4734e-07
4:128863049 C G 0.028119 4.0027e-07
4:128880854 C T 0.178582 -1.8320e-05
4:128886745 G C 0.041547 -1.3966e-05
4:128889743 C A 0.235488 -5.6385e-06
4:128934202 C A 0.031131 3.3908e-05
4:128938032 A G 0.076933 -2.3187e-06
4:128940313 G A 0.395806 -1.4651e-05
4:128949850 G A 0.028346 -2.1211e-07
4:128949929 A C 0.029021 -5.3285e-06
4:128951897 G A 0.030663 3.6295e-06
4:128955500 T C 0.170101 9.8857e-06
4:128961402 A G 1.218012 2.9834e-05
4:128967910 C T 0.028739 -8.0968e-07
4:128978682 T G 0.025253 -2.2011e-05
4:128986113 C G 0.052563 1.3127e-05
4:129011520 A G 0.031689 4.6373e-06
4:129024273 T C 0.434717 3.2145e-05
4:129045317 A G 1.283951 2.3487e-05
4:129082818 T C 0.053780 1.4319e-05
4:129082821 A T 0.747705 -2.0560e-05
4:129092826 C A 0.096898 1.4508e-06
4:129098453 A C 0.079270 -8.6556e-06
4:129099645 G A 0.049538 -3.3387e-05
4:129100643 A G 1.281144 2.1011e-05
4:129114684 G A 0.051703 1.9541e-05
4:129142166 T C 1.439806 3.4835e-05
4:129143534 G A 0.028141 1.0679e-06
4:129163101 A G 0.314508 8.2693e-06
4:129166323 A G 0.088111 -6.6915e-08
4:129179586 G A 1.322830 6.0862e-05
4:129189027 C T 0.393031 4.5373e-05
4:129195300 T C 0.084998 8.3885e-07
4:129197213 A G 0.039670 1.2768e-05
4:129208259 T G 0.398889 5.2512e-05
4:129213745 T C 0.195230 4.6270e-06
4:129218494 G A 0.025204 -9.9057e-06
4:129223251 T C 0.058597 7.9680e-06
4:129227284 T A 0.044124 7.2573e-06
4:129237179 A G 0.042855 2.1283e-06
4:129240443 T C 0.054400 -3.9639e-05
4:129247395 G A 0.770400 1.4329e-05
4:129251946 T G 0.175171 2.8914e-05
4:129281866 A G 0.036837 -1.2899e-05
4:129283087 T C 0.364818 -5.3717e-06
4:129301428 C T 0.049781 -2.7947e-05
4:129305650 C T 0.328283 -6.8992e-06
4:129306657 G A 0.280102 -2.9995e-05
4:129308192 A G 0.039414 2.7764e-06
4:129314602 C G 0.144611 1.3487e-05
4:129336595 G T 0.295646 -9.9742e-06
4:129339672 C T 0.627710 -2.2401e-05
4:129340250 A G 0.021971 5.1678e-06
4:129341053 G T 0.030034 -3.7520e-06
4:129351974 A G 0.032264 7.3940e-06
4:129370768 A G 0.366778 2.2636e-05
4:129371422 A G 0.078163 1.6936e-05
4:129380839 T C 1.288489 3.7378e-05
4:129382079 T G 0.482524 -6.2024e-06
4:129402861 G C 0.071879 -6.5694e-06
4:129414236 G A 0.071846 -1.0029e-05
4:129414739 G T 0.031510 1.2009e-05
4:129418946 G A 0.048684 -8.4670e-07
4:129423008 T C 0.038950 -1.1685e-05
4:129424241 T G 0.042400 1.3675e-05
4:129425635 T C 0.092454 3.3112e-06
4:129431298 T C 0.275418 -3.7677e-06
4:129433980 G A 0.128415 -4.1198e-06
4:129437281 C T 0.449255 9.0557e-08
4:129443161 A G 1.372514 -2.5821e-05
4:129447598 C T 0.129771 5.1284e-05
4:129450392 T C 0.478522 -2.5193e-05
4:129458258 G T 1.288875 -6.6682e-06
4:129461389 A G 0.506083 1.6674e-07
4:129465489 C A 0.634348 1.3178e-05
4:129467633 G A 0.107583 1.7640e-05
4:129468161 T C 0.515096 4.2157e-06
4:129471183 G A 0.407059 5.0512e-06
4:129471494 A G 0.349897 7.9311e-06
4:129474983 T C 0.046117 4.5165e-05
4:129475160 G T 0.042634 2.4591e-05
4:129477484 T C 0.041589 1.0330e-05
4:129477529 C T 0.871040 2.0753e-05
4:129479168 T C 0.027262 -1.0560e-05
4:129482805 C T 0.100997 -6.2264e-08
4:129483230 C T 0.556026 1.1164e-05
4:129484949 G A 0.075177 1.9374e-05
4:129485999 G A 0.082064 6.9141e-06
4:129488143 G C 0.064852 -1.0656e-05
4:129490856 C T 0.024613 2.7296e-05
4:129494050 C T 0.147471 7.4088e-05
4:129510727 T C 1.811872 -5.8761e-05
4:129521679 C T 0.056860 -1.5718e-05
4:129523489 G A 0.101507 1.3991e-05
4:129525188 C T 0.053848 -3.4721e-06
4:129525774 A G 0.897565 -3.1401e-05
4:129529352 A G 0.109933 3.4208e-05
4:129530104 T C 0.082840 -8.4990e-06
4:129531410 T C 0.050129 -2.9088e-06
4:129534583 A G 0.646250 3.6132e-05
4:129539181 T C 0.054056 1.4613e-05
4:129542137 G A 0.180121 6.9748e-05
4:129544030 T C 0.020088 -5.6564e-06
4:129553630 T G 0.028709 -8.3559e-06
4:129559473 A G 1.455704 6.5055e-07
4:129560718 A G 0.085388 -2.2117e-05
4:129569808 T G 1.349965 1.0810e-05
4:129570447 G A 0.978633 -9.0693e-06
4:129576692 T G 0.023227 2.7884e-05
4:129580629 T C 0.021734 -2.8599e-05
4:129589625 A G 0.087524 4.0285e-05
4:129591957 T C 0.045893 -1.7201e-05
4:129593384 T C 0.150788 -4.0876e-05
4:129597399 G A 0.072681 1.5353e-05
4:129605260 A G 0.046428 -9.8037e-06
4:129607171 T C 0.048600 3.2512e-06
4:129608728 C T 0.101104 2.9995e-06
4:129612058 A G 0.113763 -1.6548e-05
4:129612864 T C 1.409961 7.3312e-06
4:129621566 G A 0.132030 -1.0180e-05
4:129629046 A C 0.200845 -6.7025e-06
4:129629250 T C 1.569701 3.5046e-05
4:129631837 T C 0.078776 2.4419e-05
4:129632700 A G 0.044542 -4.5331e-05
4:129636299 A G 0.105090 -8.4218e-06
4:129646870 T C 1.399792 4.0402e-05
4:129650852 A G 0.169711 -1.4881e-05
4:129654251 A G 0.436093 -3.7162e-05
4:129658253 A G 0.112685 -1.2810e-05
4:129664188 G C 0.053228 -1.1638e-05
4:129666533 A G 0.256589 -8.2420e-06
4:129671918 A G 0.091039 5.4673e-05
4:129672041 A G 0.035889 -4.8837e-06
4:129675024 T G 1.477182 -1.9580e-05
4:129676063 A G 1.253444 2.1562e-05
4:129676324 C G 0.266820 -1.4742e-05
4:129677202 A G 0.097586 -2.9362e-05
4:129683231 C G 0.070584 3.3206e-05
4:129685158 A G 1.272666 2.0706e-06
4:129688047 T C 1.510659 1.7553e-05
4:129688087 T C 0.060080 -1.8506e-05
4:129690562 A G 0.183555 1.1497e-05
4:129694554 T C 1.341253 7.3309e-06
4:129698141 G T 0.216932 1.5073e-05
4:129698803 G T 0.062826 -1.0612e-05
4:129700205 C T 0.080110 -2.6228e-05
4:129708024 A G 1.805776 -9.4306e-06
4:129709436 T C 0.067685 -2.3110e-05
4:129710184 T C 0.031773 -3.0967e-05
4:129713511 A G 1.437580 -6.4941e-05
4:129718310 G A 0.072879 3.3577e-05
4:129718550 T C 0.025980 -3.8062e-05
4:129720668 A G 0.062920 -1.0709e-05
4:129721687 C T 1.293981 -1.5923e-05
4:129725834 C T 0.027177 -2.5896e-05
4:129748254 T C 0.062862 -6.7444e-06
4:129754242 A G 0.038168 -1.8179e-05
4:129754843 T C 0.043497 -6.0094e-06
4:129760124 A G 0.057844 9.0633e-06
4:129762842 A G 0.034224 -1.0185e-05
4:129763370 T G 1.692400 -8.8873e-06
4:129770150 T G 0.032750 2.8059e-05
4:129774375 G A 1.733914 3.4755e-06
4:129779328 T G 0.033458 2.0116e-05
4:129787046 G A 0.102948 4.1627e-05
4:129792810 A G 0.030663 5.5659e-06
4:129801941 G T 0.029112 7.0186e-06
4:129802281 G A 0.023558 7.4338e-06
4:129805156 G A 0.188174 6.6799e-06
4:129808206 A G 0.723994 -8.0330e-06
4:129835649 G A 0.451790 -5.3403e-05
4:129836458 C T 1.358771 -8.7095e-06
4:129840234 C T 0.389723 -2.2341e-05
4:129844081 C T 0.049087 -8.1921e-06
4:129857935 A G 0.029748 -3.8212e-06
4:129866452 T G 1.393443 -2.6671e-05
4:129867280 A T 1.299369 -7.5047e-06
4:129869582 A G 0.020075 2.4593e-07
4:129878265 G C 0.037071 7.5420e-07
4:129884516 T G 0.656287 -5.9228e-06
4:129890790 C T 0.352724 1.7508e-05
4:129891542 A C 0.030176 8.3240e-06
4:129913243 T G 0.082152 2.2511e-06
4:129918455 A G 0.104090 3.7713e-05
4:129937917 T C 0.080776 3.4377e-05
4:129963781 G A 0.044000 -1.2063e-05
4:129982775 C T 0.196097 -1.9805e-05
4:130013465 C T 0.054582 2.8700e-05
4:130021000 A G 0.043686 2.3756e-05
4:130023884 T G 0.091328 -4.4600e-06
4:130030644 T C 0.314482 -2.7073e-05
4:130034504 C T 0.150077 3.7350e-06
4:130035755 A G 1.641901 -1.9439e-05
4:130036435 T C 0.294555 -2.7382e-05
4:130048820 T C 0.029612 -1.0168e-05
4:130050963 A G 0.067568 1.2822e-05
4:130055351 T C 0.544416 -1.6717e-06
4:130055536 T C 0.477799 -5.0463e-07
4:130057715 T C 0.837001 -1.9401e-05
4:130070271 C T 0.063284 3.3468e-05
4:130077104 T G 0.532640 -5.5504e-06
4:130095001 T G 0.022558 1.7064e-05
4:130095095 T C 0.642521 -2.9502e-05
4:130097538 A G 0.037470 8.3632e-06
4:130109616 A G 0.201767 -2.3397e-05
4:130112033 A G 0.033559 5.4260e-06
4:130119003 C T 0.068412 -1.0882e-05
4:130121418 C T 0.160350 -1.3863e-05
4:130123999 G C 0.027340 -3.2132e-05
4:130130206 C A 0.129921 1.9529e-05
4:130130915 C T 0.087079 1.8888e-05
4:130134683 C G 0.109965 2.4103e-06
4:130136923 T C 0.184941 1.7285e-06
4:130138361 C T 1.104808 -8.2739e-06
4:130139173 A G 1.398373 1.8716e-05
4:130140724 A G 0.917361 -1.2727e-05
4:130152792 T C 0.094243 -2.6836e-05
4:130162168 T A 0.198365 9.4755e-06
4:130162612 C T 0.289369 4.8921e-06
4:130164206 T C 1.603266 -2.4944e-05
4:130169207 T G 0.184623 -3.4029e-05
4:130178102 T C 0.490642 -1.9539e-05
4:130180588 C T 0.607382 -2.6256e-06
4:130182444 A C 0.078935 -4.3582e-06
4:130184066 A G 0.223715 -3.3789e-05
4:130192103 G A 1.396371 -1.7717e-05
4:130196285 A T 0.024908 -1.0122e-05
4:130202960 A G 0.034084 1.5971e-05
4:130214024 A G 0.397150 7.0615e-06
4:130215176 T C 0.047889 3.6215e-06
4:130230383 C A 1.133903 -2.0889e-05
4:130233602 G T 0.213760 -9.6359e-06
4:130240084 G A 0.081279 -2.7182e-05
4:130241823 A G 0.118168 1.1037e-05
4:130246306 C T 1.594635 -6.2015e-06
4:130246365 A G 1.888418 -1.0450e-05
4:130250671 G A 0.873958 -2.6439e-06
4:130252473 C T 0.103048 9.7341e-06
4:130254216 T C 1.376526 6.5579e-06
4:130284585 T C 0.447586 1.6959e-05
4:130289596 A G 0.091782 -1.2878e-05
4:130307649 T C 0.041917 -6.0239e-05
4:130309512 A G 0.294932 -8.6238e-06
4:130312534 G T 0.214023 -3.9610e-05
4:130319317 T G 0.082808 -3.5313e-06
4:130319698 T C 0.039223 2.3470e-05
4:130325201 G T 0.109686 -1.1540e-05
4:130328711 C T 0.096709 3.3219e-05
4:130331406 T C 0.046574 4.4433e-06
4:130343177 T C 0.043926 -6.0951e-06
4:130343538 A G 0.045516 -3.0236e-05
4:130364383 G A 0.790073 1.7503e-05
4:130377798 C T 0.255541 -2.5405e-05
4:130378353 T C 0.071788 3.6941e-05
4:130380405 A G 0.723770 -2.6637e-05
4:130384783 C T 0.724166 -2.9947e-05
4:130386805 G A 0.044111 2.1865e-05
4:130386996 A G 0.027281 -1.5496e-05
4:130389155 C T 0.773669 1.1542e-05
4:130403869 A G 0.098251 -1.5081e-05
4:130404781 G C 0.034133 -8.8662e-06
4:130420141 T C 0.356301 -3.2004e-05
4:130422893 G A 0.181588 3.7253e-05
4:130427192 A T 0.020137 -4.5670e-06
4:130444003 T C 0.048265 -3.5288e-06
4:130447978 T C 0.059782 1.0275e-05
4:130450256 G A 1.325027 4.3298e-05
4:130453852 A G 0.028346 -3.0617e-05
4:130462909 C T 0.115548 6.3425e-06
4:130473693 A G 0.309558 -2.5567e-05
4:130479775 T C 0.050544 6.3997e-06
4:130482387 T C 0.273967 2.4607e-05
4:130485262 G A 1.093314 7.8404e-05
4:130486911 T G 0.344648 -2.9097e-05
4:130538554 G A 0.172055 -1.3018e-05
4:130543768 T C 0.992733 -5.6249e-05
4:130549411 G A 0.333694 -3.1359e-05
4:130558201 G T 0.047344 -1.1057e-05
4:130561629 A G 0.170386 -1.0739e-05
4:130562892 T C 1.915482 -3.1082e-05
4:130564542 T C 0.059055 -1.1787e-05
4:130564918 T C 0.032111 -1.9656e-05
4:130568677 T G 1.156439 -1.2080e-05
4:130569255 G A 0.288100 -2.5229e-05
4:130573658 A G 0.364474 -1.6306e-05
4:130588289 T C 1.821775 3.2439e-06
4:130591885 T C 0.059726 -1.8814e-05
4:130593684 C T 0.036817 2.6891e-05
4:130609361 C T 0.229931 1.6485e-05
4:130613220 C T 0.171010 -8.3787e-06
4:130617178 G T 0.025188 2.1343e-06
4:130619860 C A 0.078721 -5.4015e-05
4:130620388 A G 0.022993 -1.3415e-05
4:130624125 T C 0.065407 -2.5690e-06
4:130624213 G A 0.030293 -1.6279e-05
4:130631028 T C 0.538521 1.5944e-05
4:130645957 T C 0.785840 -4.6483e-06
4:130648045 G T 0.050252 -6.8933e-06
4:130652810 C T 1.456496 3.3224e-05
4:130681696 T C 0.070785 3.4817e-06
4:130695751 G A 0.129976 3.5419e-05
4:130696059 C T 0.042835 -2.3096e-06
4:130706927 C G 0.051433 2.2248e-05
4:130709975 C T 0.106346 -4.6523e-05
4:130711073 G A 0.050635 -1.1534e-05
4:130714445 G A 0.028576 2.4431e-06
4:130718038 A G 0.083651 -1.4256e-05
4:130721815 A G 0.093512 -3.9529e-05
4:130731284 C T 1.306779 7.4347e-07
4:130747207 G T 1.329279 -1.7236e-05
4:130758948 A G 0.020621 -1.5209e-05
4:130761011 C T 1.443425 -2.2227e-05
4:130767899 C T 0.111309 -4.2178e-05
4:130771696 T C 0.025460 -2.8262e-05
4:130782694 T C 0.021166 -1.8238e-05
4:130783666 A G 0.039726 1.5799e-06
4:130802447 T C 1.940189 -3.6323e-05
4:130804450 T C 0.021419 2.3970e-06
4:130804453 A G 0.029079 1.0656e-05
4:130814387 G A 0.030413 -1.2156e-05
4:130819828 G A 0.737932 5.4103e-09
4:130821472 A G 1.366606 2.4439e-06
4:130829365 A C 0.098631 -1.4386e-06
4:130856369 G A 0.047840 3.3466e-05
4:130860225 G A 0.093356 -9.3425e-06
4:130871605 G T 0.034984 7.2369e-06
4:130889867 A G 0.103646 -4.1660e-05
4:130890044 G A 1.273058 -3.7856e-09
4:130909708 T C 0.789294 -2.3237e-06
4:130914838 A C 0.154939 -4.9987e-05
4:130928328 C T 0.033471 2.3489e-05
4:130930140 T C 0.083018 -4.3923e-06
4:130951432 G A 0.793796 4.4916e-09
4:130953303 C T 0.031228 3.9703e-06
4:130956329 G A 0.038418 1.2651e-07
4:130963247 A G 0.606372 1.7808e-06
4:130965747 T C 0.026762 -1.1662e-05
4:130974903 T C 0.054955 1.2025e-05
4:130979173 T C 0.625828 2.0168e-06
4:130981122 T C 0.033955 -8.5191e-06
4:130982394 A C 0.050794 -1.7394e-05
4:130982586 A G 0.225708 -2.3616e-06
4:130983977 G A 0.247569 -1.1630e-06
4:130985061 T C 0.245690 -1.8831e-06
4:130989247 G A 0.063878 -3.3631e-05
4:130990145 G T 0.154790 -4.2248e-05
4:130995144 T G 0.021932 -4.3291e-06
4:130995773 G A 0.030644 1.2850e-05
4:130999762 A G 0.037048 -5.1156e-06
4:131011290 C G 0.121206 2.8336e-05
4:131013140 T C 0.903213 7.5110e-06
4:131015549 C G 0.178186 3.4037e-05
4:131019801 C T 0.032380 1.4461e-05
4:131024471 C T 0.806484 -4.0533e-06
4:131031064 T C 0.132761 9.6284e-07
4:131037964 G A 0.150759 2.3155e-05
4:131063002 A G 1.475182 -3.5642e-06
4:131064690 C A 0.120462 -5.2649e-06
4:131065554 T C 0.063323 -2.4731e-06
4:131067347 C A 0.058545 2.7895e-06
4:131070249 A G 0.070084 -3.9819e-06
4:131075474 C T 0.043023 1.1295e-05
4:131083338 G A 0.022448 -3.1196e-05
4:131084273 G C 0.047561 -2.8765e-06
4:131085096 G A 0.222936 -1.6456e-05
4:131085891 T C 0.020036 2.3292e-06
4:131091907 A G 0.041407 -5.6465e-06
4:131097850 G A 0.791748 1.1931e-05
4:131101429 A G 0.575891 -2.0953e-05
4:131101468 G A 1.715757 2.1805e-05
4:131102260 C T 0.892953 5.0825e-06
4:131103884 C G 1.894335 7.3264e-06
4:131104589 G A 0.987406 -2.3993e-05
4:131108067 A G 0.039382 3.7507e-05
4:131108390 T C 0.525834 -3.0539e-05
4:131111085 T C 0.407361 -1.2794e-05
4:131116592 T C 0.562816 -3.3131e-05
4:131118067 T C 0.325115 -1.7546e-05
4:131118521 G A 0.090883 -7.4901e-06
4:131121040 A G 0.109469 -6.3177e-06
4:131123474 G A 0.884238 -1.1501e-05
4:131127633 C T 1.806912 1.4361e-06
4:131131416 T C 0.467191 2.8294e-05
4:131132900 C T 0.367817 1.2997e-06
4:131137761 C T 1.605600 -4.1644e-06
4:131139891 G A 0.429903 -1.6343e-05
4:131154225 A G 0.031731 -5.2062e-05
4:131158150 G A 0.032384 2.1140e-05
4:131192192 A G 0.028657 -7.1281e-07
4:131192416 T C 0.024308 -1.3708e-05
4:131203524 T C 1.723783 1.9763e-05
4:131208181 C A 0.057876 9.5547e-06
4:131211784 C G 0.039791 4.8825e-06
4:131214393 A C 0.076066 -6.7963e-06
4:131219384 G A 0.075738 -1.0477e-05
4:131224428 G A 0.035545 2.2560e-05
4:131236467 A G 0.566056 1.2107e-05
4:131241498 A G 0.033568 2.0856e-05
4:131244421 A G 0.087689 -2.3411e-05
4:131253435 G A 1.260958 6.9010e-06
4:131255125 A G 0.781306 2.1125e-05
4:131274049 C G 0.044874 -1.6887e-05
4:131277618 G T 0.062239 -1.0198e-06
4:131277890 G T 0.429231 -1.8163e-05
4:131282974 A G 0.778907 5.4408e-05
4:131283367 T C 0.033176 -2.8489e-05
4:131283821 C T 0.768686 3.8130e-05
4:131287435 C T 0.043578 4.3416e-06
4:131288478 G C 0.021017 -5.1922e-06
4:131291648 G A 0.103045 -1.2007e-05
4:131291957 C T 0.106200 1.9589e-06
4:131294078 G T 0.106327 -4.0527e-05
4:131314946 A C 0.429277 1.0485e-05
4:131319464 G A 1.890768 6.7078e-05
4:131332304 T C 0.605567 2.2688e-05
4:131338666 C T 0.094301 -2.4161e-05
4:131345089 G T 1.217253 2.9867e-05
4:131384142 C A 0.042024 -1.8915e-05
4:131393856 G A 1.825517 7.1959e-05
4:131396442 A G 0.065277 7.2280e-06
4:131401711 G A 0.611708 4.4004e-06
4:131411840 A G 0.041660 8.0930e-06
4:131428604 A G 0.021312 1.2907e-05
4:131431602 T G 0.186804 9.6861e-05
4:131452820 T C 0.104152 -4.0966e-05
4:131454353 G A 0.024220 -4.3438e-05
4:131471273 G A 0.115474 2.3964e-05
4:131480721 T C 1.448174 -8.5927e-05
4:131483297 G A 0.037035 2.3744e-06
4:131485490 T G 0.021289 -3.0034e-06
4:131488960 C G 0.079721 1.7622e-05
4:131501118 C T 0.182256 3.5053e-05
4:131503540 C T 0.885344 -3.8493e-05
4:131515619 G A 0.071749 1.2088e-06
4:131521015 A G 1.621037 -1.5502e-05
4:131522717 C T 0.152937 -1.1578e-06
4:131523521 G A 0.130161 -1.1977e-05
4:131526288 T C 0.125951 -4.2486e-05
4:131541099 T G 0.426700 3.8039e-06
4:131545784 T C 0.061294 -4.8411e-06
4:131548200 C T 0.033331 -3.1124e-06
4:131551052 T G 0.140259 -1.8620e-05
4:131568230 C A 1.509066 -2.2685e-05
4:131569631 A G 0.040200 1.2856e-05
4:131593718 G A 0.315115 -1.0721e-05
4:131596263 C T 1.564965 -1.9828e-05
4:131599982 A G 1.567559 -2.1557e-05
4:131609172 T C 0.029229 -5.3698e-06
4:131614591 T G 0.803339 -2.1335e-05
4:131614710 G T 1.380008 -9.5638e-06
4:131615050 T C 0.454455 -8.0333e-06
4:131616506 C T 1.608914 2.4416e-05
4:131620213 A G 1.545870 1.4608e-05
4:131625279 T C 0.671415 3.7038e-06
4:131625438 T G 0.240279 2.7706e-05
4:131633285 T C 0.196522 -6.8944e-06
4:131645872 T C 0.313790 7.4756e-06
4:131652629 C T 0.250591 1.2005e-05
4:131656694 C A 1.903959 4.4301e-05
4:131675443 C T 0.782893 -5.2805e-06
4:131684852 C T 0.146072 -1.7014e-06
4:131694467 A G 1.489532 3.0799e-05
4:131696928 A G 1.616889 2.9456e-05
4:131703670 T C 0.035298 -2.2375e-05
4:131713946 A G 0.037541 2.4191e-05
4:131726546 T G 0.238390 -1.1974e-06
4:131773542 A G 0.142339 -1.9389e-05
4:131775020 A G 0.565900 2.7832e-06
4:131776295 T C 0.401966 1.3045e-05
4:131790501 T C 1.872829 -1.4846e-05
4:131792823 T A 0.021760 -1.7340e-05
4:131796796 A G 0.062547 1.6419e-05
4:131796976 A G 1.313365 -3.9740e-05
4:131802695 G A 0.061745 -2.2750e-05
4:131805251 C T 1.048947 -1.0593e-05
4:131817042 A G 0.148133 -1.7465e-05
4:131818125 A G 0.389093 1.0597e-06
4:131826872 C T 0.275168 8.1528e-06
4:131832167 T G 0.057766 4.5488e-06
4:131846110 T C 1.129414 1.0029e-06
4:131856379 C A 0.237890 -2.7271e-05
4:131886381 C T 0.862948 1.4760e-05
4:131905081 T C 0.142303 -1.7985e-05
4:131908591 A G 0.031835 -5.0349e-05
4:131924633 A G 0.021380 -5.4390e-06
4:131925652 G A 0.312781 -2.1484e-05
4:131940980 A C 0.640337 -3.3933e-05
4:131952881 A G 0.212170 -1.3036e-05
4:131963602 T G 0.812950 4.5832e-05
4:131964084 T C 0.058448 -2.0057e-05
4:131965564 G A 0.049752 -1.1940e-06
4:131972377 A G 1.007611 3.6179e-05
4:131974022 C T 0.039200 2.6776e-05
4:132004418 T C 0.074271 2.3947e-05
4:132006428 A G 0.197012 -5.4376e-06
4:132036444 A C 0.205789 -8.3245e-06
4:132076488 T C 0.056432 6.2152e-05
4:132081431 T C 0.064433 -5.3205e-05
4:132095279 G T 0.659698 1.4410e-05
4:132095720 C T 1.048467 5.4931e-06
4:132095951 T C 0.123617 -1.1718e-05
4:132102111 T C 0.070223 4.5288e-05
4:132111061 A G 0.036402 -7.2417e-06
4:132112636 C A 0.046847 -2.6231e-05
4:132119814 C T 0.671630 2.4600e-05
4:132133613 C T 0.329182 1.0107e-05
4:132145194 G A 0.032763 2.0469e-05
4:132177937 C T 1.179205 8.4933e-06
4:132180099 A G 0.367096 -3.0859e-06
4:132181222 T C 0.063268 4.0604e-06
4:132192738 A C 1.343178 1.0419e-04
4:132193804 C G 0.055374 -2.7437e-05
4:132223225 G A 0.024957 3.2156e-05
4:132233141 C T 0.054877 1.2548e-05
4:132239346 C T 0.065666 1.7717e-05
4:132240928 A G 0.107326 2.3599e-05
4:132254754 C T 0.026862 3.8088e-06
4:132255188 T C 0.714575 1.1326e-05
4:132263684 A G 0.040440 3.3568e-05
4:132264627 C A 0.031673 -4.8917e-05
4:132266670 T C 0.060587 -7.6544e-06
4:132298239 C T 0.668715 -2.2072e-05
4:132301810 C A 0.060262 -6.7517e-06
4:132328692 C T 0.109349 -5.9343e-05
4:132349474 G A 0.040615 -1.0035e-05
4:132350796 T C 0.035483 -2.1262e-05
4:132351784 C A 0.531316 -3.6425e-06
4:132352076 G A 0.440764 1.9822e-05
4:132385208 A G 0.454922 -6.2880e-06
4:132409579 C T 0.726072 -2.7367e-05
4:132421770 C T 0.133426 -3.5633e-05
4:132425240 G T 0.673418 -5.2822e-05
4:132431019 C T 0.141252 1.0607e-05
4:132435333 G A 0.758816 6.7316e-05
4:132435838 G A 1.528946 1.8357e-05
4:132468788 A G 0.433766 9.7677e-05
4:132473845 C T 0.088338 -3.3848e-06
4:132482153 G T 0.078857 -5.5279e-05
4:132486289 A G 0.055526 -7.1358e-07
4:132494566 T C 0.024071 3.5268e-05
4:132514932 G A 0.039356 -2.1955e-05
4:132521351 G A 0.022724 1.7211e-05
4:132528576 G A 0.043835 2.4429e-05
4:132531812 G A 0.231064 1.4274e-06
4:132535206 C T 0.401538 9.4063e-05
4:132543331 G T 0.138051 3.0581e-05
4:132554245 C A 0.025473 -2.5939e-05
4:132608335 C T 0.507670 -4.7981e-05
4:132686929 A G 1.545721 1.9440e-05
4:132723369 C T 0.117600 -3.5198e-06
4:132728943 T C 0.514918 -3.5980e-05
4:132731463 T G 0.348199 -4.5149e-06
4:132739336 G A 0.226026 3.5319e-05
4:132759484 A G 1.507683 3.1877e-05
4:132764481 A G 0.400554 -2.7090e-05
4:132764667 C T 0.128376 -6.0219e-06
4:132772665 A G 0.418182 5.7646e-05
4:132801684 T C 0.071334 -2.4245e-05
4:132808492 G A 0.487364 -2.5730e-05
4:132828919 T C 0.414534 -2.1270e-05
4:132832266 A G 0.488201 -2.6148e-05
4:132832891 A C 0.022042 3.1547e-06
4:132884270 G A 1.493534 4.6581e-06
4:132896066 A C 0.031488 1.6820e-05
4:132898785 G A 0.302962 1.5936e-05
4:132903372 T C 0.073232 1.3182e-05
4:132911682 T C 1.477863 1.9145e-06
4:132917689 T G 1.750782 -2.0211e-05
4:132921436 G A 0.303774 1.9296e-05
4:132924612 A G 0.087826 -2.6196e-05
4:132932804 G A 0.198378 -1.9146e-05
4:132935692 C T 0.487065 -1.3668e-05
4:132947635 C T 0.408403 -1.9647e-05
4:132948479 T C 0.097002 1.7141e-05
4:132950969 C T 0.115357 8.1167e-06
4:132962950 T C 0.130914 2.1175e-05
4:132976294 G A 0.034039 4.1705e-05
4:132980767 T G 0.101218 -2.7070e-05
4:132985715 T C 0.926469 1.3824e-05
4:133000095 C G 0.157890 -1.3650e-07
4:133002070 C T 0.356609 -2.3099e-05
4:133007523 T C 0.201011 2.2067e-06
4:133038209 G A 1.011419 3.2283e-05
4:133045142 C T 0.061275 1.6780e-05
4:133045796 G A 0.768777 5.0469e-06
4:133049028 T G 0.153083 5.1445e-06
4:133050087 A G 0.023623 -6.1381e-06
4:133072245 C T 0.594963 1.9546e-05
4:133084604 T G 0.292183 -2.3354e-05
4:133090057 T C 0.610319 2.1644e-05
4:133097240 G C 0.080698 5.1114e-06
4:133106739 G T 0.112101 -9.5223e-06
4:133124579 T C 0.128210 -4.6835e-06
4:133145306 T G 1.034542 1.8119e-05
4:133145929 T C 0.145858 -1.7074e-05
4:133154003 A C 1.629940 1.1934e-05
4:133157721 C T 0.259851 -1.0801e-05
4:133176844 G A 0.665690 3.1325e-05
4:133188640 A G 1.858102 -9.1927e-06
4:133191089 T C 0.038096 2.1030e-05
4:133207969 T G 0.030712 4.7106e-06
4:133212248 T G 0.112348 -3.1047e-05
4:133219133 A G 0.580256 2.1393e-05
4:133250129 T C 0.278605 -3.2155e-05
4:133254279 C T 0.028635 7.5958e-06
4:133254688 C A 0.080107 -6.4243e-06
4:133256040 T C 0.500461 -1.6496e-05
4:133280648 G A 0.037927 1.8426e-05
4:133292506 T C 0.044533 -3.5350e-06
4:133292949 C T 0.576592 -1.4272e-05
4:133326395 C T 0.583892 -1.5232e-05
4:133326621 A G 0.079393 2.4201e-05
4:133327909 T C 1.909565 -1.6591e-05
4:133335765 A C 0.070227 -8.1068e-06
4:133342924 A G 0.435447 -7.3790e-06
4:133349983 G A 0.140914 1.2187e-05
4:133352716 A G 0.125081 -2.0797e-05
4:133369340 A G 0.066786 1.0266e-05
4:133389600 T C 0.022445 -2.1285e-05
4:133418543 A G 0.074365 -3.0974e-05
4:133430246 A G 0.082843 -1.0191e-05
4:133432234 A G 1.764564 2.1276e-05
4:133434338 C T 0.041280 -2.9019e-05
4:133435172 G A 0.026291 -1.9284e-05
4:133440925 T C 0.166358 -4.4211e-05
4:133441732 A G 0.974507 2.8041e-05
4:133461452 C A 0.798493 -3.4394e-05
4:133462079 G A 0.030813 -5.8857e-05
4:133467448 A C 1.681630 -1.6135e-05
4:133487356 T C 1.676764 -1.3622e-05
4:133492248 A G 0.142028 -1.9230e-05
4:133493106 C G 0.073012 2.0163e-05
4:133511684 G C 0.037519 2.7109e-06
4:133515769 T C 0.238253 -2.4955e-05
4:133519291 G A 0.795120 -1.6420e-05
4:133524062 G A 0.052774 -1.1104e-05
4:133527095 G A 0.029901 4.7538e-06
4:133527965 G A 0.080143 6.0112e-06
4:133534418 G A 0.980944 -2.9172e-05
4:133540805 A G 1.762889 -3.0713e-06
4:133543130 C T 0.022111 -3.7914e-05
4:133547947 A T 0.130833 6.0372e-06
4:133563801 T C 0.759828 3.9621e-05
4:133568937 G A 0.023510 -3.5259e-05
4:133583664 G A 0.749017 2.6064e-05
4:133583983 C T 0.091587 -6.1909e-06
4:133585762 T C 0.049220 -1.0152e-06
4:133588511 A G 0.117223 -6.1295e-05
4:133625708 T C 0.048947 2.5725e-05
4:133626987 G A 0.254934 1.5635e-05
4:133636530 G A 0.039833 -2.0788e-05
4:133637568 T C 0.733229 1.9834e-05
4:133649012 A G 0.755421 2.2232e-05
4:133653888 A T 0.037966 -6.1368e-05
4:133658229 C T 0.776184 4.0657e-06
4:133663789 T C 0.028271 7.4076e-06
4:133679675 A G 0.639723 1.0283e-05
4:133686433 T C 0.911168 -3.6844e-05
4:133687884 A G 0.153044 -5.2448e-06
4:133690420 G A 0.114380 6.7051e-06
4:133692168 A G 0.020267 -1.0186e-05
4:133714708 C T 0.232382 -8.5343e-06
4:133716536 T C 0.037999 -4.6574e-05
4:133719267 T C 0.022951 1.8998e-05
4:133721232 C T 0.075216 1.5796e-04
4:133723892 A G 0.210443 7.8167e-05
4:133726650 G A 0.067958 -1.3451e-05
4:133730607 C G 1.109459 -5.0789e-06
4:133741295 C A 0.224209 -4.4496e-05
4:133741878 C T 1.964948 2.7604e-05
4:133743612 G A 0.380687 1.1510e-05
4:133746972 G A 0.075050 -1.2339e-05
4:133750701 G T 0.145069 -6.5229e-05
4:133753668 T C 0.184249 -2.5545e-05
4:133761557 C T 0.045117 6.6936e-05
4:133764147 A C 0.263064 -1.7845e-05
4:133779388 C T 0.094827 1.3372e-05
4:133782958 C T 0.028560 -2.8426e-05
4:133792785 G A 0.121520 3.6849e-05
4:133810730 C T 1.337511 2.7505e-05
4:133818995 T C 0.040982 7.1375e-06
4:133822993 T C 1.350361 3.4625e-05
4:133824142 T C 1.200300 5.8732e-06
4:133840466 C T 0.033182 3.4519e-05
4:133842651 T C 0.076137 4.2153e-06
4:133844765 C T 0.707765 -1.8129e-05
4:133857375 C T 0.050810 -1.0183e-05
4:133872865 A G 0.021429 1.4432e-06
4:133884621 G A 0.072437 -2.2159e-05
4:133887229 T C 0.115003 -5.1150e-06
4:133893116 T C 1.644215 -1.4848e-05
4:133895722 A C 0.908783 -3.5832e-05
4:133902600 A G 0.059110 2.4107e-06
4:133906801 T C 0.703215 -7.1392e-05
4:133915776 C T 0.085988 -1.8434e-05
4:133915831 A G 0.114750 2.1083e-05
4:133921495 A G 0.022753 4.3942e-06
4:133926278 C T 0.054880 2.1493e-05
4:133935831 G A 0.022656 5.4441e-06
4:133938555 G T 0.887977 -4.9378e-06
4:133943290 C T 0.112935 2.0282e-05
4:133945699 G A 0.794964 -1.7857e-05
4:133949488 A G 0.188154 2.1967e-05
4:133953728 C T 0.027164 2.5176e-05
4:133958166 A G 0.085687 -3.9822e-05
4:133958370 A G 0.045380 1.0656e-05
4:133961093 C T 0.056662 1.1806e-05
4:133986995 C G 0.027132 9.8433e-06
4:134002881 T C 0.088598 -5.4951e-05
4:134028373 C T 0.154177 3.2861e-05
4:134033541 C T 0.056302 -2.9893e-07
4:134050601 T C 0.050271 -4.1779e-05
4:134053110 A G 0.048554 1.2384e-05
4:134055972 C T 0.029703 -1.6795e-05
4:134072264 A G 0.026096 2.6723e-05
4:134083468 G T 0.058120 1.3077e-06
4:134083486 C T 0.422499 -1.9177e-05
4:134083809 T C 1.814144 -6.0211e-06
4:134089370 A G 0.437622 1.3533e-07
4:134092824 G A 0.075702 1.1620e-05
4:134093150 A G 0.887915 -6.4618e-06
4:134108202 T C 0.084297 -2.3884e-05
4:134113349 G T 0.024873 4.4887e-06
4:134119768 A C 1.148795 4.0620e-06
4:134121750 A C 0.187187 -2.1749e-05
4:134124136 T C 1.342094 -1.2735e-05
4:134125210 C T 0.367859 3.0776e-05
4:134129585 A G 0.025418 -1.8302e-05
4:134137202 C A 1.891505 1.2665e-07
4:134147955 C T 0.180799 -2.0038e-05
4:134149303 G A 0.141047 4.8319e-05
4:134156510 T C 0.072781 -4.4467e-06
4:134159012 A G 0.050177 8.6328e-06
4:134160456 A G 0.050567 5.7308e-06
4:134203575 C G 0.767570 -9.7752e-06
4:134208880 A G 0.062524 -1.4751e-05
4:134215614 T C 0.338660 2.9682e-05
4:134231438 C A 0.191647 2.3967e-05
4:134241790 T C 0.023591 5.6012e-06
4:134270651 C T 0.284162 1.4885e-05
4:134296347 G C 0.071882 4.6165e-05
4:134303859 T C 0.372981 7.3164e-06
4:134314191 C G 0.031102 -1.1798e-05
4:134314631 G A 0.104811 -6.9169e-06
4:134319287 A G 0.020851 2.8298e-06
4:134319928 A C 0.838475 -2.0006e-05
4:134323033 C T 0.056773 2.6146e-06
4:134323986 T G 0.043010 -1.1488e-05
4:134327514 A G 0.025908 1.0275e-05
4:134331858 T C 0.112332 -1.2214e-05
4:134333128 C A 0.043738 -1.4350e-05
4:134337329 C T 0.337361 -1.0918e-05
4:134338935 C T 0.485309 -4.6896e-05
4:134343482 C T 0.986488 -8.1799e-05
4:134343944 A G 0.068954 -1.9695e-07
4:134345272 A C 0.057919 9.0767e-06
4:134346117 T C 0.472745 -3.3520e-06
4:134348525 T G 1.949268 2.8306e-05
4:134352903 G A 0.383621 -3.0606e-06
4:134357127 C A 0.868661 -7.7884e-06
4:134359799 G A 0.098654 -1.8062e-05
4:134360329 A G 0.194185 -5.7608e-05
4:134365793 G A 0.115775 2.9935e-05
4:134367749 T C 0.036727 -5.4239e-06
4:134375153 C T 0.040696 1.4436e-05
4:134378356 T G 0.739094 -2.8007e-05
4:134383055 A G 0.109391 1.1987e-05
4:134384791 C T 0.304257 -2.1935e-05
4:134388250 G T 0.738536 -2.1065e-05
4:134393453 T C 0.126149 -4.6137e-06
4:134396713 T C 0.050271 1.9409e-05
4:134404580 C T 0.021523 1.1973e-05
4:134404704 A G 0.082782 -3.0509e-05
4:134411058 G A 1.942254 -1.0566e-05
4:134415283 G A 0.696609 4.4920e-05
4:134419452 T C 0.818941 5.0833e-05
4:134422027 G A 0.194263 -6.6099e-06
4:134427758 A G 0.103681 5.1002e-05
4:134428359 A C 0.126006 4.1781e-06
4:134440209 A G 0.023691 6.1763e-06
4:134440620 C T 0.208648 -6.9147e-05
4:134453158 G A 1.118791 1.0321e-04
4:134462461 A G 0.029930 1.7766e-05
4:134463476 A G 0.272240 -2.1831e-05
4:134477920 A C 0.049255 4.8225e-05
4:134482626 C T 1.004823 -1.3262e-04
4:134497836 A C 0.253645 5.1302e-06
4:134509732 T C 0.258004 1.0378e-05
4:134513103 A G 0.291193 9.7851e-06
4:134538893 T C 0.140061 2.4132e-06
4:134540232 A G 0.101886 -2.2918e-05
4:134553242 T C 0.205782 -3.8190e-05
4:134555456 A C 0.739889 1.3825e-04
4:134559993 C T 0.025746 3.3871e-05
4:134564523 G A 0.160750 2.7477e-05
4:134572826 G T 0.194607 -4.0443e-05
4:134579295 C T 0.788009 1.1971e-04
4:134583250 G T 0.045513 -4.1859e-05
4:134590056 A T 0.040105 2.0652e-05
4:134594808 A G 0.069899 1.5307e-05
4:134603130 A G 0.114944 4.3412e-06
4:134613075 T G 0.032848 -2.2910e-05
4:134614855 T C 0.086573 1.2498e-07
4:134623026 A C 1.441458 -9.9935e-05
4:134623986 A G 0.089186 -5.5874e-05
4:134675106 C T 0.031981 4.9804e-06
4:134675323 A G 0.066617 -8.9917e-06
4:134692140 G A 0.357210 4.1778e-05
4:134693021 G A 0.515203 -5.0500e-05
4:134699468 G A 0.264100 -1.4423e-05
4:134710268 A G 0.801602 -4.2464e-05
4:134714897 C T 1.509234 6.8990e-05
4:134724873 G A 0.038398 -1.7337e-05
4:134746959 G A 1.649126 -9.4112e-05
4:134754032 T C 0.184652 -9.4129e-06
4:134768947 T G 0.151684 2.2417e-05
4:134782917 C T 0.973547 -8.2454e-06
4:134786366 C T 0.071434 7.2304e-07
4:134814553 C T 1.429653 -9.9375e-05
4:134830405 A C 0.038444 -1.9991e-05
4:134836983 T G 0.979217 -1.8482e-05
4:134839935 G T 0.040651 8.8784e-06
4:134840733 T C 0.044497 -2.3448e-05
4:134845408 T C 0.074248 4.1051e-05
4:134855595 G A 0.454617 -5.2081e-05
4:134861473 T G 0.027667 3.1035e-05
4:134861495 A G 0.037262 1.5721e-05
4:134870144 G A 0.047535 -6.1187e-06
4:134877772 G A 0.173301 1.1245e-05
4:134890973 A G 0.027145 1.7074e-05
4:134919721 T C 0.246475 1.6002e-05
4:134924242 A C 0.030446 1.4149e-05
4:134930128 C T 0.391151 -2.8372e-05
4:134931869 G A 0.037097 1.9773e-05
4:134941693 A G 0.030258 1.5007e-05
4:134977288 G A 1.970865 -1.2080e-05
4:134997723 C T 0.836141 -7.0446e-06
4:135041238 C T 0.049447 3.9775e-05
4:135057038 T C 0.228493 2.4739e-05
4:135066651 C T 1.143569 -1.5724e-05
4:135102995 G A 0.087595 2.4706e-05
4:135105193 C T 0.037213 -5.3513e-06
4:135121601 T C 0.593717 2.5716e-05
4:135121721 C T 0.035107 8.6325e-07
4:135128917 T C 0.550414 -4.6079e-05
4:135144722 A G 0.198570 -2.6846e-06
4:135158113 C T 0.201319 1.0297e-06
4:135158428 C A 0.394705 2.3285e-05
4:135173330 G T 0.046276 -1.2298e-05
4:135178114 C T 0.082600 -5.2487e-05
4:135197389 T G 0.052780 2.5498e-05
4:135197959 G A 0.020715 1.2713e-05
4:135198018 A C 0.037077 -3.1319e-05
4:135209465 A T 0.051849 -7.6554e-06
4:135243769 T G 0.030128 1.9085e-05
4:135244773 C T 1.921873 -5.6629e-05
4:135248519 T G 0.021851 -1.0149e-08
4:135252257 A C 0.036347 -7.3605e-06
4:135252930 C T 0.816611 1.0486e-05
4:135276735 C T 0.244751 -4.1968e-06
4:135282565 C A 0.039658 -1.2593e-05
4:135287186 C T 0.444905 3.6855e-06
4:135299061 T C 0.029706 1.5375e-05
4:135301152 A G 0.816734 4.2110e-06
4:135314680 C T 0.222200 -9.4834e-06
4:135316536 A G 0.087504 -2.8690e-06
4:135340430 A C 0.066481 -4.4051e-05
4:135340523 G A 1.159844 -3.1838e-05
4:135345377 T C 0.380547 -3.3795e-07
4:135349510 T C 0.410240 -4.6514e-05
4:135408082 C T 0.025275 1.0746e-05
4:135423763 T C 0.416686 -3.8460e-05
4:135425481 G A 0.050518 -3.0377e-05
4:135430486 C T 0.602471 1.7801e-06
4:135430794 T C 0.037243 2.2574e-05
4:135437770 C T 1.650834 7.5483e-06
4:135438734 A G 0.074167 8.5123e-06
4:135467597 A C 0.043309 1.7865e-06
4:135472787 T G 0.375987 1.5590e-05
4:135475062 C T 0.038677 -1.8007e-05
4:135478536 A G 1.340094 7.4550e-06
4:135481566 A G 1.515083 1.6698e-05
4:135500619 G A 0.514450 -1.9151e-05
4:135507032 T C 0.034854 1.6720e-06
4:135517002 C T 0.078344 8.5128e-06
4:135519901 T G 0.174684 8.6398e-06
4:135521499 G C 0.100267 -3.1528e-06
4:135522740 T C 0.031189 -1.3271e-05
4:135523320 C T 0.082275 5.0845e-05
4:135547825 C T 1.384247 -1.1749e-05
4:135560722 C T 0.121167 2.3954e-05
4:135572578 T C 1.501597 -2.3795e-06
4:135590344 A G 0.572528 3.5977e-05
4:135593230 A G 0.394540 6.8224e-06
4:135593330 T G 0.084086 -3.0820e-05
4:135596084 A G 0.294241 1.1900e-05
4:135604953 G A 1.557662 1.6358e-07
4:135608367 C T 0.021403 1.6479e-05
4:135624268 G T 0.039421 5.9341e-05
4:135658432 T G 0.036373 -1.5840e-05
4:135670006 C A 0.212309 3.7775e-05
4:135680511 T G 0.038278 1.7168e-05
4:135687493 C T 0.572635 2.0761e-05
4:135688096 T C 0.031741 -4.3082e-06
4:135692605 A G 0.323784 -6.7685e-06
4:135702992 C T 0.065001 -2.0937e-05
4:135719581 A G 0.050937 1.2139e-05
4:135720595 T A 0.038645 4.9066e-05
4:135741565 C T 0.721093 -4.0478e-06
4:135742032 C G 0.295260 1.7503e-05
4:135743398 T C 0.417559 1.6259e-05
4:135758294 G C 0.056137 3.0209e-07
4:135758604 A G 0.082778 3.4340e-06
4:135773459 T C 0.874675 3.0591e-05
4:135775238 C T 0.702991 3.0442e-05
4:135776832 G A 0.979668 4.0477e-05
4:135779488 T G 0.103597 1.8380e-05
4:135780372 G T 0.455000 -1.8127e-05
4:135791900 T C 0.050008 8.1646e-06
4:135793083 C T 1.144092 2.2370e-05
4:135794281 C G 0.411675 -5.3894e-06
4:135795913 G A 0.099592 3.9320e-05
4:135796837 A G 0.288625 -4.5427e-06
4:135797355 C A 0.336362 8.9112e-05
4:135803182 C T 0.023156 5.3635e-05
4:135806434 T G 1.242324 3.9271e-05
4:135806672 A G 0.522322 1.6987e-05
4:135807505 A G 0.089260 5.9926e-06
4:135810888 A G 0.305513 4.2272e-05
4:135811698 A G 0.066922 2.9329e-05
4:135814124 C T 0.037820 -2.1478e-05
4:135826161 G A 0.195863 7.5274e-06
4:135854873 G C 0.112504 7.3429e-06
4:135863382 A G 0.028485 1.7702e-05
4:135863759 A G 0.128126 -1.6196e-05
4:135867629 C T 0.071717 -1.6477e-05
4:135871608 T C 0.048872 3.7830e-06
4:135880970 C T 0.117252 -1.0851e-06
4:135881215 G T 0.086446 -6.6401e-06
4:135884447 G A 1.952689 1.1406e-05
4:135887709 A C 0.518621 -1.0992e-05
4:135888141 G A 1.233174 -1.5488e-05
4:135889460 A G 1.380797 -3.7294e-06
4:135896926 C T 0.053955 1.8145e-05
4:135901087 T G 1.330844 -5.5365e-06
4:135906079 A C 0.112429 8.3026e-06
4:135913136 G A 0.086875 1.5691e-05
4:135914282 G T 1.616885 3.8331e-05
4:135918035 G A 0.072781 -1.4917e-05
4:135919857 A G 0.333376 3.3452e-06
4:135920468 T C 0.061667 -2.0315e-06
4:135923886 G C 1.926391 1.4040e-05
4:135935061 G A 0.085687 -1.1856e-05
4:135939261 A G 0.647984 2.8888e-05
4:135942494 A G 0.043656 4.9397e-05
4:135945570 T C 1.032212 -6.0470e-06
4:135946005 T C 0.918484 -1.3475e-05
4:135946138 C T 0.109459 1.3065e-05
4:135949225 C T 1.047159 -1.1751e-05
4:135954321 C T 0.860462 1.1739e-05
4:135964069 G A 0.121780 3.3342e-05
4:135964296 A G 0.397062 -4.9644e-05
4:135966954 C T 1.893641 1.0614e-05
4:135978655 C T 0.028508 2.1383e-05
4:135983760 G A 0.020322 1.3567e-05
4:135985293 A G 0.050739 1.3704e-05
4:135987796 A G 0.020757 3.4882e-05
4:135992087 G T 0.211625 1.8648e-05
4:135994138 A G 1.410250 -2.1679e-06
4:136010533 T C 0.190238 -9.9013e-06
4:136012580 C T 0.277411 3.4657e-06
4:136015168 T C 0.615396 2.2582e-05
4:136024602 A G 0.067724 -1.5607e-05
4:136025960 G A 0.342321 -2.1992e-05
4:136034133 C T 0.135964 4.8958e-05
4:136036235 G A 0.101069 -5.3110e-05
4:136037410 G A 0.765713 1.0086e-05
4:136059761 G A 0.041329 5.5973e-05
4:136061013 T G 0.087274 -9.7698e-07
4:136064060 T C 0.082285 3.1585e-06
4:136066929 T C 0.143680 1.5957e-05
4:136068210 A G 0.684700 5.5074e-06
4:136079691 T C 0.526674 3.2963e-06
4:136082472 T C 0.066114 -5.4568e-06
4:136085497 T G 1.386730 2.9647e-05
4:136094675 G T 1.463699 3.9519e-05
4:136095336 G C 0.040800 4.7009e-05
4:136114512 T C 0.020523 2.9531e-05
4:136127796 C T 1.041878 1.1590e-05
4:136133909 T C 0.026197 2.4678e-05
4:136150035 T C 0.803962 2.3827e-05
4:136158312 A G 0.037161 -3.0927e-05
4:136158626 T C 0.158974 -1.9939e-05
4:136160151 A G 0.081428 -7.4664e-06
4:136164162 G A 0.602308 3.3705e-06
4:136171502 G A 0.064641 -1.1191e-05
4:136216299 T C 0.094934 -4.4444e-05
4:136217641 G A 0.062239 -5.3161e-06
4:136217944 C T 0.185801 1.2401e-06
4:136233454 C T 0.093512 -3.1840e-05
4:136250132 T G 1.635088 4.2828e-05
4:136256231 A G 0.078757 -2.0141e-05
4:136265810 T C 0.053702 -3.2034e-05
4:136287870 A C 0.040982 -9.8553e-06
4:136300652 T C 0.167209 -3.0115e-05
4:136309490 C G 0.135484 1.6050e-05
4:136316462 C T 0.072963 1.1354e-05
4:136320103 A G 0.333580 -5.7628e-08
4:136325614 G A 1.978139 3.2397e-05
4:136339713 A G 0.427170 3.3043e-06
4:136345002 C T 0.074122 2.1223e-05
4:136376226 C T 0.813031 -2.5830e-05
4:136382230 A G 0.037668 3.8822e-05
4:136385036 T C 0.163061 -1.1538e-05
4:136403232 A G 0.093723 -1.8424e-05
4:136403342 A G 0.043491 4.6299e-06
4:136405370 G A 0.251409 1.5959e-05
4:136410805 T C 0.100273 -1.6125e-06
4:136422205 T C 1.598602 -5.4922e-05
4:136435840 T C 0.328805 1.8639e-05
4:136441789 T C 0.052417 -6.7731e-06
4:136455217 T C 1.727237 4.6333e-06
4:136476980 C G 0.118787 -4.4275e-05
4:136478076 A G 0.052501 2.5561e-05
4:136480657 A G 0.179981 1.1316e-05
4:136496442 A G 0.092022 -1.4097e-05
4:136499923 A G 0.343132 -1.3629e-04
4:136510759 T G 0.158555 3.5644e-05
4:136512521 C T 0.065027 -3.8987e-06
4:136515340 T C 0.583947 2.4740e-05
4:136518492 G A 0.404135 -3.1235e-05
4:136519651 T C 0.315903 3.5536e-05
4:136533244 A C 0.097508 1.3144e-05
4:136538658 A G 0.029401 -9.0026e-06
4:136540117 A G 0.242217 -7.4620e-05
4:136560060 C T 0.632063 2.3480e-05
4:136560639 G T 0.366116 -1.4737e-04
4:136561037 G A 0.038077 -3.6574e-05
4:136561977 A G 0.562615 1.7869e-05
4:136566098 A G 0.634150 -2.6972e-05
4:136567566 G A 0.188914 5.0748e-06
4:136572982 T C 0.046941 -2.9703e-05
4:136573821 A G 0.026613 -6.8804e-06
4:136591171 G A 0.042102 -4.1319e-05
4:136597230 A C 0.725809 4.8164e-05
4:136603786 C T 0.103276 -2.5196e-05
4:136606141 C T 0.051261 2.9273e-06
4:136611143 C G 0.251217 -1.4600e-05
4:136631324 C T 0.024152 2.2877e-06
4:136632002 A G 0.514613 3.3218e-05
4:136647028 C T 0.790544 -1.6371e-05
4:136647711 G A 1.604467 -1.3934e-06
4:136648503 C T 1.929845 2.3654e-05
4:136659584 T C 0.225192 3.7468e-06
4:136662300 T C 0.052083 -2.0605e-05
4:136664481 C A 0.046698 7.1690e-07
4:136681841 C A 1.837206 3.3702e-06
4:136682829 C T 0.287168 -8.0631e-06
4:136684801 C A 0.055319 -1.6076e-05
4:136692955 C A 0.032455 1.1372e-05
4:136693232 G A 0.056867 5.7825e-06
4:136706840 G A 0.025227 -1.4205e-05
4:136710624 C A 0.150246 3.7542e-05
4:136712524 C A 0.491869 3.4710e-06
4:136719920 A G 0.097761 2.9182e-05
4:136729730 G A 0.356901 -8.5663e-06
4:136729816 T C 0.030916 -3.8732e-05
4:136740664 A G 0.046837 7.5157e-06
4:136745402 C T 0.051859 1.6200e-06
4:136748791 A G 0.071905 -1.9445e-06
4:136750306 G A 0.040498 1.4441e-05
4:136753638 A G 1.649707 -1.7995e-05
4:136757900 A G 0.032825 -3.5580e-05
4:136763493 G A 1.668608 -5.5028e-05
4:136765914 C T 0.225367 1.1588e-05
4:136766561 C T 1.529420 -4.4405e-05
4:136768203 T C 1.512678 -2.2111e-05
4:136769061 C A 0.060755 -5.3893e-07
4:136774604 G A 1.711261 -5.0560e-05
4:136774781 C T 0.199820 -6.2038e-06
4:136783619 C T 1.480632 1.1645e-05
4:136797440 C A 1.485832 1.5229e-05
4:136806348 A G 1.945704 -4.1789e-05
4:136806947 C T 0.715020 1.7828e-06
4:136807351 G A 0.034737 5.7564e-06
4:136809844 T C 0.060294 5.8748e-07
4:136813695 A G 1.482031 1.1682e-05
4:136819746 A G 0.034571 6.6521e-06
4:136821068 C T 0.033442 1.9557e-05
4:136834874 A G 0.029154 -1.2386e-05
4:136840131 G A 0.044909 -1.9861e-05
4:136842254 C T 1.143423 9.4898e-06
4:136863430 T C 0.053267 6.0612e-06
4:136882276 T G 0.226867 -3.9262e-05
4:136889038 T C 0.050359 -3.3547e-05
4:136894031 T G 0.068438 9.8575e-07
4:136895241 C A 0.026648 -4.1110e-05
4:136899134 T C 0.038255 3.2253e-05
4:136904847 T C 0.039417 -8.8321e-07
4:136918258 G T 0.050729 -3.3521e-05
4:136919049 T C 0.905988 2.8256e-06
4:136930457 T C 0.033792 -9.7671e-06
4:136934135 A G 0.047490 -3.7468e-05
4:136934491 C T 0.225072 8.4429e-07
4:136940263 G A 0.140106 -1.4554e-06
4:136947646 C T 0.043251 2.5729e-06
4:136952267 G A 0.845048 -9.9633e-06
4:136985318 C T 0.069974 -5.0345e-06
4:136989271 G C 0.039907 -6.0485e-06
4:137003314 T C 0.824206 8.9695e-07
4:137006907 C T 0.077458 -6.1358e-06
4:137010737 A G 0.031059 2.6999e-05
4:137011492 G A 0.879577 1.0261e-05
4:137012656 A G 0.603526 5.7841e-06
4:137039669 G A 0.026694 3.5869e-06
4:137046211 G A 0.161817 -4.9787e-06
4:137048131 C T 0.055556 -8.8911e-06
4:137055782 A G 1.955535 9.7917e-06
4:137058445 A G 0.075725 1.7783e-05
4:137076233 C T 0.263597 7.2426e-07
4:137077950 A G 0.051920 -6.8166e-06
4:137081024 T C 0.038866 -2.0638e-06
4:137088592 C T 1.786775 -1.5090e-05
4:137092926 A C 0.608443 2.2815e-05
4:137106966 T C 0.736488 6.5534e-05
4:137116853 A G 0.046831 -7.2483e-05
4:137129774 G A 1.020394 6.4375e-05
4:137131018 A G 0.077919 -1.9850e-05
4:137144113 G A 1.896737 -9.2204e-06
4:137150359 C T 0.116042 1.5213e-05
4:137166169 T C 1.744128 1.3451e-05
4:137178835 A G 0.038693 -9.3097e-07
4:137186742 A G 1.870349 -1.8619e-05
4:137199170 C G 0.094947 -6.3477e-07
4:137201813 C T 0.072736 6.0613e-07
4:137213987 T G 0.210385 -2.1402e-05
4:137225787 T C 0.071103 -3.6289e-06
4:137229108 G A 0.401574 3.8660e-05
4:137232768 G A 0.035931 -8.1362e-06
4:137238024 C T 0.035412 -4.1153e-06
4:137238605 T C 0.216685 -1.2447e-05
4:137240526 G A 1.881092 -2.6868e-05
4:137247266 C T 1.627058 -2.1423e-06
4:137253006 G A 0.022747 -2.8531e-05
4:137256952 T G 0.262987 -6.3792e-05
4:137262068 T C 0.071142 -4.5459e-05
4:137289020 T G 0.535026 1.5502e-05
4:137299604 G A 0.157851 4.0961e-05
4:137305536 T C 0.420555 -3.4877e-05
4:137324597 T C 0.380544 3.4997e-05
4:137325989 C G 0.110696 -6.8058e-06
4:137334129 C T 0.040290 4.8613e-06
4:137334484 T C 0.098323 -2.6035e-05
4:137336634 G A 0.303407 -1.0260e-06
4:137339420 A G 0.613825 -1.3347e-06
4:137341248 G A 0.397146 -2.6730e-06
4:137350930 A G 0.069282 -4.9452e-05
4:137352804 A G 0.057282 -1.4872e-05
4:137361738 T C 0.584895 -9.0429e-06
4:137371336 T C 0.032533 2.5466e-05
4:137373857 T C 0.654690 -1.0156e-05
4:137375882 T C 0.274795 4.4574e-05
4:137393567 T C 0.101153 -2.2505e-05
4:137397892 A G 1.958726 -1.1438e-05
4:137400046 G T 0.284704 2.8809e-06
4:137401308 T C 0.587936 -1.6248e-05
4:137403844 T C 0.757839 -2.5720e-05
4:137405847 A G 1.830974 4.6862e-05
4:137414375 T C 1.108118 1.6415e-05
4:137420384 G T 0.404748 -1.5117e-05
4:137421585 C T 0.037084 9.8679e-06
4:137433667 T C 0.026119 3.7952e-06
4:137436396 A G 0.035237 2.3605e-06
4:137437566 C A 0.041732 4.3996e-05
4:137458388 A G 0.189504 -1.6155e-04
4:137459015 T C 0.045098 -2.1377e-06
4:137471497 T C 0.039242 -4.0735e-05
4:137477486 A G 0.231359 -3.6349e-05
4:137504870 A G 0.113458 -3.3765e-05
4:137506733 C A 0.729691 -2.4526e-05
4:137508238 A G 0.121965 -6.3054e-05
4:137529953 A C 0.159435 -7.1252e-04
4:137531791 G A 0.420792 -6.8333e-05
4:137531889 G T 1.416014 -5.8852e-05
4:137533820 A C 0.830467 -3.6667e-05
4:137535800 T C 0.534214 6.4300e-05
4:137535918 A G 1.166848 -4.8866e-05
4:137538210 T C 0.216217 -7.3609e-06
4:137538943 T C 0.081999 3.5209e-05
4:137546229 C T 0.033922 -2.6655e-05
4:137547232 C T 0.252931 -3.7505e-05
4:137547450 A G 0.243869 -2.4908e-07
4:137556237 A C 0.030975 -2.7350e-05
4:137559222 T C 0.160367 2.1071e-06
4:137559518 C T 0.886730 2.6292e-05
4:137563155 A G 0.027408 1.9969e-05
4:137565375 T G 0.039570 2.1938e-05
4:137581282 A G 0.740282 1.3558e-05
4:137585624 A C 1.290514 -8.7768e-06
4:137594521 C A 0.030274 -2.3073e-06
4:137596702 C T 0.551342 -1.7341e-05
4:137599058 T C 0.411149 1.4113e-05
4:137599178 G T 0.089864 -3.0508e-05
4:137603016 G A 1.463634 2.1301e-05
4:137603467 T C 0.225890 -4.4240e-06
4:137604289 T C 0.052608 7.8832e-06
4:137610593 T C 0.102984 9.4648e-06
4:137611321 G T 0.308568 -2.4216e-06
4:137612016 A G 0.083807 -2.0252e-05
4:137629688 T C 0.049421 -1.7625e-05
4:137630215 C T 1.481651 1.8537e-05
4:137634564 A G 0.054329 1.1232e-05
4:137635833 G A 0.113656 7.3986e-06
4:137638595 G T 0.358183 1.6564e-05
4:137651455 T C 0.021416 7.9543e-06
4:137653301 T C 1.773698 2.2925e-05
4:137654857 T C 0.190105 3.3479e-05
4:137656888 A G 0.213816 1.7838e-05
4:137657271 T C 0.388003 -2.1472e-05
4:137657371 C T 0.081370 -4.7696e-06
4:137660383 A T 1.166134 -1.2374e-05
4:137670202 C T 0.058675 -1.3709e-05
4:137674934 C T 1.842847 -1.5276e-05
4:137691499 G A 0.303095 2.6376e-06
4:137692343 T C 0.274480 -4.7518e-06
4:137696623 C T 1.841763 -1.3596e-05
4:137706263 C T 0.301381 1.2529e-05
4:137718360 C T 0.156579 -2.4282e-05
4:137724884 T C 0.403862 3.3398e-05
4:137725070 A G 0.057221 -1.4748e-05
4:137726074 T C 1.881287 2.7245e-05
4:137736768 C T 1.187209 2.3743e-05
4:137740547 T C 0.041394 3.2156e-05
4:137753275 C T 0.068416 -4.0130e-05
4:137757692 T C 0.597135 2.3832e-06
4:137761486 C T 1.787025 2.0287e-05
4:137771887 T C 0.157091 -2.5459e-05
4:137773358 A G 0.045656 1.3991e-06
4:137773965 C T 0.029342 1.2018e-05
4:137775757 C T 0.904160 -2.1102e-05
4:137782985 C T 0.252908 -5.9014e-05
4:137791590 C T 0.108044 1.0430e-04
4:137807433 A C 0.299927 8.7576e-06
4:137808958 G A 0.099069 -2.0214e-05
4:137812835 G A 0.154031 2.2190e-06
4:137817015 G A 0.506063 2.2013e-05
4:137820817 A G 0.045438 3.6177e-05
4:137824200 C T 0.136419 -1.0945e-05
4:137824525 T G 0.034425 -4.1020e-06
4:137832987 C T 0.035461 -3.0247e-05
4:137833802 C T 0.556536 5.0297e-06
4:137836504 C T 0.113169 6.6913e-06
4:137844543 C T 1.201829 -1.0469e-05
4:137866168 G T 0.028748 -3.7507e-05
4:137868329 C T 0.099355 -3.7191e-07
4:137872612 T C 0.080610 -1.9254e-05
4:137875024 C A 0.037123 -4.3418e-06
4:137878063 G A 0.495333 1.7820e-05
4:137885300 A G 0.322989 2.2189e-06
4:137885558 A G 0.038765 -1.8801e-05
4:137888092 A C 0.027833 1.4957e-05
4:137889087 T C 0.041715 -9.3170e-07
4:137890058 A C 0.040605 1.2432e-06
4:137890307 G T 0.522399 1.3442e-05
4:137893347 T C 0.096606 -2.7729e-05
4:137899522 G A 0.116830 -4.1786e-05
4:137900265 A G 0.152323 1.2442e-05
4:137911122 C T 0.020296 2.2597e-05
4:137912610 C T 0.597433 4.4848e-05
4:137914569 G T 0.114305 5.4856e-05
4:137919617 C T 0.155180 -7.5747e-06
4:137919629 G T 0.240564 -2.4530e-05
4:137926326 T C 0.043092 1.2685e-05
4:137927946 A G 0.064261 5.9012e-05
4:137934637 G T 0.055935 -2.6667e-05
4:137943535 G C 0.052875 -2.3547e-05
4:137959508 C T 1.141502 4.0559e-05
4:137960687 A C 0.042231 -2.1816e-06
4:137969320 G C 0.514291 -4.7659e-05
4:137969364 C T 0.229301 1.0256e-04
4:137970493 G A 0.031871 3.2494e-05
4:137983011 T C 1.957480 -2.1734e-05
4:137985544 G A 0.807250 8.1026e-06
4:137985807 T C 0.194318 -1.9970e-05
4:137986727 C T 0.312209 -2.2258e-05
4:138002168 T C 0.139522 1.9021e-05
4:138002681 T G 1.433863 7.4527e-05
4:138004759 G A 0.825566 5.6373e-06
4:138016196 C T 0.224621 1.4995e-07
4:138029118 C T 0.025181 -5.5409e-06
4:138029843 C T 0.210317 4.4524e-06
4:138032798 C T 0.042864 6.5589e-07
4:138044521 C T 0.084314 5.6506e-06
4:138044886 G T 0.321801 5.1113e-05
4:138045333 C G 0.047863 9.7354e-06
4:138050360 C T 0.077455 2.6808e-05
4:138052648 C T 0.065676 -3.0601e-05
4:138058888 C T 0.055267 -2.6958e-05
4:138063077 C T 0.026888 -2.3140e-05
4:138072740 G A 0.095388 2.0199e-05
4:138073443 A G 0.073391 1.7249e-05
4:138088110 A C 0.147455 -2.3707e-05
4:138103080 A G 0.164661 -4.8103e-05
4:138109635 G A 0.034704 2.1169e-05
4:138119828 G A 0.113305 -3.7365e-05
4:138130022 G T 0.049609 -2.6833e-05
4:138134403 A G 0.147688 6.7994e-06
4:138134581 G A 0.348469 -4.4533e-05
4:138144790 G A 0.087254 7.0941e-05
4:138151483 G A 0.021121 1.6863e-05
4:138154281 A G 0.050745 6.6234e-06
4:138154564 A G 0.923269 -2.3098e-05
4:138155364 A G 0.024941 3.4304e-05
4:138157047 G A 1.779462 -2.7336e-05
4:138160651 G C 0.042524 6.4600e-06
4:138160679 C T 0.103980 2.4771e-05
4:138161751 C T 0.087845 7.8685e-05
4:138163999 G A 0.882848 1.7267e-06
4:138170470 T G 1.480480 -2.6534e-05
4:138174029 C T 0.487010 8.7953e-06
4:138181886 A C 0.060762 3.9848e-05
4:138196065 T C 0.163752 -1.0037e-06
4:138207502 C T 0.061031 3.2107e-05
4:138207793 T C 0.069561 -1.5219e-05
4:138215501 C T 0.820899 1.7036e-05
4:138217158 G T 0.022461 8.5956e-06
4:138224531 C T 0.363289 -8.7113e-06
4:138226832 A T 0.104733 1.8524e-05
4:138227609 T C 0.818837 1.7634e-05
4:138227898 G T 0.592168 -1.1343e-05
4:138232479 G T 0.076134 4.9108e-06
4:138233246 T C 0.153057 1.0979e-05
4:138235082 C T 1.229571 -4.6592e-06
4:138235156 T G 1.373643 3.4775e-05
4:138249492 T C 1.099699 4.9232e-07
4:138257423 G A 0.629739 -8.3556e-06
4:138261103 G A 0.059804 1.8051e-05
4:138262027 A G 0.074969 4.2956e-06
4:138262884 A G 0.040190 2.8445e-05
4:138279845 G A 0.287843 -2.8515e-05
4:138282697 T G 1.777314 -5.8893e-06
4:138288890 G A 0.913125 -1.7698e-05
4:138298492 A G 0.055851 -1.3918e-05
4:138304065 C T 0.049093 3.6703e-06
4:138313645 G A 0.152807 4.0667e-05
4:138317683 T A 0.089049 -6.4649e-06
4:138318770 G C 0.136321 7.3002e-06
4:138334403 C T 1.777612 -5.2389e-06
4:138341832 G A 0.145355 -4.2659e-06
4:138343231 G A 0.206581 3.0721e-06
4:138350362 G A 0.086034 -1.1269e-05
4:138352121 G A 0.071483 -1.3178e-05
4:138356613 T C 0.048090 3.4082e-06
4:138359514 A G 0.455039 -4.3190e-05
4:138359842 C T 0.987023 -3.4806e-05
4:138360966 G A 0.074284 -1.5951e-04
4:138367300 C A 0.059055 -8.6462e-05
4:138369007 G A 0.295481 2.5147e-05
4:138369854 G A 0.468256 1.1281e-05
4:138371982 T G 1.665342 1.4402e-05
4:138374937 C T 0.214179 2.3010e-05
4:138374966 A G 1.145725 9.3407e-06
4:138375491 C T 0.032974 -4.5856e-06
4:138379682 C G 1.083911 1.9829e-05
4:138380307 C T 1.636331 2.3720e-05
4:138381735 G A 1.971180 9.0624e-06
4:138383474 T C 0.420351 -2.8782e-05
4:138395678 A C 0.149818 1.9936e-05
4:138395782 A C 1.111196 -2.7673e-05
4:138395823 G T 0.023104 2.4694e-06
4:138399271 A G 0.061291 -7.2557e-06
4:138405045 C T 0.860248 6.4015e-05
4:138411388 C T 0.148720 1.7593e-05
4:138425423 A G 0.042660 -1.0555e-05
4:138426504 A G 0.067672 -1.0504e-04
4:138426599 C T 0.047743 -3.2746e-07
4:138433162 G A 0.407906 5.2779e-05
4:138434454 T C 0.185045 2.5445e-05
4:138442527 C T 0.019942 3.3113e-05
4:138448145 C T 0.024272 6.1999e-06
4:138449683 G A 0.830724 3.3922e-06
4:138454596 A G 0.035519 1.8629e-05
4:138455637 A G 0.423256 -2.9697e-05
4:138458803 A G 0.186171 1.1665e-05
4:138459997 C A 0.392303 7.0061e-05
4:138461625 G A 0.069935 2.2702e-05
4:138462599 C T 0.041011 -1.7749e-05
4:138466664 A G 0.036389 -1.1771e-05
4:138473590 T C 0.222904 2.9783e-05
4:138480926 C G 0.107453 1.3129e-05
4:138480968 A G 0.033474 2.6197e-06
4:138482622 G A 0.229525 -8.0729e-06
4:138484821 G A 0.051544 4.3217e-06
4:138496793 A G 1.722187 2.6910e-06
4:138503635 A G 0.020514 1.2751e-05
4:138506831 T C 0.634488 -3.5946e-05
4:138512931 A G 0.356758 5.6413e-05
4:138514301 C T 0.508247 -1.0455e-04
4:138519483 C T 0.113539 -1.1828e-05
4:138525431 G A 0.076050 1.5977e-05
4:138533901 C T 0.126084 6.1916e-05
4:138538880 A G 0.058350 5.5125e-06
4:138540874 T C 1.245917 -2.3796e-05
4:138545488 C T 0.411623 -2.6108e-05
4:138553215 C T 0.686616 4.2600e-05
4:138555448 A C 0.090481 2.6460e-05
4:138556350 A G 1.940523 -2.0499e-05
4:138558531 C A 0.046315 2.1712e-05
4:138560414 C T 0.030504 -1.0591e-05
4:138563861 A G 0.169413 -1.9495e-05
4:138565294 G A 0.135650 -2.9808e-05
4:138568755 A G 0.034493 3.2263e-05
4:138570121 G A 0.022633 -1.3308e-05
4:138574266 G A 0.335654 -1.2097e-05
4:138576139 C T 0.044111 4.1604e-05
4:138578169 G A 0.074544 8.0331e-06
4:138580743 T C 0.477623 5.3378e-05
4:138582711 A G 0.401181 -1.5159e-05
4:138590763 C G 0.022558 -1.8528e-06
4:138597155 A C 0.529294 -2.2348e-05
4:138602909 C G 0.083343 -2.3751e-05
4:138603729 A C 0.083018 -1.4289e-05
4:138612548 C T 0.181880 1.6038e-05
4:138616852 T C 0.056698 -4.3248e-05
4:138618865 G C 0.432743 2.2203e-05
4:138622977 A G 0.080935 2.3602e-05
4:138640854 A C 1.600653 -2.4498e-05
4:138642304 T C 0.074716 1.4150e-05
4:138653615 C G 0.057474 -4.8978e-05
4:138659625 G C 0.032780 1.9660e-05
4:138660040 A G 0.638006 -2.6889e-05
4:138666996 T C 0.065618 1.5001e-05
4:138672499 T C 0.240324 -1.6520e-05
4:138685711 A C 0.036061 1.2499e-05
4:138687621 A G 0.431386 2.0457e-05
4:138690540 T C 0.174054 3.4199e-05
4:138692250 A G 1.753613 -2.8641e-06
4:138696949 G A 0.066234 7.5853e-06
4:138697061 C T 0.440913 2.7141e-05
4:138698380 T C 0.483920 -1.4242e-05
4:138723926 A G 0.158059 1.7673e-05
4:138726604 A G 0.475419 -1.1580e-05
4:138729167 G A 1.769404 -5.4222e-06
4:138732871 G A 0.378006 2.7536e-05
4:138733223 T C 0.077475 -1.0991e-05
4:138737711 T C 1.639022 1.8799e-05
4:138762038 T G 0.056328 1.9084e-05
4:138763811 C T 0.474932 -2.1674e-05
4:138771020 T C 0.980064 -1.8025e-05
4:138773727 T C 0.034506 4.1999e-06
4:138781149 G T 1.837352 1.1331e-05
4:138782592 T C 0.804569 2.3645e-05
4:138812255 C A 0.141193 9.1014e-06
4:138814962 T C 0.123926 -2.0056e-05
4:138823703 C T 0.477669 -6.8914e-06
4:138840995 C T 0.431380 1.2965e-05
4:138882967 G A 1.786012 2.5203e-05
4:138883185 C A 0.378788 -2.9539e-06
4:138884804 T G 0.056312 1.9189e-05
4:138890614 C A 0.116064 1.9886e-05
4:138897768 A G 0.117979 2.3400e-06
4:138916411 A C 0.083823 1.0420e-05
4:138917308 G A 0.674859 -1.2762e-06
4:138922215 G A 0.084174 1.1906e-05
4:138922308 A C 0.966808 1.5973e-05
4:138929628 G A 0.041151 2.6370e-06
4:138941981 T G 0.046269 -3.9440e-06
4:138943249 C T 1.679429 1.0065e-05
4:138951929 A C 0.090270 -1.4210e-07
4:138963731 G A 0.052235 -9.8991e-06
4:138965242 C T 1.824712 4.4238e-05
4:138967531 A G 0.063281 -4.0866e-06
4:138976629 C T 0.841915 6.6386e-06
4:138992190 G A 0.045526 -1.9122e-05
4:138992362 C T 0.061025 6.3112e-06
4:139008910 A G 0.060973 1.6344e-05
4:139022958 G A 0.051073 -1.9885e-07
4:139049183 A G 0.041790 5.4526e-06
4:139078583 T C 1.111604 2.5726e-05
4:139079210 C A 0.073865 2.3982e-05
4:139085972 T C 0.037178 -1.0159e-06
4:139086857 A G 0.192299 -4.4234e-05
4:139090804 G A 0.347225 -6.7468e-06
4:139092719 G A 0.649094 -1.1570e-05
4:139098951 A C 0.059541 -1.0181e-05
4:139112254 G A 0.798207 7.4409e-06
4:139113531 C T 0.215205 -1.9159e-05
4:139116788 C T 0.183779 9.4555e-06
4:139125528 C T 0.078179 -7.7674e-06
4:139128890 T C 0.385912 -1.7773e-05
4:139132452 T C 0.111890 -3.2914e-06
4:139143066 T C 0.955594 2.1584e-05
4:139143447 T G 0.801232 -1.0728e-05
4:139155199 G A 1.969405 9.3533e-07
4:139161100 A G 0.024386 1.1029e-06
4:139166556 A G 0.959492 3.1294e-05
4:139183682 A G 0.329513 -2.1020e-05
4:139185003 G A 0.203779 3.2597e-06
4:139185461 A G 0.269868 2.0275e-05
4:139189090 G T 0.041313 -2.9087e-07
4:139189620 C A 0.118570 1.4381e-05
4:139191774 G T 0.028865 7.2003e-06
4:139194027 C T 0.201085 2.0991e-06
4:139204263 T C 0.637337 -3.8297e-05
4:139206509 C T 0.943224 -1.2506e-05
4:139213645 G A 0.108222 3.1349e-05
4:139215171 G A 0.034075 1.3465e-05
4:139219246 C T 1.652219 -3.8369e-05
4:139223385 A G 0.099997 1.7597e-05
4:139225507 A G 0.022831 2.2347e-05
4:139230266 A G 0.462066 -2.9646e-05
4:139232271 A G 0.247556 2.5680e-05
4:139234254 G T 0.277278 2.0374e-05
4:139234304 T C 0.863916 4.5359e-05
4:139237766 A G 1.718457 -1.4338e-05
4:139239797 C T 0.148685 3.0578e-05
4:139243656 T C 1.320714 -2.6092e-05
4:139255332 G C 0.101916 -1.1834e-05
4:139258276 T C 1.098501 -4.5358e-05
4:139262580 C T 0.022922 2.7193e-07
4:139263147 G A 1.771663 4.3915e-06
4:139264687 A G 1.659889 4.2159e-06
4:139266415 A C 0.350757 2.4362e-05
4:139266486 G A 0.500487 -4.2541e-05
4:139267650 T C 1.400457 -1.3988e-05
4:139271665 A C 0.465257 -8.1737e-05
4:139284343 A G 0.277252 1.1152e-06
4:139285348 C A 1.972998 -1.2265e-07
4:139285764 A G 0.813988 1.1601e-05
4:139286917 T G 1.426102 4.5068e-05
4:139288105 A G 0.057003 -1.0266e-05
4:139290093 C T 0.037700 -5.5757e-06
4:139293765 A G 0.042141 -3.0905e-05
4:139300684 T C 1.852442 -5.8881e-05
4:139300738 C T 0.543591 7.7947e-06
4:139301730 T C 0.284484 -1.7319e-06
4:139304603 C T 0.616428 1.2342e-05
4:139308221 T C 0.055805 5.0114e-05
4:139316188 A G 0.115340 -3.0057e-05
4:139316661 C T 0.082736 -1.9390e-05
4:139320224 A G 0.196856 1.6722e-05
4:139335292 A G 0.043416 -1.8833e-06
4:139339576 T C 0.552923 4.2051e-06
4:139341925 G T 1.114156 -4.7173e-06
4:139348383 T C 0.021984 -1.6240e-05
4:139350368 G A 0.135679 1.3585e-05
4:139351225 T C 0.325553 2.1239e-05
4:139361546 T C 0.418929 3.8427e-06
4:139364618 A G 0.033899 1.9184e-05
4:139365136 A G 0.143488 -1.4365e-06
4:139367276 T C 0.322041 2.5117e-05
4:139369460 C T 0.086615 2.1618e-05
4:139370600 G A 0.035185 -4.2985e-05
4:139374286 C T 0.214341 -1.8784e-05
4:139375313 C T 0.353285 3.5520e-06
4:139376425 C T 1.360150 1.8037e-05
4:139390852 G A 0.108553 5.6894e-05
4:139396007 C T 0.824518 -1.8792e-05
4:139399972 T C 0.905611 9.4929e-06
4:139403208 A G 0.243018 -3.3108e-05
4:139407234 A G 0.058019 2.7698e-05
4:139408405 A G 1.090292 -4.3901e-05
4:139409081 A G 1.438359 5.2972e-07
4:139409425 T C 0.353931 6.2282e-05
4:139409478 G A 0.249159 -1.3657e-05
4:139410616 C T 0.170532 4.2325e-05
4:139411350 C T 0.227448 3.4191e-06
4:139417498 T C 1.608690 3.0327e-05
4:139434638 A G 0.086449 1.2245e-05
4:139435789 G A 0.178654 5.0768e-05
4:139436388 C T 0.157702 -1.2325e-04
4:139439420 T C 0.063927 2.7154e-05
4:139441717 A G 0.185862 -5.9390e-06
4:139450216 A G 0.035889 1.5646e-05
4:139451350 T C 0.383218 -8.0568e-06
4:139457474 G C 1.438631 -2.0245e-05
4:139462203 A C 0.069805 2.2856e-06
4:139478389 C T 1.426433 -2.3973e-07
4:139481242 A G 0.318571 -1.8907e-06
4:139485906 A G 0.495092 -4.5447e-06
4:139488883 C T 1.117015 -3.8107e-05
4:139493398 G A 0.453809 -1.2289e-05
4:139493454 C T 0.235533 5.2029e-07
4:139493668 C T 0.064904 -2.2973e-05
4:139494617 A T 1.362033 -1.7861e-05
4:139494769 A G 1.597670 -2.3484e-05
4:139497391 C T 0.592503 2.9544e-05
4:139507777 C T 0.091198 1.4419e-06
4:139514722 T C 0.694967 6.7023e-05
4:139516676 G A 0.062787 -4.0901e-05
4:139518584 G A 0.259660 -8.4441e-05
4:139525415 C T 0.956496 1.1071e-05
4:139529179 A C 0.046740 -2.3011e-05
4:139529252 T C 0.048905 1.6862e-05
4:139529510 T C 0.583655 2.7293e-05
4:139533909 C T 0.024399 -1.6944e-05
4:139537391 T C 1.657231 2.7498e-05
4:139543452 T C 0.047068 7.0397e-06
4:139549025 C A 0.330399 5.3483e-05
4:139549555 G T 0.030017 -7.8372e-06
4:139550075 A C 1.866483 -3.1011e-05
4:139550341 T C 0.115301 4.4355e-06
4:139554116 C G 1.271098 1.6025e-05
4:139555770 T C 0.094814 -4.4489e-05
4:139555962 C T 1.201222 1.6240e-05
4:139556062 A T 1.684353 1.8039e-05
4:139556255 A G 0.204373 -8.0035e-06
4:139556479 C T 0.025029 1.8043e-06
4:139557093 A G 1.257835 -5.4132e-06
4:139557097 G A 0.045701 -1.4813e-05
4:139557368 G A 1.345336 -2.8687e-06
4:139563107 T C 0.092646 1.8592e-05
4:139563167 A G 0.089569 6.3631e-06
4:139563998 T C 1.178959 7.4188e-06
4:139576418 G A 0.105924 -1.1164e-05
4:139581543 C T 0.862939 2.4509e-06
4:139587474 C T 0.065387 -2.1596e-05
4:139591042 G A 0.914894 5.8136e-06
4:139598672 C G 0.087702 1.1231e-04
4:139602777 A G 0.443416 8.7312e-06
4:139603768 T G 0.052741 -5.2373e-05
4:139604615 C T 0.198473 1.0136e-05
4:139606966 T C 0.041125 3.7286e-05
4:139608671 C T 1.760815 -2.6721e-05
4:139609402 G A 0.972268 3.3851e-06
4:139611993 T C 0.232271 5.7367e-05
4:139612339 A G 1.573427 -3.8770e-05
4:139612743 T C 0.599254 3.6826e-05
4:139613401 G A 0.055150 -8.6037e-06
4:139614784 G A 0.455289 1.5125e-05
4:139618220 G A 0.108826 2.2919e-05
4:139620025 T G 0.558915 3.4999e-05
4:139628485 A G 0.484488 3.9496e-05
4:139633536 G A 0.317305 3.0436e-06
4:139648292 C T 0.090270 3.6236e-05
4:139662520 A G 0.113571 2.0028e-05
4:139671572 G A 0.078831 5.2608e-06
4:139681985 A C 0.427771 2.4205e-05
4:139684171 A G 0.981814 5.5452e-05
4:139690641 C T 0.243122 -5.7848e-06
4:139697374 A G 0.667478 2.4211e-05
4:139707713 G C 0.054880 -2.6488e-06
4:139707751 C A 0.034020 2.6237e-05
4:139708208 G A 0.268849 -3.1779e-05
4:139710429 A G 0.040209 1.0981e-05
4:139717020 G T 1.382021 7.4145e-06
4:139717430 G A 0.883436 -3.2236e-06
4:139718809 C T 0.107268 7.9769e-06
4:139723574 G A 0.975517 4.9266e-06
4:139724218 G C 0.069730 -2.1130e-05
4:139726046 T C 0.093860 -1.9510e-05
4:139729205 A C 0.090448 -1.6334e-05
4:139731998 G T 0.029758 1.4827e-05
4:139739456 G A 0.688709 -2.6361e-05
4:139743028 G A 0.040722 1.8029e-05
4:139746050 G A 1.278158 -8.3915e-06
4:139746326 T G 0.125815 -6.0600e-06
4:139749147 C T 0.061499 -6.6119e-06
4:139753368 G A 1.559373 2.0829e-06
4:139756722 A G 0.118430 -9.5175e-06
4:139767567 G C 0.029871 -3.0060e-06
4:139772971 A G 0.909883 2.0348e-05
4:139779568 G A 0.418098 1.8677e-05
4:139780128 C T 0.187239 -2.5313e-05
4:139783712 C T 0.157458 -4.6455e-06
4:139784747 C T 0.060788 -4.8108e-05
4:139787490 C T 0.591922 5.1883e-05
4:139789819 T C 0.640882 1.0073e-05
4:139789973 T C 0.163765 -1.3610e-05
4:139792341 T C 0.055844 -6.4194e-06
4:139794516 A G 0.709021 -4.2757e-05
4:139794526 T C 0.027447 1.5076e-05
4:139797223 C G 0.028888 2.8700e-05
4:139799012 T C 1.002960 -4.7609e-05
4:139813676 C T 0.745290 -2.3638e-05
4:139822384 A C 0.789674 -2.5409e-05
4:139822471 A G 1.582142 5.4508e-05
4:139825168 C T 1.064835 3.7438e-05
4:139828486 A G 0.135374 4.2142e-05
4:139830882 A G 0.080133 -1.0648e-06
4:139831080 C A 0.038901 1.4112e-05
4:139831986 G T 0.063089 -7.6594e-06
4:139832529 T C 1.316815 -1.3879e-06
4:139832573 T C 0.037824 -1.6576e-05
4:139838633 G A 0.207950 2.8540e-05
4:139844636 T C 1.883063 -1.6810e-05
4:139844715 G A 0.303907 1.7627e-05
4:139847208 A G 1.596047 1.7103e-05
4:139848200 G A 0.286295 -3.7978e-05
4:139867437 C T 1.758598 -1.6294e-05
4:139873113 G T 0.025051 -4.4033e-06
4:139875686 A G 0.947596 -1.3807e-05
4:139881340 T C 1.050135 -1.8737e-05
4:139882016 C T 1.663778 5.8016e-05
4:139882410 T C 0.033283 3.4764e-06
4:139886033 C A 1.961105 5.2773e-06
4:139886612 C G 1.126402 -2.2843e-05
4:139888995 A G 0.121602 1.0509e-05
4:139889734 C T 1.621556 -5.0815e-06
4:139895114 T G 0.049859 2.7743e-05
4:139901292 T C 1.163723 1.3716e-05
4:139915168 C G 0.054413 2.3855e-06
4:139918279 G A 0.125613 5.6454e-06
4:139930032 G A 0.305211 -3.4763e-05
4:139930982 C A 0.183649 -6.9626e-05
4:139936914 A G 0.022912 -8.5084e-06
4:139946648 G A 0.585936 -1.0561e-05
4:139955596 T C 0.038272 -1.7364e-05
4:139974723 A C 0.050937 -1.3394e-05
4:140011637 T C 0.181172 6.9875e-07
4:140017564 C A 0.033085 -2.1140e-06
4:140020208 C T 0.456941 7.2543e-05
4:140029383 G A 0.250078 -5.7768e-05
4:140030352 G C 0.151960 -5.3686e-06
4:140032840 A G 0.074797 -2.4540e-05
4:140040793 A G 0.028885 7.4985e-06
4:140050961 A G 0.020773 -3.0607e-06
4:140051847 C A 0.429910 -1.7456e-05
4:140053960 C A 0.932630 -2.5438e-05
4:140057524 C T 0.034094 -2.1281e-05
4:140058849 T A 0.026778 -2.8042e-06
4:140060011 A G 0.027356 -2.4798e-06
4:140062165 T C 0.026830 -3.5185e-06
4:140064355 A G 0.058636 3.9686e-05
4:140078211 T C 0.070811 -3.3281e-05
4:140099768 T C 0.494054 -7.2330e-05
4:140099822 G C 0.200462 -1.4170e-05
4:140103163 A C 0.020134 -3.5281e-05
4:140104775 A G 0.152823 -9.0823e-06
4:140141007 A G 0.034610 -1.0150e-05
4:140164252 T C 0.089497 1.7400e-05
4:140167389 T G 0.039563 -4.7212e-06
4:140175054 C A 0.875802 -1.5932e-05
4:140186416 T C 0.047460 1.8285e-07
4:140188094 T C 0.151197 -6.6451e-06
4:140208061 T C 0.058883 2.1508e-06
4:140212907 T C 0.056370 -9.6595e-06
4:140221439 T C 0.022383 -1.7244e-05
4:140227196 T G 0.074673 -2.9711e-05
4:140252291 G A 0.030394 -2.1985e-05
4:140259458 T C 1.743398 -6.3453e-05
4:140264797 C T 0.028609 3.3391e-05
4:140271887 G C 0.855129 1.4371e-05
4:140289285 G A 0.532890 -4.4157e-06
4:140292217 T C 0.092574 -1.0048e-05
4:140297770 T C 0.144975 4.7354e-05
4:140297842 G A 0.070740 1.5770e-05
4:140302789 T C 0.511159 -4.4213e-06
4:140315937 G T 0.219872 -9.2019e-06
4:140323338 G A 0.054718 -8.2240e-06
4:140332563 G A 0.508585 -3.6348e-07
4:140337056 C T 0.320490 1.7533e-05
4:140371326 G A 0.302865 -1.3503e-04
4:140371528 A G 0.031368 4.7272e-06
4:140400280 G A 0.140194 -3.0986e-06
4:140402625 G C 0.043416 1.8263e-06
4:140414272 A G 0.089789 1.9794e-05
4:140419330 G T 1.705026 -7.6887e-05
4:140422386 G A 0.244988 2.7538e-05
4:140423134 G A 0.416667 -2.4701e-05
4:140429518 T C 0.020322 1.6891e-05
4:140429850 A G 0.106752 2.1144e-05
4:140433637 A G 0.120420 -4.2376e-05
4:140434747 G C 0.041452 -1.4340e-05
4:140436646 A G 1.711011 -4.2486e-05
4:140443465 T C 0.055702 -5.5548e-06
4:140443516 A G 0.231489 2.3834e-05
4:140443647 C T 0.115402 -4.2186e-05
4:140449649 C T 0.242051 -3.1185e-05
4:140450077 A G 0.042475 -4.5493e-05
4:140450204 A G 0.073810 2.0852e-05
4:140450309 G A 0.033215 1.7914e-05
4:140454711 T C 1.055617 -1.0232e-05
4:140461541 A G 0.043747 5.8095e-06
4:140462426 C G 0.342529 -3.4193e-06
4:140468536 G A 0.455454 -8.4001e-06
4:140472281 A G 1.076731 -1.6330e-05
4:140478478 C T 0.567656 1.7523e-06
4:140479862 G A 0.149743 -2.1433e-05
4:140480015 G A 0.112721 -1.6638e-05
4:140481246 A G 0.192094 -3.7958e-05
4:140483498 A G 0.279070 7.0768e-06
4:140490091 G A 0.839659 5.7718e-07
4:140496196 A G 0.129375 -6.0914e-06
4:140497167 T A 0.056286 -7.3104e-06
4:140503063 C T 1.201631 -1.7179e-05
4:140506445 C T 0.522753 -7.6147e-06
4:140511855 C A 0.070938 1.4506e-06
4:140512312 G T 0.166719 -3.3121e-05
4:140513877 G A 0.420344 1.3127e-05
4:140515481 A G 0.055607 3.8594e-06
4:140515879 A G 0.070103 4.5798e-07
4:140516929 G A 0.501685 5.3981e-06
4:140518308 C T 0.357190 -9.3786e-06
4:140523889 A G 0.552810 1.0009e-05
4:140528290 G A 0.301437 6.2772e-06
4:140528335 G A 0.174168 -1.2325e-05
4:140528612 T C 0.615061 -1.7344e-05
4:140531129 C T 0.903625 -2.5676e-05
4:140534118 A G 1.558133 -7.9360e-06
4:140534407 T G 0.050460 -2.2051e-05
4:140534825 T C 0.212150 4.5491e-06
4:140536648 A G 1.100351 9.0046e-06
4:140541695 T C 1.218769 1.7083e-05
4:140542124 C A 0.049489 1.8809e-05
4:140542427 A G 0.372767 -3.8821e-05
4:140546424 C T 0.024555 -4.5925e-07
4:140546481 A C 0.311762 -9.9910e-05
4:140549622 G A 0.573171 -9.1901e-06
4:140555865 T C 0.055299 -1.9055e-05
4:140562708 T C 0.091915 7.7180e-07
4:140563222 G T 0.663885 8.9379e-06
4:140574222 G T 0.040239 6.6685e-06
4:140575078 T C 0.727467 -3.4455e-05
4:140581932 A G 0.946928 -1.4679e-05
4:140583887 A G 0.151681 -1.3465e-05
4:140584689 A G 0.045526 2.3260e-06
4:140584885 G A 0.298681 9.7700e-06
4:140588391 C T 0.316802 -9.0139e-06
4:140588519 T C 0.033588 -7.7194e-06
4:140590218 G A 0.918053 1.0638e-05
4:140594402 T C 0.059094 6.6677e-05
4:140596699 G A 0.534980 2.7767e-05
4:140599053 G A 0.120160 -4.0819e-05
4:140600131 A C 0.874033 3.1301e-05
4:140600307 T C 0.655134 3.3489e-05
4:140600437 T C 0.806769 3.7985e-05
4:140600761 C T 0.028255 -1.7841e-05
4:140601036 G A 0.371374 4.5278e-06
4:140601899 G T 1.203779 6.2301e-05
4:140602972 T C 0.411529 -1.0612e-05
4:140606714 G T 0.044150 -2.1307e-05
4:140627125 G A 0.031212 3.5217e-05
4:140640703 T G 0.306831 3.1382e-06
4:140640804 T C 0.028440 -3.1777e-06
4:140648875 A G 0.309785 -4.3877e-07
4:140651229 A G 0.138240 6.5877e-05
4:140652844 G A 0.907624 -4.4237e-05
4:140661103 C T 0.247407 -4.9096e-06
4:140663083 A G 1.839880 -4.7360e-05
4:140663703 T C 0.174463 -2.7523e-05
4:140664230 G A 0.054183 2.7815e-06
4:140669388 C T 0.086936 1.9076e-05
4:140671745 G A 1.061369 -1.9114e-05
4:140673392 A G 1.970327 -1.0219e-05
4:140677787 G T 0.022250 -3.9434e-06
4:140678113 A G 0.504336 5.1278e-05
4:140679992 C T 0.355327 1.3899e-05
4:140681757 C T 0.183078 6.6264e-06
4:140683115 A G 0.022623 -1.0426e-05
4:140683888 T C 0.112237 -4.3331e-06
4:140684195 A C 0.837868 -1.2922e-05
4:140684726 C T 1.552894 -4.0575e-05
4:140686645 C T 0.423424 3.9816e-05
4:140689837 A G 0.100449 1.7640e-06
4:140691823 A G 0.158688 3.7082e-06
4:140692082 G C 1.364928 -7.5502e-06
4:140693020 C A 1.293825 -2.6608e-05
4:140693870 T C 1.452182 1.7045e-05
4:140694353 A G 0.386737 -3.7057e-06
4:140694724 G A 1.108505 -3.3755e-05
4:140694764 T C 0.164323 5.7965e-06
4:140696251 C T 0.078260 4.3790e-06
4:140696301 T C 0.046798 -1.3194e-05
4:140704646 A G 0.676816 2.9991e-05
4:140705077 T C 0.433714 1.3218e-05
4:140705864 C T 0.417563 -1.7636e-05
4:140709154 G A 0.497274 -1.1255e-05
4:140709444 A G 0.970424 1.4113e-05
4:140714775 T G 1.552096 -1.3907e-05
4:140715102 C T 0.047285 -5.5593e-06
4:140718455 A G 0.061888 -2.8662e-06
4:140721565 T G 0.567896 -2.8184e-05
4:140722104 C T 0.058999 -1.6926e-05
4:140722714 A G 0.621394 8.0625e-05
4:140724600 A G 1.680257 -2.6621e-06
4:140726002 C T 0.178063 6.2321e-05
4:140729634 A G 0.072142 -5.4735e-05
4:140735072 C T 0.085333 7.0819e-07
4:140741251 T C 0.052232 7.2090e-06
4:140742196 G A 0.037583 -1.2468e-05
4:140744754 C A 0.859836 6.4509e-06
4:140749745 G T 0.824505 -1.1191e-05
4:140751121 C G 0.052595 -1.0935e-05
4:140768409 T G 0.043338 1.1034e-05
4:140770065 G A 0.029956 3.0317e-05
4:140774434 A G 0.785496 1.4298e-05
4:140774684 G A 0.656407 -2.0374e-05
4:140782082 T C 0.912768 1.9690e-05
4:140784867 T C 0.047454 5.8524e-06
4:140793446 T G 0.043705 -1.1728e-05
4:140794560 T C 0.035052 -1.6550e-05
4:140798248 C T 1.517771 -1.0166e-05
4:140800012 T C 0.845525 -4.4520e-06
4:140800183 G A 1.903635 2.0850e-05
4:140802689 T C 0.244839 4.0264e-05
4:140811135 C T 1.574855 1.0877e-05
4:140813538 C T 0.068091 -1.4178e-05
4:140821190 G A 0.710800 -2.6511e-05
4:140821437 C A 1.828828 -1.6231e-05
4:140826689 T C 0.081499 8.5454e-06
4:140830519 T C 0.024314 -1.8410e-05
4:140831229 C T 0.076313 -1.2687e-05
4:140831781 T C 0.970044 1.4456e-05
4:140834736 A G 0.625523 -1.4709e-05
4:140835853 A G 0.661038 -3.1794e-05
4:140837043 T C 1.211745 -1.2621e-06
4:140840215 C G 0.066134 -6.0130e-06
4:140849522 G A 0.713231 -2.3635e-05
4:140849752 C T 1.883390 2.8579e-05
4:140860512 C T 0.043163 -3.6027e-05
4:140861318 G A 0.170007 -3.6180e-05
4:140867514 G A 0.741509 4.7163e-05
4:140873534 G A 0.104191 2.3595e-05
4:140875031 A G 0.053537 2.2285e-05
4:140879393 G A 0.045588 -2.4894e-06
4:140879757 T C 0.082162 -4.5005e-05
4:140879985 G A 0.210592 -3.1287e-05
4:140888786 C T 0.031238 -1.6084e-05
4:140892589 G A 0.592957 -2.8157e-05
4:140896434 C T 0.047201 -3.4553e-05
4:140901710 A G 0.099481 -2.3945e-05
4:140913591 G A 0.068610 -2.8808e-06
4:140918549 G A 0.049869 -6.1699e-05
4:140923641 C G 0.094587 2.5226e-05
4:140929111 T C 0.876315 -1.8938e-05
4:140943274 A G 0.741087 3.4620e-05
4:140946156 T G 1.824245 1.2399e-06
4:140949303 C T 0.212134 2.4855e-06
4:140949638 T C 0.031381 -2.0420e-05
4:140949671 A G 1.093996 -3.6928e-05
4:140952449 T C 0.267294 -2.4281e-05
4:140954353 G A 0.025626 -1.7851e-05
4:140963462 C T 1.267661 -1.2646e-05
4:140964809 C T 0.049733 1.7835e-05
4:140968980 A G 0.428848 -3.1127e-05
4:140970147 C A 0.030147 3.6112e-06
4:140972264 A C 0.520686 -6.6510e-05
4:140975670 A G 0.463192 2.2563e-05
4:140978577 A C 0.032273 1.1664e-06
4:140981966 T C 0.027791 -7.9622e-07
4:140982001 A G 0.036856 9.0943e-06
4:140983989 C T 0.055199 -3.4435e-06
4:140985504 T C 0.040709 3.8639e-05
4:140988198 A T 0.060966 -3.7988e-06
4:140991651 C A 1.375662 2.5831e-05
4:141001765 C A 0.096372 4.4128e-05
4:141003637 A G 0.058315 2.3733e-05
4:141005215 G T 0.036567 1.0663e-05
4:141009519 G A 0.030579 -6.3181e-06
4:141011084 A G 0.171694 -7.5208e-06
4:141011869 C T 0.092048 2.3755e-06
4:141015188 T C 0.050865 -2.1889e-05
4:141016069 T C 0.580068 2.4489e-05
4:141016590 A G 0.421428 -4.8283e-06
4:141018350 A G 0.754216 -3.0645e-06
4:141022317 A G 0.492638 3.1785e-05
4:141023944 G A 0.482460 -2.0009e-06
4:141024195 C T 0.042933 -2.1518e-05
4:141026720 C T 0.099244 1.0251e-05
4:141029433 A G 1.670714 -7.9288e-06
4:141029838 A G 0.021656 1.5690e-06
4:141031185 A G 0.135108 3.9021e-05
4:141031721 G T 0.278554 -6.3263e-06
4:141035480 C T 0.805763 7.7035e-06
4:141036126 C T 0.546883 3.0184e-07
4:141040273 C T 0.577140 -1.2934e-05
4:141045673 C G 0.772094 -2.5219e-05
4:141046412 A G 0.090961 3.5078e-06
4:141048875 G A 0.408374 2.1736e-05
4:141049184 A G 0.085446 -1.4669e-05
4:141051358 T C 0.048288 -4.9324e-06
4:141053848 T C 0.262763 4.0607e-07
4:141055896 A G 0.886357 1.9465e-06
4:141061531 G A 1.257848 1.3022e-05
4:141062977 T C 0.477672 -2.7539e-05
4:141066168 G A 0.195227 -8.3845e-05
4:141067516 T C 0.030569 -2.8092e-05
4:141069147 T G 0.282189 1.2319e-05
4:141072503 A C 0.087942 -4.9354e-06
4:141075869 T C 0.199219 -6.8929e-05
4:141078304 G A 0.138869 1.8389e-05
4:141079120 G A 0.082970 1.0032e-05
4:141083696 T C 0.342633 1.7125e-05
4:141083754 C T 0.167816 -1.4722e-05
4:141084328 C T 0.090143 -3.3318e-05
4:141084662 T G 0.119726 6.0884e-05
4:141089287 C G 0.028726 4.6246e-05
4:141093370 G A 0.167640 1.1644e-05
4:141104429 C T 0.163330 -1.8027e-05
4:141109029 C T 0.433792 -1.1648e-06
4:141109742 A G 0.020523 -2.3223e-05
4:141115700 T C 0.081882 -1.0291e-05
4:141115941 A G 0.096414 -1.2332e-05
4:141119914 G C 0.029005 -5.9518e-06
4:141134910 G A 1.961839 1.4700e-05
4:141151135 C T 0.298434 -4.5078e-05
4:141159236 G T 0.075764 2.3500e-05
4:141163554 C T 0.032643 6.4489e-07
4:141165630 A G 0.053848 2.4012e-05
4:141166056 T C 0.095116 6.1075e-05
4:141167033 C T 0.074719 -2.5929e-05
4:141177098 T G 0.055004 -1.3582e-05
4:141179579 T C 0.150717 -1.6636e-05
4:141190639 T C 0.097274 -2.6607e-06
4:141218757 C A 0.277323 4.5098e-05
4:141220470 T G 0.165125 -2.6854e-05
4:141222874 T C 0.023850 5.9478e-05
4:141228581 T C 0.065832 3.2481e-05
4:141228861 T C 0.480246 1.5943e-05
4:141236470 G A 1.968937 1.3858e-05
4:141237134 G A 0.150360 6.3699e-05
4:141242185 C T 0.060174 1.0126e-05
4:141244628 A T 0.435541 -1.3390e-05
4:141245041 T C 0.150220 -7.0817e-05
4:141248763 T C 1.735345 1.2115e-04
4:141253396 T G 0.224533 1.0391e-05
4:141277940 T C 0.062248 8.0903e-06
4:141282233 A G 0.058347 -1.9190e-05
4:141284251 C T 1.900201 1.5445e-05
4:141294756 G C 0.070681 -4.7797e-05
4:141294814 C G 0.183146 -6.9421e-05
4:141306765 C T 0.023445 7.0777e-06
4:141317068 A G 0.155790 1.2846e-05
4:141321182 G T 0.064394 -2.3352e-05
4:141322199 T C 0.079078 -4.6879e-05
4:141323162 A C 0.079049 -4.1452e-05
4:141324420 C A 0.032095 -1.9552e-05
4:141330571 A G 0.184230 -8.4132e-05
4:141333416 T C 0.050294 3.3848e-05
4:141349347 G A 0.489130 -1.7407e-05
4:141349966 C T 0.066611 1.1594e-05
4:141354299 A G 0.308152 2.4327e-05
4:141387438 T C 0.455331 -4.0850e-05
4:141388649 A C 0.330584 -8.9892e-05
4:141399285 A G 0.026577 -2.2313e-05
4:141410251 T C 0.224890 -1.0570e-04
4:141419812 T C 0.052105 -1.1630e-06
4:141420648 A G 0.035279 9.0042e-06
4:141436854 T C 1.465737 2.0706e-05
4:141463431 C A 0.028242 -1.6001e-05
4:141478040 A G 0.347800 -5.4539e-05
4:141479999 C T 0.600153 -1.9848e-05
4:141483471 A T 0.154310 4.6460e-05
4:141487400 C T 0.185126 6.0914e-06
4:141489068 T C 0.148182 4.1980e-05
4:141491220 T G 0.067289 -1.2207e-05
4:141493139 A G 0.041413 -8.5888e-06
4:141497829 C T 0.629778 -1.3603e-05
4:141497900 G A 0.498364 -3.3476e-05
4:141498250 T C 0.047451 1.3907e-05
4:141499081 T C 0.111777 4.0411e-05
4:141518839 G A 0.292014 2.8803e-05
4:141520308 C T 0.446171 -3.7127e-05
4:141523064 A G 0.113344 2.8593e-05
4:141524007 G A 0.738279 -8.2731e-06
4:141527047 G A 0.027784 -1.1724e-05
4:141527809 A G 1.084333 -4.7398e-05
4:141532044 A C 0.267833 6.1790e-05
4:141535145 T G 0.043987 7.2608e-06
4:141536232 C T 0.398256 -2.2603e-05
4:141545867 T C 0.022296 1.3348e-05
4:141548923 G A 1.535639 2.6648e-05
4:141549393 A C 1.230454 1.1123e-06
4:141554145 G A 0.278148 -3.7877e-05
4:141555651 G A 1.829390 4.5335e-05
4:141563747 G A 0.295497 -1.4572e-05
4:141566191 T C 0.124588 2.5492e-05
4:141568812 T C 0.690712 2.1131e-05
4:141570813 A G 0.131706 7.7091e-05
4:141574240 A G 0.295581 -3.9579e-05
4:141574423 C T 0.876013 3.2055e-05
4:141578155 T C 1.098430 7.0176e-05
4:141578253 T C 0.041745 3.3065e-05
4:141579147 T C 0.044244 2.6551e-05
4:141581830 C G 1.280822 4.2017e-05
4:141591858 T G 0.046156 1.8060e-05
4:141592570 G A 0.942607 2.9873e-05
4:141595197 T C 0.029225 1.7446e-05
4:141611325 A G 1.345190 2.3020e-05
4:141617179 G A 1.662772 2.7617e-05
4:141620589 A G 0.091422 -1.1293e-05
4:141622088 A G 0.041686 4.1018e-06
4:141622128 A C 0.618002 -1.0487e-05
4:141623785 C T 0.061638 8.8382e-06
4:141625667 G C 0.089906 -8.7132e-06
4:141652922 G A 0.529923 -1.9368e-06
4:141653320 T G 0.094872 8.4530e-06
4:141654638 C T 0.092298 3.6317e-06
4:141664131 A G 0.040602 3.4800e-05
4:141672929 A G 0.065504 -2.3017e-05
4:141683664 A C 1.349364 -3.0756e-06
4:141692230 G A 0.051508 -1.7146e-05
4:141692883 G A 0.141054 -1.9385e-05
4:141699567 G T 0.029092 -3.6752e-06
4:141703505 T G 0.024061 4.1772e-05
4:141712051 C T 0.576770 6.6543e-06
4:141720070 C A 0.682597 -1.7155e-05
4:141723078 A G 0.566497 -1.3178e-05
4:141725133 T C 0.088319 -1.2748e-05
4:141726087 C T 0.023844 -3.5961e-06
4:141728813 C G 0.095788 -2.4046e-05
4:141740700 T C 0.036344 3.6464e-06
4:141763739 T C 0.078312 2.3733e-05
4:141763769 G A 0.035233 -2.5799e-05
4:141764759 A C 0.031442 -1.1562e-05
4:141765064 A C 0.412220 -7.0076e-06
4:141770572 T C 0.462826 -2.1624e-05
4:141773937 C T 1.407332 1.5258e-05
4:141776759 G A 0.181357 -1.6761e-05
4:141779593 G A 1.698408 3.0273e-05
4:141783364 T C 0.045928 -2.0144e-05
4:141785075 T C 1.260474 1.3978e-05
4:141785159 C G 0.112208 -9.7767e-06
4:141786545 T C 1.451955 -2.3277e-05
4:141787969 T C 0.882420 3.7850e-05
4:141791907 T C 0.485154 3.3201e-05
4:141803628 T C 0.942120 2.3281e-05
4:141808674 T C 0.226085 -6.8428e-05
4:141812645 G A 0.828578 -3.3488e-05
4:141816067 C A 0.282698 4.1707e-06
4:141816657 A C 0.864409 -5.6490e-05
4:141819165 T C 0.085846 1.6868e-05
4:141823204 C T 1.195840 -4.5314e-05
4:141824132 G A 0.876396 -1.9823e-05
4:141824394 C T 0.602117 -9.5912e-06
4:141825374 T C 1.598842 -2.1478e-05
4:141833103 T C 0.836469 -3.3512e-05
4:141835124 C A 0.029076 -4.5006e-06
4:141847350 T C 0.568682 2.0395e-05
4:141848200 C T 0.144063 1.3075e-05
4:141852342 C T 0.046737 -2.2242e-05
4:141859790 G A 0.038557 -2.0973e-06
4:141864064 C T 0.155657 2.0316e-05
4:141870965 C T 0.242970 -2.2979e-06
4:141872192 T C 1.077199 -2.8868e-05
4:141874558 A G 0.049875 2.0721e-05
4:141877597 T C 0.084492 1.5359e-05
4:141879334 T C 0.040910 -1.4470e-05
4:141880666 G T 0.299596 2.1934e-06
4:141891566 C T 0.996225 -3.0058e-05
4:141898748 A G 0.027869 3.0799e-06
4:141899450 T C 0.947573 2.4829e-05
4:141918048 C A 0.064517 9.6521e-06
4:141918315 A G 0.378217 -3.3740e-06
4:141920538 G A 0.314754 -5.7835e-05
4:141926404 C T 0.029485 2.1223e-05
4:141947698 T C 1.518358 6.4823e-06
4:141957064 C A 0.273360 -1.8158e-05
4:141958094 T G 1.351919 -2.2817e-05
4:141960841 T C 1.377051 -1.4512e-05
4:141963425 A G 0.146523 -2.5466e-05
4:141969350 C T 0.423418 1.4394e-05
4:141974258 T C 0.050495 -2.5552e-05
4:141974816 C A 0.131962 -3.6697e-06
4:141975349 T G 1.703961 -2.8723e-05
4:141979579 G C 0.245135 6.3497e-07
4:141980270 G C 0.036503 1.4806e-06
4:141981670 C T 1.553611 1.7242e-05
4:141985399 C A 0.049281 -2.0564e-07
4:141987214 T C 0.058146 -2.6455e-07
4:141993345 C A 0.558198 -1.8031e-05
4:141993397 T C 1.203043 -1.8796e-06
4:141994743 C T 0.112452 -5.6524e-06
4:141995561 T C 1.760283 -2.6750e-05
4:141995777 G A 1.313310 -3.0770e-06
4:141999582 A G 0.137808 1.7672e-05
4:142002307 A G 1.558522 6.0933e-06
4:142010695 C T 0.602591 -5.7459e-06
4:142011012 C T 0.238146 1.6860e-06
4:142015696 A G 0.084008 1.5294e-06
4:142017177 C T 0.058857 -1.6668e-05
4:142018265 C T 1.562021 -1.9518e-05
4:142019558 A G 0.181237 -3.4968e-06
4:142024109 G T 0.352295 2.7546e-05
4:142032441 C T 0.064868 -1.5668e-05
4:142041988 A G 0.022377 3.9068e-05
4:142042987 G A 1.501435 -3.0067e-05
4:142046828 C T 1.257465 -1.7015e-05
4:142049118 G A 0.046341 -8.1567e-06
4:142051931 C T 0.162187 -1.6356e-05
4:142060129 T C 0.045023 -1.9405e-06
4:142065246 C A 0.034172 1.8214e-05
4:142066743 A G 0.101507 -3.0713e-06
4:142068855 T G 0.076653 -5.9876e-06
4:142074905 G A 1.057688 1.3087e-05
4:142095763 G A 0.456259 -1.1895e-05
4:142100706 G A 1.020387 3.8230e-06
4:142104211 A G 0.242132 3.5377e-05
4:142116338 T C 0.084109 -3.3759e-05
4:142117424 G A 0.520023 -4.1034e-06
4:142133027 T C 0.024250 -1.1574e-06
4:142142729 G A 0.484706 -3.0813e-07
4:142152686 G A 0.052774 -7.1239e-06
4:142157783 T G 0.031952 2.0964e-05
4:142188804 C T 0.763084 2.5357e-06
4:142196289 C T 0.136185 3.7594e-05
4:142197917 C T 1.438001 -5.6519e-07
4:142201780 C T 0.984121 -3.7884e-05
4:142202647 T C 0.324092 -1.5195e-07
4:142204757 T C 1.633595 -5.2045e-05
4:142205515 G A 0.665226 1.3083e-06
4:142206379 T C 0.287187 -9.1458e-05
4:142215006 G A 0.315231 -1.5950e-06
4:142216667 C T 0.144118 -7.3161e-06
4:142222274 T G 0.795997 -8.9546e-06
4:142225747 A C 0.795519 -6.5599e-06
4:142234871 T G 0.688563 -1.4375e-06
4:142246106 G T 0.023941 3.6868e-05
4:142251881 T G 0.037531 1.7105e-06
4:142264557 T G 0.062755 2.5940e-05
4:142273942 A G 0.047840 2.2411e-05
4:142280783 C G 0.050930 -5.8412e-06
4:142290920 T C 0.104188 -6.4196e-05
4:142298702 A G 1.738474 1.7983e-05
4:142308946 A C 0.029982 6.2914e-06
4:142316805 T C 0.345820 2.3336e-05
4:142326350 G T 0.176875 3.8154e-06
4:142326546 G A 0.039372 -9.4745e-06
4:142331924 C T 0.705750 1.1959e-05
4:142334172 C T 0.200118 3.1604e-05
4:142337029 A G 0.071619 -7.7293e-06
4:142337266 G A 0.043199 -5.6315e-06
4:142338123 A G 0.033844 -2.9264e-06
4:142346123 C T 0.033672 4.8418e-06
4:142352039 T C 0.058402 -3.6374e-07
4:142352974 C A 0.170055 2.4941e-08
4:142353425 T C 0.580146 1.0868e-06
4:142355821 C T 0.023828 2.5484e-06
4:142356266 C A 0.077864 -2.0411e-05
4:142366851 A G 0.047769 -2.2930e-05
4:142378510 A G 0.168303 -1.6479e-06
4:142387243 T G 1.447353 -1.7642e-05
4:142391961 T C 0.094178 -8.8509e-05
4:142397204 T C 0.023451 7.2538e-07
4:142409979 A G 0.355067 -1.9526e-05
4:142418761 A G 0.057156 -5.4396e-06
4:142435919 T C 0.077884 -3.8568e-05
4:142438492 G T 1.833320 1.5634e-05
4:142441030 T G 0.057383 1.9191e-06
4:142443041 A C 0.021179 -5.7180e-07
4:142446153 T C 0.354996 -1.6773e-05
4:142462378 C T 0.100397 2.3526e-05
4:142463074 G A 0.030319 4.7538e-06
4:142469616 C T 0.021095 2.3307e-05
4:142469702 G A 0.312265 -1.6428e-05
4:142487363 G T 1.367015 -4.0087e-06
4:142506694 A G 0.806146 1.3541e-06
4:142517129 A C 1.455010 -1.7927e-05
4:142538554 A C 0.147617 1.6999e-05
4:142544678 T C 0.297084 -1.8072e-05
4:142545014 A C 0.038388 -3.0282e-06
4:142558755 C T 1.441017 -2.0086e-05
4:142566493 A G 0.041624 6.8918e-07
4:142570369 C T 0.059249 -1.2607e-05
4:142570484 G A 0.065235 -2.9781e-05
4:142581371 C T 0.037567 -2.0825e-05
4:142589711 A G 0.039057 -1.4648e-05
4:142591200 C T 0.067185 9.0031e-06
4:142593901 T C 0.069558 2.3433e-06
4:142600989 G A 0.038301 -8.6007e-06
4:142612150 A C 0.058480 -3.0510e-05
4:142636326 G A 0.324346 3.0345e-06
4:142640372 T C 0.039706 -8.4337e-06
4:142654084 A C 0.190118 -1.5459e-05
4:142655410 G A 0.039265 -1.8861e-05
4:142672052 A G 0.912321 -1.5266e-05
4:142682437 A C 0.053913 1.4088e-05
4:142684961 G T 0.043952 2.0010e-06
4:142691317 T C 1.840406 2.3111e-05
4:142691963 C T 1.221742 -1.3109e-05
4:142693267 C T 0.049807 -3.7722e-05
4:142693628 C A 0.098238 5.5318e-06
4:142699871 C A 0.131985 -3.4503e-06
4:142709723 C T 0.118573 9.8727e-06
4:142712165 C T 0.416969 -7.0907e-06
4:142726800 C A 0.047311 -2.9016e-05
4:142729723 T C 0.293195 -1.8225e-05
4:142732365 G A 0.866074 -2.3137e-05
4:142735505 C T 0.401077 -2.0002e-05
4:142742849 G T 1.266852 -5.2831e-05
4:142743173 T C 0.866467 -2.6010e-05
4:142751948 A G 0.048191 -4.3510e-06
4:142752041 G A 0.029767 1.8686e-06
4:142766307 A C 1.265311 -5.2983e-05
4:142770891 T C 0.084041 4.6373e-05
4:142771550 G A 0.173356 -7.5390e-05
4:142775478 A G 0.174810 -3.8158e-06
4:142782129 G A 0.034575 1.0223e-05
4:142782374 T C 0.028807 1.1900e-06
4:142792211 A G 0.407484 2.0267e-05
4:142796291 A G 0.698021 1.6308e-06
4:142808923 C G 0.116119 -2.3899e-05
4:142810258 A G 0.737715 2.7528e-05
4:142811260 A G 0.041248 5.8974e-06
4:142820445 C T 0.549856 -1.0397e-05
4:142825575 G A 0.218363 -2.6969e-05
4:142833770 G A 0.072054 -3.0508e-05
4:142835419 G A 1.486936 4.8592e-06
4:142840602 C A 0.333609 -5.9681e-06
4:142847677 C T 1.036369 3.9730e-05
4:142847945 C T 1.274487 3.0592e-05
4:142872596 A G 0.144199 5.7374e-05
4:142893320 G A 0.092308 4.8134e-05
4:142900268 C T 0.335093 -1.0490e-05
4:142912536 A G 0.451319 -3.1854e-05
4:142917986 T C 1.890859 -1.8711e-05
4:142945451 C T 1.837881 1.5889e-05
4:142950410 T C 0.090753 1.9133e-06
4:142956066 T C 0.035318 -1.6145e-05
4:142956291 A G 0.070967 -5.9032e-06
4:142962903 T C 0.063712 -1.2253e-05
4:142967300 A G 1.839640 5.3121e-05
4:142969757 C T 0.037716 -1.5127e-07
4:142973823 A G 0.081714 1.2160e-05
4:142994220 G A 0.135065 1.0424e-05
4:142999932 T C 0.058941 4.3261e-06
4:143002477 A G 0.029320 2.0528e-05
4:143003015 C T 1.972920 1.8131e-05
4:143013154 G T 0.464608 6.4902e-05
4:143028337 A G 0.028567 -2.4336e-06
4:143035356 A G 0.207463 5.0863e-05
4:143043397 A G 0.165742 -2.7988e-05
4:143046055 T C 0.062615 1.1121e-05
4:143046675 C T 1.346174 -2.7564e-05
4:143047308 T C 0.090838 7.5943e-05
4:143049278 C T 0.187336 4.3565e-05
4:143054636 C T 0.117843 -2.5349e-05
4:143056631 T C 0.059717 2.0657e-06
4:143056824 T A 0.151814 -3.3933e-05
4:143060448 C A 0.044861 -1.5658e-06
4:143067478 G A 0.031650 1.8095e-05
4:143077486 T G 0.148672 -4.7499e-06
4:143078828 A T 0.209671 4.5113e-06
4:143086295 C T 0.214309 1.0538e-05
4:143096232 C A 0.070697 4.4234e-05
4:143099735 C A 0.061586 4.3459e-05
4:143104695 A G 0.070986 -3.5596e-05
4:143110432 G A 0.047899 -1.8157e-05
4:143114011 G A 1.897860 -2.1418e-07
4:143114482 C T 0.023263 -7.4962e-06
4:143122961 T C 0.068097 -2.4257e-05
4:143128562 T C 1.402258 -6.6541e-06
4:143132579 T A 0.081658 1.0020e-06
4:143134165 T G 0.061632 1.2319e-04
4:143134358 T C 0.219905 8.2381e-06
4:143142677 C T 0.035870 -1.9519e-05
4:143155588 A G 0.041228 -2.5610e-05
4:143160887 A C 0.113412 2.6329e-06
4:143169316 T C 0.076546 -3.3258e-05
4:143170291 G A 0.113120 2.8379e-05
4:143173023 T C 0.104243 -3.9643e-06
4:143173258 T C 0.033552 -1.2655e-05
4:143187116 T C 0.212284 9.1137e-06
4:143211964 C T 0.055663 -2.0235e-05
4:143220782 C T 0.069750 -2.1069e-05
4:143224296 A G 0.238568 -1.1403e-05
4:143224936 A G 0.022033 -3.2603e-06
4:143226512 T C 0.024178 2.6251e-05
4:143227742 A G 1.633595 1.8733e-05
4:143228254 A G 0.043900 5.5612e-05
4:143230749 T G 0.087391 4.9600e-06
4:143231117 C G 0.867268 2.5258e-06
4:143233177 C A 0.505261 -5.5351e-07
4:143235865 G C 0.239717 -3.4000e-06
4:143236750 T C 0.200767 1.1468e-05
4:143239879 C T 0.071187 -3.6420e-05
4:143248733 G A 0.208431 -1.4645e-05
4:143250150 G T 0.232180 3.5894e-05
4:143254633 C A 0.099757 2.3257e-05
4:143261510 T C 0.798048 1.0509e-05
4:143263961 T C 0.023441 5.0771e-06
4:143265120 T C 0.063855 1.5396e-05
4:143265321 T C 0.039609 1.0330e-06
4:143266188 C T 0.035792 -1.5906e-05
4:143272775 T C 0.053803 -1.0296e-05
4:143276240 T C 0.098488 -4.0147e-07
4:143291184 G A 0.051738 -8.1204e-06
4:143306688 T C 0.493732 -1.2728e-05
4:143318673 C A 1.228509 5.7544e-06
4:143320032 A G 0.185632 3.4134e-06
4:143322905 G A 0.071781 6.1637e-07
4:143324816 T C 0.044916 -3.0196e-05
4:143328861 T C 0.081425 4.0681e-05
4:143329202 T C 0.701355 2.1338e-05
4:143338705 G A 0.146682 1.0671e-05
4:143339095 C T 0.028184 3.7550e-06
4:143344183 A G 0.610965 2.3154e-05
4:143351366 G C 0.028112 7.5940e-06
4:143360851 G A 0.193386 -2.5087e-05
4:143373829 C T 0.044215 -1.0871e-05
4:143386335 A G 0.210252 -1.4134e-05
4:143392235 A G 1.109462 1.9302e-05
4:143402986 G T 0.030839 2.5472e-05
4:143407144 C T 0.265658 -1.9920e-05
4:143407325 T G 0.068902 -4.4572e-06
4:143416900 T G 0.092568 4.0279e-05
4:143437606 T C 0.096489 1.6605e-05
4:143439638 T C 0.059538 -4.0612e-06
4:143440695 C G 0.334453 -7.1631e-05
4:143443927 T C 0.159847 -1.7697e-05
4:143450575 C T 1.003460 -3.9596e-06
4:143450898 T C 0.058214 -2.0844e-06
4:143452535 C A 1.771581 -2.1701e-07
4:143463074 T C 0.147555 -5.6731e-05
4:143468231 G C 0.225614 -9.7698e-06
4:143468371 A G 0.377178 2.8312e-05
4:143470212 T C 0.040875 -1.2127e-05
4:143470527 C T 0.028184 4.5519e-05
4:143472155 G A 0.037937 -3.5954e-06
4:143472350 T C 0.069681 7.2154e-05
4:143487791 T C 0.092405 -1.2313e-05
4:143492922 C A 0.024243 3.2713e-05
4:143510148 G A 1.501117 1.7803e-05
4:143515444 A G 0.041894 -1.0403e-05
4:143521989 A G 0.038784 1.1378e-06
4:143541286 T C 0.039930 3.5644e-06
4:143541665 A G 0.060824 5.3740e-05
4:143551228 G C 0.060314 2.1710e-05
4:143552050 T C 1.689043 -2.4637e-06
4:143560267 T C 0.090734 2.6026e-06
4:143576040 C A 0.397451 -2.2296e-05
4:143593544 T G 0.069357 -5.0935e-06
4:143601782 A G 0.031919 2.2269e-05
4:143607404 G A 1.465623 2.0593e-06
4:143610293 A G 1.320636 -1.8717e-05
4:143626415 T C 0.048866 5.9869e-06
4:143626811 C T 0.090860 -7.5392e-08
4:143631173 C T 0.038015 2.3334e-06
4:143636412 T C 0.045315 3.6964e-05
4:143643387 A G 1.455737 -1.3118e-04
4:143645856 A G 0.044854 4.5790e-05
4:143652993 T C 0.689878 6.2598e-04
4:143663213 C A 0.021971 2.3686e-05
4:143708495 C T 0.055085 6.6558e-05
4:143712857 A G 0.039826 -7.2429e-06
4:143735741 A C 1.195704 5.2288e-05
4:143738630 A G 0.098134 -2.4395e-06
4:143745770 A G 0.046045 6.3836e-05
4:143751647 A G 0.025502 4.0977e-05
4:143766530 C A 0.136902 -1.2942e-05
4:143768889 G A 0.039070 -1.6589e-05
4:143768890 A G 0.598537 4.2975e-04
4:143834088 A G 0.143478 -3.1045e-05
4:143842458 C T 0.450303 3.7949e-05
4:143845034 G A 0.027411 -1.9483e-05
4:143845266 A G 0.047165 2.5878e-05
4:143848658 T C 0.038262 -9.9469e-06
4:143859956 A G 0.043517 -1.3571e-05
4:143873005 A C 0.038525 2.5822e-06
4:143879504 T C 0.476809 3.2872e-05
4:143897600 A G 0.599676 -2.3217e-05
4:143905768 C T 0.493181 2.7583e-05
4:143920629 G A 0.032640 3.3861e-05
4:143923432 G A 0.056471 -1.2801e-05
4:143937543 C T 0.043257 1.4048e-07
4:143941341 C T 1.304166 4.0194e-05
4:143942764 G T 0.048798 -4.8243e-06
4:143965802 A G 0.037746 3.8664e-06
4:143999929 C T 0.041066 -9.7923e-06
4:144004624 G A 0.515265 -5.1063e-05
4:144005447 C T 0.141752 -1.0194e-05
4:144021142 T C 0.050041 7.6855e-05
4:144033383 A C 0.021419 -2.8571e-06
4:144039191 C T 0.023240 2.3950e-05
4:144051310 C T 0.041988 1.1222e-05
4:144105382 C T 1.373319 -7.5664e-05
4:144106040 G T 0.098650 -7.5718e-06
4:144108134 G A 0.048632 1.6465e-06
4:144111732 G A 1.201481 -7.0636e-05
4:144123142 A C 0.066828 2.6654e-05
4:144130103 T C 0.144368 1.3434e-05
4:144132537 G A 0.059191 1.6760e-05
4:144145739 A G 0.170253 2.7237e-06
4:144150701 C T 0.167488 -1.1885e-05
4:144171887 A C 0.057448 -4.3297e-06
4:144172526 G A 0.173957 4.0724e-06
4:144202138 C T 0.260442 -1.2472e-05
4:144218067 A G 0.036340 -1.3132e-05
4:144220798 A G 0.029800 -6.8006e-06
4:144228178 A G 0.024954 1.7785e-06
4:144231549 G A 0.040732 5.2206e-06
4:144232389 A G 0.044682 -1.2336e-05
4:144237895 C T 0.067880 2.6877e-05
4:144251576 T G 0.185070 -1.4651e-05
4:144255998 C T 1.274256 -1.4561e-05
4:144267780 G C 0.029086 3.2478e-05
4:144278376 T C 0.082467 -2.6790e-05
4:144281231 G A 0.877668 7.4908e-06
4:144283704 G A 1.921214 -2.0836e-05
4:144290735 C T 0.039236 3.6894e-05
4:144293900 T G 0.078046 4.4784e-06
4:144294388 C T 0.079373 2.7311e-05
4:144299416 A G 0.088556 9.9335e-06
4:144308769 T C 0.054828 -4.9588e-05
4:144318841 T C 0.375107 -3.4265e-05
4:144323634 A G 0.081947 2.6767e-05
4:144329776 T G 0.035639 7.1750e-06
4:144330093 C A 0.091902 -5.8069e-06
4:144333832 A G 0.037230 4.5765e-05
4:144339878 G A 0.063151 1.4532e-05
4:144340560 C T 0.627691 5.3351e-06
4:144347239 C T 0.044341 4.1470e-06
4:144349365 T C 0.025713 1.1479e-05
4:144357737 G A 1.365980 4.9817e-05
4:144359490 T C 0.049879 2.2383e-05
4:144373109 T C 0.034617 1.7936e-05
4:144390602 T C 0.238484 -2.7424e-05
4:144392162 C A 0.708677 2.2394e-05
4:144404516 C T 0.069668 3.1302e-05
4:144405647 T C 0.037090 1.2374e-05
4:144405898 C T 0.695087 1.8528e-05
4:144406937 G A 0.457648 2.3959e-05
4:144407046 A G 0.749838 2.5238e-05
4:144407627 C G 1.126548 -2.6977e-06
4:144421433 A G 0.025324 3.1641e-05
4:144434555 C T 0.076761 6.4363e-06
4:144442252 G A 0.405511 -1.2437e-05
4:144443295 C T 0.461446 9.6373e-06
4:144445764 C T 0.069545 -1.5721e-05
4:144452466 T C 0.043049 -3.3744e-05
4:144457224 A G 0.031040 -5.1135e-06
4:144457987 A C 0.867457 -1.1491e-06
4:144467805 T C 0.251376 1.9412e-05
4:144507710 G A 0.747416 -2.1350e-05
4:144508537 T C 0.331564 -1.3236e-05
4:144515896 C A 0.276476 3.0258e-06
4:144517114 A T 0.894053 5.0225e-05
4:144518422 A G 0.026736 -1.4148e-05
4:144518524 C T 0.890603 3.9990e-05
4:144524670 C T 0.027346 -3.9817e-05
4:144544947 T G 0.075686 4.8342e-06
4:144545997 A C 0.026593 -5.7118e-06
4:144546275 G A 0.293961 2.0041e-05
4:144546484 T C 0.930926 3.2235e-05
4:144554821 C T 0.706756 6.6207e-06
4:144555923 T C 0.308701 -5.4696e-06
4:144569957 A G 0.078091 2.0710e-05
4:144574332 A G 0.072473 2.7855e-06
4:144578084 G A 1.230885 -2.4250e-05
4:144590209 A G 0.046461 -3.6715e-05
4:144592286 A G 0.043088 -4.6934e-05
4:144601846 A G 0.635938 1.2461e-05
4:144612929 G A 0.051326 -6.4178e-07
4:144616906 T C 0.114091 -6.0343e-05
4:144617554 T G 0.030891 5.0839e-06
4:144619314 G T 0.183983 -7.3057e-06
4:144621779 G A 0.637380 1.1458e-05
4:144632221 G A 0.137341 6.7145e-06
4:144640681 T C 0.095930 -2.2482e-05
4:144643574 A G 1.367603 -1.0266e-05
4:144647423 T C 0.199183 -1.4422e-05
4:144649427 T C 0.046380 5.3280e-06
4:144654246 G A 0.097852 2.1209e-05
4:144663468 T C 0.022523 2.1211e-05
4:144673517 T C 1.052686 -1.1451e-05
4:144679566 C T 0.101614 -7.5594e-05
4:144680523 G A 0.023977 5.5336e-05
4:144713750 G A 0.052005 5.6164e-06
4:144742630 C A 0.048759 -4.8193e-05
4:144743928 C T 0.028966 -8.0759e-05
4:144746002 C T 0.630917 4.5523e-06
4:144779677 A C 0.079062 -1.8635e-05
4:144792505 A G 1.377788 -9.4946e-06
4:144800828 A G 0.441812 2.0081e-05
4:144803984 T C 0.036107 3.0489e-05
4:144849546 G T 0.545510 -3.1225e-05
4:144858379 C A 0.504086 8.8176e-06
4:144878372 A G 0.067559 6.7787e-06
4:144880427 C A 0.132680 2.7594e-05
4:144883774 T C 0.057857 -1.6978e-05
4:144886733 A G 0.031741 -2.2513e-05
4:144913903 G A 1.387117 -8.8303e-06
4:144918712 G C 0.442445 2.6756e-05
4:144920596 A G 0.615331 1.2030e-05
4:144940333 C G 0.309996 -1.7561e-07
4:144950193 G A 0.142316 2.5737e-05
4:144969891 T G 0.054945 -1.1707e-05
4:144992263 G A 1.061148 3.5237e-05
4:145004634 T C 0.044964 2.3165e-05
4:145009802 C A 1.364977 3.2745e-05
4:145011740 A G 0.622342 6.9397e-06
4:145012110 T G 0.115272 -3.8035e-06
4:145024533 G A 0.031069 -4.4201e-05
4:145024799 G A 0.676534 -1.1315e-05
4:145026126 T C 0.068837 -7.2084e-05
4:145029032 T C 0.055763 -1.5036e-06
4:145029161 G A 0.093584 -4.8137e-05
4:145030546 T C 0.612637 -4.7758e-05
4:145030701 G A 1.842665 3.8086e-05
4:145041577 T C 0.183587 5.0477e-05
4:145062271 C T 0.958132 3.7270e-06
4:145063668 A G 0.048814 -2.3123e-05
4:145083914 A G 0.789466 3.7849e-05
4:145089788 G A 0.095947 -4.1584e-05
4:145092895 C T 0.069253 -2.8715e-05
4:145093316 A G 0.098073 -3.0987e-05
4:145097683 A G 0.049924 1.8414e-05
4:145103086 A G 0.035324 9.1638e-06
4:145103301 G C 0.071691 1.4714e-05
4:145105107 C T 0.085373 -6.0203e-05
4:145111329 T C 0.770390 1.0110e-05
4:145112419 G A 0.104986 -1.0079e-05
4:145118513 A C 0.315848 1.9414e-05
4:145124024 T C 0.775421 -2.9791e-05
4:145124514 A G 0.059162 2.0142e-05
4:145126369 C T 0.060580 7.5444e-06
4:145129246 G T 0.181938 -3.2732e-05
4:145135525 C A 1.186041 -5.1974e-06
4:145150720 A G 0.079779 -1.9954e-05
4:145162256 C A 0.082954 1.5668e-05
4:145162892 A G 0.040612 -2.0426e-05
4:145174342 C T 0.803355 -1.0916e-05
4:145174382 G A 0.995475 -4.3215e-06
4:145185212 A G 0.091247 7.1637e-06
4:145187494 G A 0.796321 -8.7316e-06
4:145192851 G T 0.120183 7.2650e-06
4:145194762 T C 1.979662 -3.1396e-05
4:145195649 G A 0.998909 1.0778e-06
4:145196100 A C 1.417102 -1.9918e-05
4:145198834 T A 1.853795 -3.5493e-06
4:145206780 A G 0.078507 -1.7830e-05
4:145210113 A C 1.733203 2.3764e-05
4:145221669 C T 0.050135 -2.4886e-05
4:145222284 T C 0.085661 -1.7998e-05
4:145226422 A G 0.106207 -1.5114e-05
4:145227600 G A 1.057081 -1.2778e-05
4:145242013 A G 0.063602 9.5769e-06
4:145256293 T C 0.075131 -3.2409e-06
4:145257268 A G 0.046681 -3.8104e-05
4:145257412 G A 1.462900 -1.3461e-04
4:145257681 G T 0.986656 -1.9438e-05
4:145260544 C T 0.052021 -2.7030e-05
4:145268802 C T 0.033611 -4.5397e-05
4:145273905 G A 0.056477 1.1310e-06
4:145275039 G A 1.579195 -8.5631e-05
4:145277991 C T 0.050856 -5.3031e-06
4:145278755 G A 0.247673 -3.3362e-05
4:145279054 T A 1.907939 -5.8552e-06
4:145293870 A G 0.073625 2.6114e-05
4:145296815 C T 0.031939 -1.0906e-05
4:145297419 A C 1.421733 -6.6234e-05
4:145321822 C T 0.616298 -1.3952e-05
4:145339800 C A 0.112526 1.0071e-05
4:145343010 A G 0.020118 8.7989e-06
4:145343556 T C 0.071717 -1.3488e-06
4:145346525 G A 0.070142 1.0884e-05
4:145352305 G A 0.092954 7.8658e-06
4:145354974 G A 1.904472 2.2162e-05
4:145370585 T G 0.082626 -6.6864e-06
4:145372673 G A 0.027343 -5.1734e-06
4:145374760 T C 0.616853 -1.5779e-05
4:145375705 G A 0.083570 5.3246e-06
4:145376474 G A 0.078182 2.9275e-05
4:145377875 G A 0.023094 3.9066e-05
4:145377899 A G 0.036477 -3.8563e-05
4:145381164 T C 0.043497 -1.0618e-05
4:145411966 C T 1.373312 1.0321e-04
4:145412991 C T 0.044247 -9.1952e-06
4:145420341 A G 0.089987 -1.6324e-05
4:145423159 T C 0.053809 3.2867e-05
4:145433452 A C 0.581032 8.7826e-05
4:145434584 G T 0.761614 -5.1905e-06
4:145434756 A C 0.076053 1.1516e-05
4:145435933 G A 0.091065 2.1502e-06
4:145436324 C T 0.783682 -2.9033e-06
4:145440288 T C 1.069016 -9.3141e-06
4:145442663 C T 0.038220 6.1426e-06
4:145449822 G T 0.048600 1.2330e-05
4:145453103 A G 0.046545 3.6159e-05
4:145455765 A C 0.108417 -2.8941e-06
4:145471468 T A 0.088299 -1.7570e-05
4:145475266 C T 0.037424 -3.9861e-06
4:145480340 C T 0.293095 -1.4885e-05
4:145480780 G A 0.787700 3.0892e-06
4:145485560 T C 0.084382 4.8867e-07
4:145486389 G A 0.787002 2.1993e-06
4:145505140 T C 0.042011 6.3584e-06
4:145506456 C T 0.788343 -7.6660e-06
4:145507840 T C 0.305734 -1.1761e-05
4:145511597 C A 0.088264 -2.0158e-05
4:145513053 G A 0.222242 -3.2238e-07
4:145513704 T C 0.051885 1.6130e-05
4:145514461 A G 0.086362 -1.6955e-05
4:145517578 T C 1.078189 2.0580e-05
4:145518066 G T 0.066536 -2.3262e-05
4:145518312 A G 0.053014 3.0177e-05
4:145520881 G A 0.021160 -1.4997e-05
4:145531020 T C 0.030391 -1.1558e-05
4:145531232 C A 0.040855 -1.2958e-05
4:145532047 T C 0.035243 2.6938e-05
4:145533944 G T 0.071480 -1.5884e-05
4:145535971 C T 0.034286 2.9920e-05
4:145537850 C T 1.014395 2.1681e-06
4:145545431 T C 0.032361 2.7790e-05
4:145548939 A G 0.072138 -1.9521e-05
4:145555682 C T 0.033393 2.5809e-05
4:145557467 C T 0.063031 -2.9098e-05
4:145562724 A G 0.038729 -1.1845e-05
4:145564527 G A 0.101809 9.4846e-06
4:145564979 C G 0.051920 -4.1773e-05
4:145565168 C A 0.036045 1.8276e-05
4:145568451 A G 0.032371 3.1297e-05
4:145568525 T C 0.080078 -8.2623e-06
4:145568682 C A 0.032390 2.9956e-05
4:145569832 A C 0.032504 2.5112e-05
4:145574844 G A 1.662359 2.4174e-05
4:145575911 C T 0.034237 3.2921e-05
4:145578667 C T 0.867638 1.7407e-06
4:145585797 C T 0.061424 -1.6092e-05
4:145588971 G A 0.072531 -6.4603e-05
4:145592359 C T 0.043799 -2.8893e-06
4:145593701 C G 0.072431 -6.4006e-05
4:145597075 C G 0.033744 2.5882e-05
4:145598926 T C 0.072486 -6.3621e-05
4:145602124 A C 0.073275 -5.1518e-05
4:145606021 T C 1.124029 -1.4615e-05
4:145613720 T C 0.096677 9.1747e-06
4:145613902 C G 0.072788 -5.4451e-05
4:145619413 C T 1.044909 6.2017e-06
4:145627971 A G 0.033283 1.2647e-05
4:145631599 C T 0.073680 -4.6270e-05
4:145640154 T C 0.069610 1.3403e-05
4:145643079 A G 1.144621 -1.7974e-05
4:145649041 T G 0.075170 -3.8180e-05
4:145650021 A G 1.069113 -3.3294e-06
4:145654698 G A 0.075829 -3.7462e-05
4:145654896 T C 0.074459 1.2797e-05
4:145659064 C T 0.192413 3.3673e-05
4:145659198 T C 0.249393 -1.5730e-05
4:145661915 T G 0.074784 -3.5251e-05
4:145672568 T C 0.041241 -1.8443e-05
4:145674778 C A 0.030462 -9.2995e-06
4:145687147 T C 0.119528 -1.4660e-05
4:145696121 G C 0.072372 -9.0623e-06
4:145706070 C T 0.201621 7.8621e-07
4:145770167 A G 0.599322 3.6225e-05
4:145772731 A G 0.029699 -2.2815e-05
4:145774221 C T 0.028401 -7.4749e-06
4:145778919 T G 0.033620 -7.0787e-06
4:145780600 A G 0.166219 2.8147e-05
4:145781220 A G 0.020510 1.2374e-05
4:145782946 G A 0.043517 -6.6480e-06
4:145791471 A G 0.051057 -6.6312e-06
4:145799490 T C 0.027262 1.3197e-05
4:145802045 G T 0.029972 -5.0265e-06
4:145825151 G A 1.100410 6.1911e-06
4:145838640 C T 0.232891 -3.3706e-05
4:145855169 A G 0.073956 -2.8382e-05
4:145858473 G A 0.868239 3.1825e-05
4:145892000 G A 0.036733 1.1751e-05
4:145903346 C T 1.010192 6.0828e-05
4:145923298 A G 0.054572 -5.9360e-06
4:145944507 T C 0.034088 6.5664e-06
4:145962228 G T 0.090929 -4.1508e-05
4:145969335 T C 0.047568 -2.0347e-05
4:145972521 A G 0.035117 -1.4108e-05
4:145973060 T C 0.026447 -3.4978e-06
4:145982625 A G 0.053952 3.3430e-05
4:145986745 G T 0.072285 1.3254e-05
4:145997414 T G 0.024282 -1.3094e-05
4:146003726 A G 0.040599 -9.7124e-06
4:146015170 T C 0.032471 -1.5619e-05
4:146022891 C T 0.159782 1.3518e-05
4:146023645 C A 0.035909 6.5817e-05
4:146042445 C G 0.106502 1.0567e-05
4:146055117 C T 0.226568 2.3225e-06
4:146059891 G A 0.028878 -8.4220e-06
4:146068652 T C 0.246316 -3.0813e-05
4:146075220 C A 0.057792 1.3279e-05
4:146076285 C T 0.035302 4.4240e-06
4:146076413 T C 0.099569 -8.4581e-06
4:146080339 C T 0.075203 -2.2921e-05
4:146099647 G A 0.724124 -2.7566e-05
4:146102811 G A 0.048850 2.1620e-06
4:146122231 G A 0.068117 1.0293e-05
4:146129079 G A 0.133342 -6.2300e-06
4:146130541 T C 0.028433 9.6177e-06
4:146138320 T G 0.096761 -3.3376e-05
4:146139896 G A 0.647477 -2.7190e-05
4:146167214 C T 0.022166 -1.4133e-05
4:146174631 C T 1.670971 2.6758e-05
4:146181723 A G 0.078504 4.5257e-07
4:146182200 G T 1.190377 -5.7802e-06
4:146182838 T C 0.805211 -1.6502e-05
4:146191109 T C 0.553624 -2.8151e-05
4:146193682 G A 0.478097 4.1880e-05
4:146197168 C T 0.021536 2.1312e-05
4:146199256 A C 0.271783 -3.0287e-05
4:146201215 T C 0.213085 2.0552e-06
4:146202510 T C 0.103756 -9.8212e-05
4:146214064 T C 0.132981 6.0949e-05
4:146214676 C A 0.031618 -5.5977e-06
4:146214971 G A 0.746254 8.7081e-06
4:146220258 C T 1.718408 3.9271e-06
4:146220888 T C 0.100179 -7.0450e-05
4:146222673 G A 0.347651 -4.5371e-05
4:146229049 C A 0.170445 1.4856e-05
4:146233605 G A 0.176115 5.8334e-06
4:146234605 G T 0.490191 2.9899e-05
4:146238242 T C 1.131868 2.6013e-05
4:146246008 G A 0.749273 -3.4670e-05
4:146247737 C G 0.093963 -2.2304e-05
4:146248539 A G 0.245446 1.9786e-05
4:146249039 C T 1.396656 -2.3587e-05
4:146249178 C T 0.347018 5.9232e-08
4:146254323 C T 0.105038 4.7690e-05
4:146256922 C T 0.631651 -4.0779e-05
4:146260382 C T 1.041959 7.4412e-05
4:146261291 T C 0.030569 3.2784e-05
4:146268868 T G 1.427105 4.8344e-05
4:146270562 G T 0.381109 -2.4331e-05
4:146276195 C T 0.488088 -1.7683e-05
4:146281533 C A 0.098868 4.1988e-05
4:146281843 A C 0.020105 1.1648e-05
4:146282837 G T 1.417696 3.3455e-05
4:146303838 T C 0.035899 -2.4992e-05
4:146307650 T C 0.217912 1.7465e-05
4:146308878 T C 0.043371 -3.8820e-06
4:146309688 C T 0.458103 4.7787e-05
4:146312528 T C 0.033919 1.6858e-05
4:146325104 A G 0.516190 -7.7087e-07
4:146327306 T A 1.360845 -5.1381e-05
4:146329822 T C 0.103795 3.9907e-05
4:146330542 G A 0.158698 2.1463e-05
4:146331376 T C 0.087936 7.2940e-06
4:146333256 G A 0.034237 2.0674e-05
4:146334754 T C 0.451650 1.4256e-06
4:146343114 C T 0.190127 -1.0894e-05
4:146361594 A G 0.918903 -3.8405e-06
4:146367961 G A 0.132504 -1.6363e-05
4:146373890 G A 0.104623 4.8410e-05
4:146377064 T C 0.034354 3.0242e-05
4:146391068 G T 0.074041 3.3268e-05
4:146404442 G T 0.107612 6.3970e-05
4:146411191 C A 1.041225 -2.3050e-05
4:146428833 C T 0.090052 2.5758e-05
4:146460209 T C 0.022980 -7.8322e-06
4:146464773 T C 1.105119 -5.8753e-05
4:146466875 T C 0.059188 2.5481e-05
4:146478779 T C 1.619352 -3.9606e-05
4:146482649 A G 0.028002 3.5292e-05
4:146487324 C T 1.043014 -2.6477e-05
4:146488136 C T 0.087579 -7.5460e-05
4:146494595 G A 0.029969 -4.6383e-05
4:146495355 C T 0.811531 -3.3033e-05
4:146505131 C T 0.193909 -3.1378e-05
4:146506880 A G 0.106966 -2.3490e-06
4:146508452 G A 0.767816 -3.6922e-05
4:146509970 G T 0.628885 -5.6955e-06
4:146521044 G A 0.047090 -3.1586e-05
4:146524560 G T 1.195522 -5.8100e-05
4:146527135 A C 0.031523 -1.1435e-06
4:146534372 A G 0.048470 9.2624e-06
4:146535759 T C 0.142923 -5.6904e-06
4:146541690 G T 0.042770 -2.2843e-05
4:146557209 C A 0.068623 2.8095e-05
4:146562236 T C 0.085226 2.2684e-05
4:146572227 A G 0.209658 3.3642e-05
4:146576418 C G 0.101799 2.4839e-05
4:146578950 G A 0.089510 -7.5949e-06
4:146581369 G A 0.123056 -1.7023e-05
4:146583741 T C 0.106044 2.5165e-05
4:146584942 T C 0.220327 -1.2750e-05
4:146585501 T C 0.118677 -3.3485e-06
4:146588889 T C 0.370388 1.3110e-05
4:146596406 G A 0.048499 6.0566e-06
4:146600989 T C 0.050489 -3.4809e-05
4:146625009 A G 1.071272 9.8205e-06
4:146630414 A G 0.053303 -2.6134e-05
4:146638127 G A 0.189076 7.3818e-06
4:146638978 A C 0.040836 -1.9868e-05
4:146640938 T C 0.456707 -6.3272e-05
4:146641715 T C 0.054803 -7.8701e-06
4:146651608 T C 0.077828 4.1605e-05
4:146653620 A G 0.244774 1.0750e-05
4:146656069 T C 1.200420 5.0796e-06
4:146658626 C T 0.077309 4.1753e-05
4:146660367 C T 0.061466 1.0753e-05
4:146660501 G A 0.169825 -9.4857e-06
4:146673825 C A 0.315699 3.2933e-06
4:146675044 G A 0.187716 1.2613e-05
4:146678607 G A 0.040008 -1.9672e-05
4:146684378 T C 0.038716 -2.2194e-05
4:146687009 C T 0.049681 -1.4448e-05
4:146697063 G A 0.024659 -2.3283e-05
4:146697205 C A 1.064904 -2.0519e-06
4:146700781 T A 0.552501 -3.3873e-06
4:146710345 T C 0.279225 1.4784e-05
4:146720189 T G 0.063592 -2.3317e-05
4:146720570 A G 0.049132 -1.3455e-05
4:146725056 A G 0.906536 1.0693e-05
4:146731529 C T 0.189848 -1.0987e-05
4:146735071 T G 0.433860 8.2899e-06
4:146766536 C T 1.040177 2.7989e-05
4:146767313 A C 0.592198 2.1976e-05
4:146769437 G A 0.044663 3.5532e-05
4:146770828 A G 0.161236 -2.1068e-05
4:146773350 G A 0.044770 -2.6391e-05
4:146783506 G A 1.881589 2.3729e-05
4:146790821 T C 0.075066 -1.1319e-05
4:146793100 T C 0.038414 1.8004e-05
4:146794621 C T 0.330393 2.3531e-05
4:146797469 T C 0.119109 1.1979e-05
4:146797543 T C 0.333739 2.0603e-05
4:146807997 T C 0.616921 1.7477e-05
4:146809017 C T 0.971304 3.4638e-05
4:146820104 A G 0.061181 2.1314e-05
4:146821410 A C 0.316974 1.3657e-05
4:146824999 A G 0.050359 -2.1547e-05
4:146825881 C T 0.068218 -3.3525e-05
4:146829530 C T 0.123608 1.4048e-05
4:146832259 G A 0.100501 1.2100e-08
4:146835819 G A 0.021007 -2.4761e-06
4:146837701 A G 0.087631 -9.0208e-06
4:146839384 T C 1.055663 3.2014e-05
4:146840077 T C 0.800972 1.1319e-05
4:146845631 G A 0.362283 1.5178e-05
4:146849295 A G 0.055367 2.2915e-07
4:146853165 G A 1.782328 2.6947e-05
4:146862084 G A 0.132021 2.0253e-05
4:146862215 T C 0.380648 1.1805e-05
4:146866150 A C 0.266138 -9.8216e-06
4:146867077 A C 0.039132 -3.4993e-05
4:146870683 G A 0.569431 3.4196e-05
4:146871588 T C 1.170649 1.3070e-04
4:146872559 T G 0.050518 -7.6020e-06
4:146873053 G A 1.544250 3.6784e-05
4:146873808 G A 0.657367 1.3011e-05
4:146873882 C T 0.455000 -2.0751e-05
4:146876013 A G 1.701533 -4.3329e-06
4:146877388 T C 0.120255 1.5233e-05
4:146880559 C T 0.056490 -1.5424e-05
4:146895498 T C 0.060726 -1.0951e-06
4:146904304 T C 0.857765 8.4651e-06
4:146906141 T C 0.031095 4.8191e-06
4:146906144 G A 0.215860 -1.8592e-07
4:146908705 A G 0.127116 -6.1912e-05
4:146913554 T C 0.083982 -7.0024e-06
4:146930912 A G 0.108031 -6.3854e-06
4:146932735 T C 1.723121 -1.5366e-05
4:146936847 T A 1.164787 3.0074e-05
4:146946713 C T 0.323326 5.8039e-06
4:146948103 C T 0.233982 1.1627e-05
4:146949558 G A 0.344116 7.1339e-06
4:146961679 C T 1.169211 3.2378e-05
4:146969953 C T 0.077601 -5.5352e-06
4:146974615 T C 0.047571 -1.0556e-05
4:146977979 T C 0.774331 1.6609e-05
4:146980450 G A 1.507300 4.6497e-05
4:146981453 T C 0.072177 1.9968e-05
4:146981497 C T 0.049723 -1.6809e-05
4:146984557 C T 0.046987 -2.6283e-05
4:146996880 T C 0.790657 -3.3602e-05
4:146999071 C T 0.435343 8.7280e-06
4:146999819 T C 0.225676 -3.2144e-06
4:147013861 G A 0.086683 -4.1443e-06
4:147019583 G A 1.464072 4.3430e-05
4:147020201 A G 0.093090 3.0781e-05
4:147021272 T C 0.130619 -1.2968e-05
4:147024985 G T 0.133196 -5.1006e-05
4:147027134 C T 0.039271 5.5406e-05
4:147029884 A C 0.555059 -3.5824e-05
4:147035332 G A 1.909234 -1.4320e-06
4:147036221 G C 1.808237 -3.6427e-05
4:147044971 C T 0.626337 4.8842e-06
4:147049648 C T 0.182217 -8.2634e-06
4:147052210 A G 0.073755 2.5857e-05
4:147052516 C T 0.040008 -6.5916e-05
4:147056156 C T 0.133400 -3.4609e-05
4:147056199 A G 0.031825 -1.1124e-05
4:147059435 G A 0.485611 3.2793e-05
4:147066384 T G 0.075323 -2.0834e-05
4:147073299 T C 0.062024 -1.3833e-05
4:147075593 G A 0.061778 -2.4766e-05
4:147079249 C T 0.118466 -6.8823e-05
4:147080886 G T 0.034454 -4.7645e-07
4:147082518 A G 0.055812 4.3963e-05
4:147098127 C T 0.667335 1.2643e-06
4:147105323 G A 0.027619 1.4114e-05
4:147112495 A G 1.765466 -3.1214e-05
4:147113489 T C 0.032426 6.0250e-06
4:147120075 C T 0.763068 3.3589e-06
4:147122933 G A 1.953088 -2.5378e-05
4:147136730 T C 0.558259 -4.6778e-05
4:147137538 C G 0.150515 2.1606e-05
4:147139794 T A 0.024532 9.0939e-06
4:147143572 G A 0.134059 -3.1242e-05
4:147151931 C T 0.254401 -4.0694e-05
4:147152811 A G 0.142936 -8.7638e-06
4:147153550 A C 0.032715 1.8661e-05
4:147162483 G A 1.358859 2.0716e-05
4:147167807 A G 0.024087 3.0136e-06
4:147174997 A G 0.177014 -4.1790e-08
4:147177341 A G 0.979236 5.0439e-05
4:147177468 G T 0.429708 1.5270e-05
4:147181775 C G 0.089007 4.0472e-06
4:147181808 A G 0.104292 -1.5174e-05
4:147185721 A G 0.047785 1.4187e-05
4:147186397 T C 0.183616 -2.1469e-05
4:147193375 G A 0.036551 1.4070e-05
4:147194839 C G 0.081545 1.0461e-06
4:147209378 A G 0.096398 -5.0851e-05
4:147234517 T C 0.050950 1.8692e-05
4:147246257 T C 0.376691 8.8421e-06
4:147247359 G A 0.101380 -2.4466e-05
4:147249085 T C 0.089111 -2.5008e-05
4:147253995 G A 1.446398 -1.9003e-06
4:147256907 A G 1.829292 2.4252e-05
4:147288822 T C 0.056240 -1.2087e-05
4:147307281 C T 0.026048 -6.3726e-06
4:147311357 C T 0.399694 -4.3568e-05
4:147317167 T C 0.184428 -5.2602e-06
4:147327707 T C 0.032601 2.5322e-05
4:147335331 T C 0.055825 1.9703e-05
4:147348497 A C 0.287645 -7.1133e-06
4:147352140 T C 0.099582 6.3178e-05
4:147352558 T G 0.110180 -2.1265e-05
4:147368219 G A 0.021283 -4.0584e-05
4:147376576 G A 0.494758 -1.6609e-05
4:147390124 G A 1.533516 -3.3718e-05
4:147398242 A G 0.110027 -4.5792e-06
4:147403711 C T 0.095810 2.0901e-05
4:147410292 C G 0.054572 -2.9459e-06
4:147421439 A C 1.454756 3.3033e-05
4:147441825 G T 0.810161 -1.0903e-05
4:147443674 G T 0.579029 -8.0224e-06
4:147455044 A G 0.067354 -1.2424e-06
4:147466990 C G 1.698265 5.2005e-06
4:147467161 C T 0.443360 -5.5540e-07
4:147468186 A G 0.089244 2.3594e-05
4:147469546 T C 0.471498 -1.4936e-05
4:147480762 G T 0.090760 -2.2006e-05
4:147481601 C T 0.222378 5.6350e-06
4:147487776 A G 0.041887 1.6431e-05
4:147489447 T C 0.192396 -1.4266e-05
4:147490123 G A 0.252889 -3.0535e-05
4:147507651 G A 0.329059 -8.2434e-06
4:147511716 G A 0.026616 4.6179e-05
4:147519432 C G 0.077215 6.7980e-05
4:147535168 A G 0.629924 1.7560e-06
4:147536998 G T 0.068503 3.2228e-05
4:147538883 A G 0.068678 9.0489e-06
4:147549811 G T 0.171016 -7.8993e-06
4:147555879 T C 0.106674 -6.8082e-05
4:147562905 T C 0.029044 -1.0294e-05
4:147578325 A G 0.056205 -2.1922e-06
4:147591174 C T 0.031634 -2.4900e-05
4:147592101 T C 1.781906 -9.4071e-06
4:147602710 G A 0.599754 -5.3701e-05
4:147610150 A G 0.069983 -5.2487e-06
4:147616753 C T 0.068974 -1.3686e-04
4:147617570 A G 0.036950 4.5175e-05
4:147619089 G A 0.239146 -6.7762e-06
4:147621528 T C 0.149402 5.1013e-05
4:147636699 G A 0.573739 -4.4522e-05
4:147648189 C G 0.034932 1.8992e-06
4:147653705 A G 0.067218 5.4897e-06
4:147654052 C T 0.022860 -2.0096e-06
4:147658082 C T 1.319665 1.5116e-05
4:147665142 A G 0.558104 -2.7939e-05
4:147684746 A G 0.025425 -1.4241e-05
4:147684891 C T 0.143229 -6.7947e-05
4:147705771 A C 0.090786 9.3077e-06
4:147708800 T C 0.101529 5.1596e-05
4:147720217 C A 0.326277 -1.0195e-04
4:147723406 A G 0.049577 -5.5429e-07
4:147723928 T G 0.219486 -1.5668e-05
4:147732785 C T 0.483303 -1.8204e-05
4:147760078 G A 0.079864 7.8520e-06
4:147767162 A G 0.039833 2.0582e-05
4:147768206 A G 0.125734 7.3099e-06
4:147787491 A G 0.033886 5.6455e-06
4:147788709 T C 0.647562 -2.6673e-05
4:147802635 T C 0.068510 1.7703e-05
4:147811751 T G 0.045253 -4.6650e-05
4:147817187 A G 0.140612 -6.1242e-06
4:147824864 A G 0.752720 -1.7731e-05
4:147826062 G A 0.021711 2.0499e-05
4:147830297 G A 0.098920 -3.5862e-05
4:147842281 A G 0.022523 -1.2451e-06
4:147849754 A G 0.052092 -3.4632e-05
4:147850561 T C 0.227591 3.9792e-07
4:147859226 A G 0.146848 3.6371e-06
4:147870888 G A 0.024321 -1.7319e-05
4:147879151 T C 0.044825 8.8102e-06
4:147879797 A G 0.041949 -2.7239e-05
4:147879993 T C 0.567081 -3.3562e-05
4:147896553 G A 1.006063 -5.7080e-06
4:147903927 A C 0.029307 -3.8043e-05
4:147919958 T C 0.045812 9.2405e-06
4:147922885 T G 0.042277 -3.3019e-05
4:147923616 C T 0.631047 -2.5553e-05
4:147924367 T G 0.191429 1.8764e-05
4:147940161 A G 0.095830 -1.1147e-05
4:147970600 A G 0.067555 1.2690e-05
4:147971950 T G 0.058792 -1.9801e-06
4:147975765 C T 1.944117 1.5122e-05
4:147983460 C T 0.293656 5.2190e-05
4:147990950 C T 0.976552 -3.2547e-06
4:147991453 C A 0.250234 -6.3892e-05
4:147991855 A G 0.030715 -1.0066e-05
4:147993702 G A 0.183302 -1.9404e-06
4:148001517 A G 0.214692 4.9883e-06
4:148002403 T C 0.033922 -1.8594e-05
4:148009734 T C 0.024035 1.0356e-05
4:148009958 G A 0.828172 5.6441e-06
4:148011420 C T 0.068471 7.2707e-06
4:148015450 A G 0.757939 4.6151e-05
4:148021522 T C 0.042030 -1.2042e-05
4:148023873 A G 1.242515 -1.7528e-05
4:148025013 T G 1.616580 6.4975e-07
4:148026409 G A 0.035701 -5.8321e-06
4:148031154 A C 1.644111 6.7546e-06
4:148032003 G A 0.269215 -2.7306e-05
4:148041927 T C 0.036947 2.3490e-05
4:148047550 T C 1.653758 1.2328e-05
4:148047972 C G 1.887698 -1.0847e-05
4:148069540 C T 0.199949 -1.5682e-05
4:148070083 T C 0.037259 -6.7018e-05
4:148079735 T C 0.041956 -3.3910e-05
4:148090368 A G 0.055393 8.2395e-06
4:148092981 G A 0.098076 6.3819e-06
4:148097626 C T 0.485524 9.3006e-06
4:148098325 C G 0.693295 -3.5769e-05
4:148101143 T C 0.055679 6.6696e-06
4:148105347 A G 0.136980 1.9979e-06
4:148111272 C A 0.090675 -2.3971e-05
4:148122614 A G 0.046561 1.2416e-05
4:148123652 C T 0.092250 -3.4199e-06
4:148123930 C T 0.067669 -6.6884e-06
4:148127582 T C 1.856181 1.8139e-05
4:148144392 G C 0.033636 -1.4946e-05
4:148150207 C T 1.258300 -6.0499e-06
4:148163938 C T 1.861215 1.5850e-05
4:148167466 A C 0.106921 5.9265e-06
4:148169165 A G 1.854587 1.8974e-05
4:148182446 G A 0.020069 2.3105e-06
4:148191419 A G 1.862062 1.5959e-05
4:148200205 A G 0.300142 2.3426e-05
4:148209326 C T 0.043549 1.5663e-06
4:148220942 C T 0.069967 4.7920e-06
4:148224508 A G 1.861958 1.8525e-05
4:148227792 A G 0.031312 -1.2452e-07
4:148229540 G A 0.035117 2.3114e-07
4:148234210 T C 0.076368 9.7971e-06
4:148235861 C T 0.035863 2.8844e-05
4:148239651 A C 0.056546 1.0855e-05
4:148254319 A G 0.090568 -1.6896e-05
4:148264673 A C 1.609790 -3.6666e-05
4:148282342 C T 1.933704 -1.9169e-05
4:148283140 C T 0.345450 -6.3516e-07
4:148287512 T C 1.587589 -1.3213e-05
4:148287636 T C 0.110524 1.0497e-05
4:148291697 G A 1.943601 -1.8067e-05
4:148305803 G T 0.157160 1.9707e-05
4:148309369 C A 0.212877 -3.9854e-05
4:148329024 C T 0.045763 -3.7696e-05
4:148330025 G C 0.045860 -5.5335e-05
4:148330970 A G 0.439712 9.4731e-06
4:148339025 T C 0.093821 -2.1120e-06
4:148346215 G A 1.200397 1.4390e-05
4:148362457 G A 1.295701 1.2911e-05
4:148382588 C T 1.439423 1.0551e-05
4:148386367 C G 0.118044 -1.2826e-05
4:148393664 T C 0.280712 1.8350e-05
4:148397394 C A 0.050736 6.8148e-06
4:148399460 A G 0.043329 1.3504e-05
4:148400819 A C 0.280495 1.9220e-05
4:148413483 A G 0.583414 -1.4782e-05
4:148429750 T C 0.175956 -1.1488e-05
4:148434146 T C 0.394069 4.9860e-05
4:148440907 C A 0.026807 1.6037e-05
4:148446182 T C 0.181533 1.2772e-04
4:148458654 C A 0.498877 3.9737e-05
4:148462987 C G 0.036460 -2.5364e-05
4:148465426 T C 0.058425 3.0762e-05
4:148474766 G A 0.754778 -3.4183e-06
4:148483320 A G 0.127191 3.7194e-05
4:148486136 A C 0.119648 4.3557e-05
4:148493882 T G 0.618421 -3.4842e-05
4:148500814 C T 0.126857 8.0769e-05
4:148503233 A G 0.030297 1.3670e-06
4:148503864 T C 0.087394 2.4980e-05
4:148508838 T G 0.329870 2.5810e-05
4:148510069 T C 0.078552 -2.1944e-05
4:148510474 T C 0.620303 1.2325e-06
4:148511435 C G 0.052190 1.9311e-05
4:148511560 A G 0.948752 2.2983e-05
4:148513881 C T 0.036269 1.4768e-05
4:148517273 T G 0.439215 2.7969e-05
4:148517584 G A 1.069594 2.7818e-05
4:148520832 G T 0.106262 9.3775e-06
4:148522294 G A 1.553339 -2.5150e-05
4:148528239 C T 0.128467 -3.8765e-05
4:148533882 T G 1.836433 -1.0528e-05
4:148534659 C T 0.069237 -2.3162e-05
4:148560193 T C 0.059038 -4.6893e-05
4:148571718 T C 0.061736 5.7271e-06
4:148599290 C T 1.972657 -4.7491e-06
4:148612488 T C 0.111617 -1.4225e-05
4:148614032 A G 0.126181 -4.8313e-05
4:148614131 G A 1.972930 -5.8868e-06
4:148618566 T C 0.087115 -2.4574e-05
4:148620586 A C 1.972238 -6.6345e-06
4:148623336 T C 0.047172 -4.0688e-06
4:148631022 A G 0.033575 -6.3551e-06
4:148632217 G A 1.831438 8.1414e-06
4:148632608 A G 0.177625 1.7906e-05
4:148651446 T C 1.822739 1.4281e-06
4:148657944 A C 0.030822 -8.6347e-07
4:148665206 G A 0.198300 1.5623e-05
4:148673350 G A 0.053290 7.3005e-06
4:148675193 C T 0.240428 -2.3101e-05
4:148685997 G T 1.657143 -8.5738e-06
4:148686519 C A 0.153158 2.5227e-05
4:148689511 A G 1.885052 -4.4994e-05
4:148695956 T G 1.891450 -4.5588e-05
4:148696365 G A 0.066582 -3.4970e-05
4:148696755 A G 0.023467 -2.1451e-05
4:148698050 C T 0.055351 7.5909e-06
4:148724638 G A 1.874906 -5.0086e-05
4:148727008 A T 0.049895 2.6741e-05
4:148728198 C T 0.041024 -1.4895e-05
4:148734704 G C 0.163927 -1.4227e-05
4:148737690 C T 1.943260 -2.7493e-05
4:148742314 A G 1.851461 6.1337e-05
4:148747464 A G 1.973683 -1.0608e-05
4:148751230 A G 1.828286 4.0589e-05
4:148757067 T C 0.032176 4.3928e-05
4:148766409 A G 0.041264 3.9460e-06
4:148776593 A G 0.121034 -2.0563e-05
4:148777581 T C 0.130544 -5.1966e-05
4:148781196 A G 1.784555 4.7384e-05
4:148783397 T C 0.029615 -8.6012e-06
4:148793799 A G 0.040518 -3.1668e-05
4:148797974 A C 0.070980 -1.1679e-05
4:148798090 G A 1.293822 1.0430e-05
4:148803101 C T 0.141012 -6.5178e-05
4:148803305 C G 0.046045 -3.0223e-06
4:148811046 T C 0.056552 -1.1747e-05
4:148820201 C G 0.239286 -4.3192e-06
4:148821283 C T 0.095038 1.6817e-05
4:148841996 T C 0.035879 -4.3600e-05
4:148844083 G A 0.028781 3.5119e-05
4:148851031 T C 0.091334 -3.5179e-06
4:148851639 C T 0.106953 1.9482e-05
4:148861377 G A 0.021130 -2.1088e-05
4:148866010 A C 0.033987 3.9750e-06
4:148866490 A G 0.033572 5.4306e-06
4:148866526 A G 1.866285 2.6418e-05
4:148872093 G A 1.947635 -3.8024e-06
4:148872492 A C 0.042916 9.6939e-06
4:148884189 T C 0.068919 -6.5351e-06
4:148888111 A G 0.160207 -5.1152e-05
4:148889868 G A 0.187937 -2.7401e-05
4:148890545 C T 1.823456 -2.8828e-05
4:148893328 T C 0.078413 -2.2995e-06
4:148904730 G A 0.062771 3.8870e-05
4:148905522 C T 0.056046 -1.6783e-05
4:148909506 G A 0.090072 -3.7669e-05
4:148909588 A C 1.517106 -1.7134e-05
4:148912718 C T 0.110251 -4.7015e-05
4:148915103 G A 1.381774 3.0082e-06
4:148927351 C A 0.091325 -3.4315e-05
4:148928213 A G 1.150386 -5.2558e-05
4:148928372 A G 1.222151 8.3664e-08
4:148929761 A C 1.441919 -1.0028e-05
4:148947015 G T 0.213624 -1.6757e-05
4:148953372 T C 0.028739 1.6914e-05
4:148954309 A G 0.112588 -1.2057e-05
4:148956674 C T 0.164612 5.9402e-07
4:148959553 G C 0.097183 -1.5117e-05
4:148964245 G A 0.030693 1.8476e-06
4:148969619 G A 0.128372 5.7979e-05
4:148973230 C T 1.889275 -2.5993e-06
4:148974602 C T 0.311508 -8.5407e-06
4:148978406 T C 1.202549 -2.3418e-05
4:148980174 T C 1.485735 -1.9682e-05
4:148983139 C A 0.784266 -5.9798e-06
4:148984321 G A 0.140453 1.9118e-05
4:148984611 C G 0.063138 -2.2938e-05
4:148988795 C T 0.200920 9.0821e-06
4:148991893 T G 0.166524 1.5523e-05
4:148995995 T C 0.032325 -5.4945e-06
4:148996218 G T 1.405241 1.8217e-05
4:148997586 C T 0.038375 -9.2114e-06
4:149002409 G A 0.055822 -2.1000e-05
4:149018311 G A 0.340828 2.2488e-05
4:149022537 A G 0.432967 1.5876e-05
4:149022928 C A 0.424924 1.4653e-05
4:149024413 A G 0.463468 -5.6244e-06
4:149032669 A G 1.427053 -2.0141e-06
4:149035449 C T 0.913109 1.6877e-05
4:149036013 A G 0.042374 1.4475e-05
4:149042521 G A 0.064813 -2.1711e-05
4:149045864 G T 1.089332 -7.6838e-06
4:149046315 C T 0.599569 1.9669e-05
4:149050588 T G 0.193091 2.0172e-05
4:149055670 A G 0.116291 2.7470e-05
4:149057979 A G 1.085411 -1.0169e-05
4:149073215 A C 0.060223 -6.2135e-05
4:149076195 G A 0.839877 2.4429e-05
4:149079497 T G 0.143112 1.6910e-05
4:149081992 C A 0.138379 -8.8217e-06
4:149093606 G T 0.059782 3.0411e-06
4:149095955 T C 0.059223 -4.6521e-06
4:149103831 A G 0.100601 2.6832e-06
4:149116728 G A 0.025191 5.0416e-06
4:149117319 A G 0.048165 -1.6119e-05
4:149128537 T C 0.052459 1.5803e-06
4:149128595 G A 0.479989 -1.8097e-05
4:149129748 C T 1.310223 -6.9748e-06
4:149130954 G C 0.483193 4.1864e-06
4:149134661 C T 1.756303 1.7532e-05
4:149136734 G A 0.065329 -7.8676e-07
4:149137790 G A 0.041543 2.6619e-05
4:149138636 G C 0.699712 6.1298e-06
4:149138873 T C 0.050781 -1.8427e-05
4:149139067 A G 1.738987 1.9370e-05
4:149140755 C G 0.035061 -2.3180e-05
4:149142485 G A 0.223598 -1.1622e-05
4:149144236 A G 0.062031 1.6622e-05
4:149145190 C T 0.061567 3.0277e-06
4:149148578 T C 0.299992 5.2378e-05
4:149148594 C T 0.052209 -2.0509e-06
4:149159119 T C 0.312515 -1.4880e-06
4:149160022 G A 0.417981 2.1771e-05
4:149161069 T C 0.850909 -5.3167e-05
4:149164917 C A 0.738289 2.1105e-05
4:149168310 C T 0.082571 4.1230e-05
4:149168929 A G 0.034159 2.3352e-05
4:149176761 T C 0.415706 2.3740e-05
4:149179919 T C 0.415920 -4.0714e-05
4:149183100 C T 0.049843 3.3102e-06
4:149185594 C T 0.091987 -1.7584e-05
4:149189885 C T 0.025233 1.7427e-05
4:149194349 A G 0.073051 -6.5277e-06
4:149204791 A G 0.543092 -2.3371e-05
4:149207900 G C 0.048424 -1.9809e-05
4:149211812 C T 0.083129 5.1780e-05
4:149219578 T G 0.067237 1.6540e-06
4:149221110 A G 1.555004 -6.4882e-06
4:149226197 T C 0.574290 -1.3630e-05
4:149232339 C T 0.035191 3.7011e-05
4:149250682 A C 0.037239 -2.7255e-06
4:149257565 T G 1.522003 2.8433e-05
4:149260061 C T 0.083995 2.6566e-05
4:149263384 C T 1.523798 2.7586e-05
4:149264255 C T 0.683405 -2.6708e-05
4:149267019 C T 0.228493 -2.1029e-05
4:149273224 A G 0.068841 -1.3978e-05
4:149283684 C G 0.060135 -1.6217e-05
4:149285042 A G 0.032939 -1.0650e-05
4:149291219 A C 0.103399 -1.0154e-05
4:149293538 C A 0.031118 -2.5680e-05
4:149293975 A G 0.079114 3.0867e-05
4:149302867 C A 0.055728 -3.8379e-05
4:149303363 G A 0.472800 -2.3146e-06
4:149308511 C T 0.278343 6.7244e-05
4:149311728 C A 0.072002 -1.1783e-05
4:149314482 T C 0.041209 -2.0039e-05
4:149321346 A G 0.317088 2.3516e-06
4:149327818 C T 0.028537 8.9494e-06
4:149331648 T C 0.216308 -8.6451e-06
4:149340492 A G 0.021111 -5.2862e-06
4:149347854 T C 0.894696 1.2790e-05
4:149349198 G A 0.039995 -1.9893e-05
4:149351286 T C 0.059298 -4.6143e-05
4:149357475 T C 1.762347 3.2842e-05
4:149358014 C G 0.975591 -1.8049e-05
4:149364780 A G 1.743645 4.7844e-05
4:149372781 G A 0.894520 7.8609e-06
4:149373347 G A 0.218726 -1.8763e-05
4:149375047 C T 0.186275 -2.2380e-05
4:149376196 G A 0.685837 1.6504e-05
4:149383136 T C 1.656446 2.3670e-05
4:149384847 A G 0.081480 -1.5346e-05
4:149398316 A G 0.131732 9.5757e-06
4:149402605 G T 0.046393 -4.0192e-05
4:149403565 T G 1.763723 4.7406e-06
4:149404608 A C 0.664606 3.2109e-05
4:149408950 A C 0.233141 -1.7483e-05
4:149410653 T G 0.090348 -8.3506e-06
4:149426562 A G 0.042043 5.8589e-06
4:149436514 T C 0.061557 1.4254e-05
4:149456265 A C 0.236163 -1.7668e-05
4:149460337 A G 0.918257 1.5749e-06
4:149481230 A G 0.238179 -2.6592e-06
4:149512806 T G 0.037590 -4.1294e-06
4:149523158 A G 0.892842 -1.2342e-05
4:149535231 A G 0.100848 -2.8929e-05
4:149537415 G A 0.490876 -8.9419e-06
4:149540571 A C 0.055552 6.4521e-06
4:149549309 G A 0.043660 -2.8902e-05
4:149562966 C A 0.074268 1.5184e-05
4:149570283 C T 1.976331 -4.2652e-06
4:149570425 A G 0.041900 -1.3852e-06
4:149570680 C T 0.940637 2.5947e-06
4:149570934 A G 0.059197 1.0693e-05
4:149571425 G A 0.283305 4.3927e-06
4:149573988 C T 0.450043 -9.3155e-06
4:149582532 C T 0.059194 -2.0944e-05
4:149586665 T C 0.034665 -7.2896e-06
4:149589461 A G 0.083768 1.7506e-05
4:149597093 C T 0.380901 -1.8219e-05
4:149597800 C T 0.196606 -5.3924e-06
4:149598929 G A 0.088631 -2.7893e-05
4:149600559 C T 0.078315 1.3911e-06
4:149619602 G A 0.590721 -2.8112e-05
4:149621475 T G 0.047097 -2.1665e-05
4:149623755 T C 0.387328 -1.2195e-05
4:149630831 G C 0.049359 2.1755e-05
4:149633421 T C 0.423577 -7.8622e-06
4:149649727 G A 0.051261 -5.4077e-06
4:149652610 G C 0.407909 -2.0569e-05
4:149660174 G A 0.024116 1.8126e-06
4:149668981 A G 0.028907 1.3025e-05
4:149677481 A G 0.042653 -1.6874e-05
4:149681828 T C 0.133274 -9.2596e-06
4:149702618 G A 0.658757 -3.7191e-06
4:149703142 A G 0.354262 4.5910e-05
4:149706058 G A 0.057967 -5.3798e-05
4:149721075 C T 0.039025 -1.4096e-05
4:149729151 G A 0.411064 3.4197e-05
4:149729233 C T 0.093337 -6.3830e-06
4:149730575 T C 1.557204 2.9203e-05
4:149733522 A G 0.150246 -1.1597e-05
4:149733669 A G 0.292335 1.6490e-05
4:149748696 A G 0.078663 2.6235e-05
4:149752774 G A 0.810080 4.9746e-06
4:149756601 C T 0.333100 -2.3202e-05
4:149765351 A G 0.099971 -2.2988e-06
4:149770949 T C 0.027573 7.4860e-06
4:149771314 C T 0.239675 -2.6148e-05
4:149774572 G A 0.063498 -7.6820e-06
4:149786064 T C 0.196626 1.2902e-05
4:149787704 G A 0.565254 2.3866e-05
4:149791328 T C 0.029300 -1.8502e-05
4:149791835 T C 0.066621 6.3735e-06
4:149793877 A G 0.023941 2.6633e-06
4:149807313 G A 0.035165 1.5029e-05
4:149833461 A G 0.051592 3.2575e-06
4:149838948 T G 0.030069 -3.6179e-05
4:149840004 C T 0.542095 -1.1491e-04
4:149847121 A G 0.123276 2.7036e-06
4:149856265 T C 1.515921 -1.6491e-05
4:149856841 C T 0.262944 -3.5493e-06
4:149863398 G A 0.403816 3.1996e-05
4:149881041 T C 0.031011 -7.7012e-06
4:149887711 G A 0.035263 6.4029e-05
4:149895762 C A 0.070714 -1.7085e-05
4:149896531 A C 0.103243 1.3133e-05
4:149899593 A G 0.069311 1.4976e-05
4:149901681 A G 1.057464 -3.1329e-05
4:149902829 A G 0.435840 1.1103e-06
4:149914498 A G 0.143255 -3.8998e-05
4:149915425 T G 0.041637 -4.3485e-06
4:149929686 T C 0.566027 -1.5090e-05
4:149939071 T C 0.180121 1.2213e-05
4:149943965 A G 0.257248 -6.6215e-06
4:149945322 G A 0.211797 1.8301e-05
4:149946534 G A 0.824424 -1.6633e-05
4:149947914 T C 1.507381 6.3497e-06
4:149948424 T G 0.036665 -1.5930e-05
4:149970086 A G 0.219492 -1.9719e-06
4:149998477 C T 0.538158 6.5437e-06
4:149999533 C G 0.986475 3.6297e-06
4:149999563 G A 0.068231 2.3174e-05
4:150026731 C T 0.057938 9.4283e-06
4:150036354 G A 0.145234 1.6549e-05
4:150042514 A G 0.043728 -6.1226e-06
4:150056895 A C 1.965182 -1.3105e-05
4:150056962 T C 0.899314 -1.1689e-05
4:150057974 T C 0.112958 1.1754e-05
4:150057979 C T 0.474786 4.6559e-05
4:150082595 G A 0.427764 6.6993e-06
4:150084825 C G 0.188677 4.9989e-06
4:150086214 T G 0.112565 1.8100e-05
4:150115199 T C 0.338085 -3.0766e-05
4:150134577 A G 0.036428 1.6339e-05
4:150134653 A G 0.094850 1.0459e-05
4:150149957 T G 0.120901 5.5199e-05
4:150156335 G C 0.034740 1.1804e-05
4:150170067 C T 0.171162 -3.6822e-05
4:150171061 A G 0.035003 1.7883e-05
4:150172142 T C 1.026947 -1.3904e-05
4:150177249 C T 0.037132 -2.4441e-06
4:150178533 G T 0.108125 -1.1785e-05
4:150181162 C T 0.165807 -1.6960e-05
4:150201307 T C 0.040177 6.7054e-06
4:150201600 T C 1.042683 -1.7905e-05
4:150202270 G A 0.030326 1.7241e-05
4:150206363 A G 0.092100 -3.2029e-05
4:150227082 A C 0.093168 -2.9197e-05
4:150249156 T C 0.073995 -1.0911e-05
4:150249773 A G 0.100887 -3.4759e-06
4:150255034 C T 0.613409 -2.0499e-05
4:150283932 T C 0.380365 -1.8819e-06
4:150286943 T C 0.059765 -5.8361e-06
4:150288078 A G 0.499792 -4.6051e-05
4:150295039 C T 0.112598 2.5237e-05
4:150297564 T C 0.022166 2.9697e-05
4:150315677 A G 0.057263 -1.0067e-05
4:150321504 C A 0.086638 -7.2766e-06
4:150357552 C A 0.035899 2.5303e-05
4:150361013 T C 0.047077 4.9039e-06
4:150366926 T C 0.060259 -1.3188e-05
4:150388786 G A 0.091477 2.4134e-05
4:150415673 T C 0.062171 -7.5368e-06
4:150419365 T C 0.036584 1.1045e-05
4:150421171 A G 0.065140 3.7941e-05
4:150432915 C T 1.722170 6.0607e-05
4:150440211 A G 0.052326 1.9539e-05
4:150440471 C T 1.086547 1.3033e-05
4:150450171 C T 0.048921 -2.3550e-06
4:150451027 G A 0.267041 -1.0280e-05
4:150456209 G A 0.040404 -1.1740e-05
4:150479880 G A 0.053176 1.5855e-06
4:150483071 A C 1.405485 -2.0583e-05
4:150483994 T C 0.036665 1.6659e-05
4:150490283 C T 0.049324 1.8737e-05
4:150492346 A G 0.096242 -4.2722e-05
4:150507223 A G 0.060677 2.4986e-05
4:150510460 C T 0.022805 -9.3932e-06
4:150520574 G T 0.039898 2.0759e-05
4:150523480 A G 0.198372 4.8433e-05
4:150533679 C T 0.020880 1.2316e-05
4:150553901 G A 0.099751 1.4419e-05
4:150560676 A C 0.037382 -2.2210e-05
4:150570106 G A 0.894650 -1.5250e-05
4:150571112 A G 0.572960 -4.1590e-06
4:150577904 T C 0.037411 2.0751e-05
4:150586281 G C 0.122312 -4.7559e-05
4:150595918 A G 0.040112 8.5117e-06
4:150606593 T C 0.064157 2.9989e-05
4:150623697 G A 0.575167 -1.6241e-06
4:150631879 C T 0.042975 1.0335e-05
4:150632997 A G 0.047227 2.0837e-06
4:150635006 G T 1.941049 -2.0929e-05
4:150641216 T C 0.057370 -1.2949e-05
4:150649198 T C 0.039274 -3.9002e-05
4:150649593 A G 0.389541 1.8237e-05
4:150659552 T C 1.583038 -9.2818e-06
4:150661500 T C 0.048769 3.0313e-06
4:150664873 G C 0.315848 2.0114e-05
4:150668027 G A 0.096430 6.9719e-06
4:150673948 C G 0.152174 1.0648e-05
4:150683433 T G 1.238695 -2.5604e-05
4:150684391 A G 0.026629 -3.6090e-06
4:150694785 G A 0.027456 1.1960e-05
4:150700895 T C 0.290300 3.1265e-05
4:150723244 G A 0.086368 -1.6342e-05
4:150741432 A G 0.117862 6.8385e-07
4:150743080 C A 0.389635 1.9467e-05
4:150743465 G A 0.043887 -8.1546e-06
4:150752375 C T 0.127428 1.0700e-05
4:150753115 G A 0.061706 1.7217e-05
4:150756892 A G 0.083239 -6.0265e-07
4:150758623 G A 0.140856 -2.2122e-05
4:150761848 G A 0.979512 -2.2184e-05
4:150784347 G A 0.633306 1.4375e-06
4:150800343 T C 0.038690 9.7515e-06
4:150820473 C T 0.175703 -1.6853e-05
4:150835593 T C 1.142833 -2.4838e-05
4:150850602 G A 1.738094 -9.0564e-06
4:150853082 G T 0.138116 -7.6041e-06
4:150853271 G A 0.243872 3.3702e-05
4:150854248 T G 0.173145 -4.4415e-05
4:150856144 T C 0.046139 3.4541e-06
4:150856693 T C 0.625756 -5.2602e-06
4:150864083 C T 0.033156 -2.5313e-05
4:150876019 A G 0.023084 1.6073e-05
4:150882877 G A 0.278109 -2.1437e-05
4:150886158 T C 0.037155 -1.1960e-05
4:150897736 C T 0.157802 2.0036e-06
4:150901757 A G 0.156153 2.0999e-06
4:150904284 T C 0.162781 -1.1268e-05
4:150905131 G A 0.037687 6.9585e-06
4:150911965 A C 0.022961 3.0263e-07
4:150914174 A G 0.048992 -5.4008e-06
4:150915414 A G 0.345258 -1.2378e-06
4:150918981 G A 0.051144 1.1574e-05
4:150923185 G A 0.375474 -3.3071e-06
4:150924109 T C 0.731560 -1.1528e-05
4:150927123 C T 0.389911 1.3710e-05
4:150929700 G A 0.123127 -4.0754e-06
4:150930752 G A 0.769923 -5.2514e-06
4:150940397 A G 0.036249 3.4483e-06
4:150945475 C T 1.776317 1.0468e-06
4:150951692 T C 0.243021 -5.3498e-06
4:150952450 C T 0.039385 -1.2116e-05
4:150953848 T C 1.179364 -1.7765e-05
4:150959868 G A 1.381284 -1.3890e-05
4:150961862 A G 0.639168 -1.0451e-05
4:150969168 T C 0.029706 4.5087e-05
4:150973222 C A 0.092191 1.0454e-05
4:150974325 G A 1.830029 4.3506e-06
4:150984020 G A 0.379823 3.0447e-06
4:150984571 C A 0.035964 -2.2777e-05
4:150985745 A G 0.049460 1.1476e-05
4:150986925 C T 0.794211 1.1216e-05
4:150987104 A G 0.045977 4.2233e-05
4:150989280 A G 0.025795 -1.9502e-05
4:150995700 A G 0.843301 8.0343e-06
4:150997031 T C 0.029469 -1.2400e-05
4:151030070 G A 0.443325 1.4270e-05
4:151045220 T C 0.134410 1.9515e-05
4:151046255 C A 0.120858 -6.8938e-05
4:151048838 T C 0.157536 -7.3022e-06
4:151071601 C T 0.131365 -2.0156e-05
4:151074650 A G 0.779852 -5.0582e-06
4:151075434 T C 0.039817 5.0348e-05
4:151075811 A G 0.674298 2.4072e-07
4:151084164 G A 0.029053 4.9930e-05
4:151086348 A G 0.431279 1.4480e-06
4:151088449 C T 0.468051 -1.6310e-05
4:151117893 C T 1.842785 -2.1853e-05
4:151119353 A G 0.127418 5.8755e-06
4:151120468 T C 0.137321 -5.7749e-05
4:151120496 A G 0.026486 2.2180e-05
4:151126635 A G 0.029686 2.8019e-05
4:151133778 T C 0.096229 -4.1983e-05
4:151141791 G A 0.037304 -2.1675e-05
4:151148930 T C 0.615905 -1.2353e-06
4:151152538 C T 0.076147 -3.7871e-05
4:151154177 T C 0.116749 4.9626e-06
4:151161342 A G 1.962809 -2.0965e-05
4:151163186 T C 0.061534 9.1011e-06
4:151168711 G A 0.086401 1.1178e-05
4:151171082 C T 0.131453 -1.7563e-05
4:151172930 A G 0.599011 8.6523e-06
4:151183352 A G 0.081256 1.0482e-05
4:151191491 A G 0.128470 1.5590e-05
4:151199080 A G 0.578753 6.2009e-07
4:151201635 G A 1.155482 2.8228e-06
4:151202952 C T 1.894371 -2.0096e-05
4:151204852 T C 0.037272 2.7971e-05
4:151206319 C T 0.640320 -7.8244e-06
4:151207127 T C 0.638094 -8.8253e-06
4:151208778 T C 1.262912 -3.4055e-06
4:151215662 C T 0.067039 2.6228e-05
4:151226634 G C 0.052076 -6.8205e-06
4:151230284 G A 0.029014 -7.1483e-06
4:151233261 A G 1.891972 3.0264e-05
4:151241258 T G 1.356943 9.5235e-06
4:151242312 T C 0.511977 2.2069e-07
4:151242409 G T 0.019978 2.3029e-05
4:151245237 A G 0.084612 -1.7036e-06
4:151247426 T C 0.078601 1.1161e-05
4:151259958 C T 0.044491 -7.9132e-07
4:151266196 C T 0.124731 -8.5559e-06
4:151271783 T G 1.892628 3.4457e-05
4:151275797 G A 1.866463 1.6398e-05
4:151294622 G A 0.603117 6.8706e-06
4:151295085 C T 0.555611 2.1612e-05
4:151300657 A G 0.840507 -2.2859e-05
4:151315885 G A 0.021095 -1.2314e-05
4:151316610 A C 0.073174 -4.2070e-06
4:151317116 T C 1.919818 -1.8716e-05
4:151325244 A G 0.088543 -3.6800e-05
4:151327699 A G 0.051193 9.6932e-06
4:151340224 C T 0.040105 1.4296e-05
4:151340645 C T 0.337994 1.0445e-05
4:151350707 C T 0.166761 -9.4115e-06
4:151360912 A C 0.055481 1.1729e-05
4:151366131 T C 0.051469 -2.8490e-06
4:151367855 T C 0.643297 -2.3964e-06
4:151370174 G A 0.979879 5.2944e-06
4:151372954 G A 0.799275 -1.9110e-05
4:151374798 A G 0.404368 1.1854e-05
4:151375875 A G 0.076598 -5.4723e-06
4:151397340 C T 0.033046 8.2058e-06
4:151406257 A G 0.037217 4.3509e-06
4:151406576 G A 0.088241 -4.0538e-05
4:151413637 T G 1.496848 -1.9122e-05
4:151418747 C T 0.340085 1.5257e-05
4:151423133 C T 0.083437 -1.5023e-06
4:151431506 T C 0.032078 3.2935e-06
4:151432767 T C 1.062476 8.4274e-06
4:151443988 A C 0.641226 -3.3698e-06
4:151446347 C T 0.855583 -1.6621e-05
4:151449814 C G 0.088725 1.1182e-06
4:151450555 G A 0.044689 -9.1046e-06
4:151462622 C T 1.365379 -1.1982e-05
4:151476381 T C 0.020630 -1.3913e-05
4:151476558 T C 0.025123 -4.6694e-06
4:151477957 G T 0.028729 3.1434e-05
4:151479755 C T 0.053108 1.0174e-06
4:151481857 A G 0.971151 -2.8308e-05
4:151491680 A C 0.032494 9.1204e-07
4:151499138 A G 0.112004 -7.5476e-06
4:151501441 A G 0.036710 -7.2905e-06
4:151520216 A G 0.058912 1.9119e-06
4:151533523 C T 0.053507 -1.1013e-05
4:151534448 G A 0.118414 -9.9445e-06
4:151536725 G C 0.046078 2.8562e-05
4:151541239 A G 0.038262 1.6971e-05
4:151549874 T C 0.059295 7.7837e-06
4:151564453 G T 1.917225 -9.5891e-06
4:151589256 C T 0.025139 -4.1758e-06
4:151608097 G A 0.032543 1.3879e-05
4:151627521 T C 0.034633 -1.7085e-05
4:151647865 C T 0.028294 4.8736e-07
4:151653525 T C 1.889230 2.7884e-06
4:151654752 T C 0.028930 2.7155e-05
4:151660527 A G 0.195925 -4.4002e-05
4:151662114 C T 0.161678 -9.5804e-06
4:151673310 C T 0.085313 2.7961e-05
4:151679315 A G 0.053258 -2.0051e-06
4:151684787 C T 0.030433 -8.6947e-06
4:151687869 G A 0.022591 6.5963e-06
4:151692039 A G 0.024409 1.2233e-05
4:151699798 T C 0.038255 5.8218e-06
4:151706926 T C 0.396812 2.0282e-05
4:151719263 G A 0.503785 9.8341e-06
4:151724769 T C 0.026892 -2.9918e-05
4:151726141 C T 0.036701 -8.0526e-07
4:151726971 T G 0.034299 1.5607e-05
4:151727005 C T 0.056416 2.2626e-06
4:151730147 C A 0.160967 -1.1085e-05
4:151742349 T C 1.889327 1.7025e-06
4:151745861 T C 0.130868 2.5146e-05
4:151747432 T C 0.083226 1.3198e-06
4:151765336 A G 0.072476 1.9709e-05
4:151772410 G A 0.923970 -3.7377e-05
4:151773593 C G 0.100465 1.5852e-05
4:151775259 A G 0.128359 -7.6212e-06
4:151778354 T C 0.034192 4.4224e-06
4:151778444 G A 0.024435 -5.6143e-06
4:151793903 C T 0.060843 -2.3400e-05
4:151805588 A G 0.044779 5.2234e-06
4:151821607 T A 0.206191 3.1242e-05
4:151836933 A G 0.054209 -2.8180e-05
4:151843426 T G 0.369946 2.0237e-05
4:151850646 A G 1.933318 -1.2022e-05
4:151860874 T C 0.054660 -7.1585e-07
4:151866627 T C 0.061651 -1.6781e-05
4:151874439 T C 0.034263 -4.3096e-06
4:151898642 T G 0.035909 9.2012e-06
4:151908291 G A 0.030232 7.0998e-07
4:151923264 A G 0.083470 -1.4995e-05
4:151936149 T C 0.292504 1.2833e-05
4:151961655 C T 0.047051 8.7375e-06
4:151979814 A C 0.071632 5.7943e-06
4:151991544 G C 0.050684 -6.0483e-06
4:152016844 G A 0.139850 2.1884e-05
4:152020251 T C 1.911561 -7.7711e-06
4:152029716 G C 0.044601 1.1523e-05
4:152035299 A G 0.038658 -6.9106e-06
4:152047365 T C 0.084258 1.2754e-08
4:152050349 T C 0.051144 -2.5294e-06
4:152063021 A G 1.905478 -6.6086e-06
4:152065684 G A 0.883170 3.8588e-05
4:152069566 T C 1.819707 -5.1356e-06
4:152088145 G A 0.041670 -1.5121e-05
4:152102925 G A 0.036970 -6.5184e-06
4:152105152 T C 1.918926 2.9530e-06
4:152105348 C T 1.789755 1.0728e-05
4:152109242 T C 0.123286 -1.1503e-05
4:152113451 C T 1.918562 -4.6506e-07
4:152120597 A C 0.060690 -8.2072e-06
4:152143046 A C 0.122244 -1.9174e-05
4:152144408 G T 0.020643 1.5304e-05
4:152148145 A G 0.033464 4.2723e-06
4:152159316 G A 0.119008 -2.3567e-05
4:152159560 T G 0.081204 -9.4972e-06
4:152162118 C T 0.096476 -1.3361e-05
4:152164786 A G 0.463293 -1.9467e-05
4:152170354 C A 0.911042 4.8869e-05
4:152184264 T C 0.056383 -4.3515e-06
4:152187218 C A 0.128090 -1.5967e-05
4:152206481 G T 0.037395 -4.8373e-06
4:152212486 T C 0.877989 -2.3034e-05
4:152215052 G A 0.021997 6.0208e-06
4:152216154 G T 1.935898 6.1486e-06
4:152220971 T C 0.932224 3.8210e-05
4:152227218 G A 0.055565 -2.1403e-06
4:152228827 C T 0.724429 6.5814e-06
4:152230379 C A 0.040557 -5.7613e-06
4:152235635 C T 1.827543 1.2178e-05
4:152235761 G A 0.224085 8.0042e-07
4:152238115 T C 0.714234 9.3211e-06
4:152238252 G A 0.024905 -2.1527e-06
4:152240214 A C 0.070425 -1.8678e-05
4:152247936 A C 0.035194 -2.8362e-05
4:152259759 A G 1.124335 -2.4890e-06
4:152269077 T C 0.460826 8.0500e-06
4:152275144 T C 0.245865 -1.4077e-05
4:152280642 C T 0.051381 3.0184e-05
4:152282974 G C 0.102263 -3.1555e-06
4:152292015 G A 0.737422 1.6518e-05
4:152324434 T C 0.105395 -8.2306e-06
4:152331521 G A 0.247410 -1.4297e-05
4:152340150 C T 0.064394 -1.2065e-05
4:152353154 T C 0.034390 -8.3527e-06
4:152364157 T C 0.022617 -3.5879e-05
4:152377549 A G 0.053946 2.4760e-06
4:152378561 A G 0.060979 -3.2398e-06
4:152383533 C G 0.050791 2.5571e-05
4:152403487 A G 0.052975 6.0850e-07
4:152405796 G A 0.046467 5.8240e-06
4:152417674 T C 0.040868 3.3726e-05
4:152430178 C T 1.117531 2.5980e-05
4:152443840 G A 0.873877 3.8751e-05
4:152453207 G A 0.030323 1.5272e-05
4:152453654 T C 0.267511 9.4883e-06
4:152467136 A G 0.028722 3.3336e-05
4:152477804 G T 0.079779 3.3802e-05
4:152489984 G A 0.058152 -1.2244e-05
4:152493988 T G 0.035360 7.9008e-06
4:152495096 A G 0.073190 5.1385e-06
4:152503362 C A 0.684616 6.4613e-05
4:152505856 A G 0.032069 2.3086e-05
4:152521650 A G 1.824242 4.3604e-06
4:152535973 T C 0.031338 1.7874e-05
4:152544119 A G 0.065429 2.3302e-05
4:152554986 T C 0.082132 -1.2944e-05
4:152560731 G A 0.684288 6.2757e-05
4:152569962 A G 0.051959 -1.5274e-05
4:152577397 T C 0.034256 -1.4639e-05
4:152580678 C T 0.243667 -1.9251e-05
4:152606198 A G 0.052767 -1.8462e-05
4:152606573 C T 0.978087 1.2659e-05
4:152621237 T C 0.663135 5.2014e-05
4:152623485 C A 0.089351 1.0511e-05
4:152646690 A G 0.032780 -1.3454e-05
4:152646991 G A 0.166702 -1.9356e-05
4:152666143 A C 0.038810 1.1152e-05
4:152676350 C T 0.973770 1.6595e-05
4:152680701 C T 0.732288 3.0450e-05
4:152682046 T G 0.233404 -1.9878e-05
4:152687066 A G 1.894124 -3.3183e-06
4:152688978 C T 0.034607 2.8179e-05
4:152692936 T C 0.039839 -4.8969e-05
4:152693096 T C 0.063138 -1.2582e-05
4:152711052 T C 0.127006 8.9377e-06
4:152718396 T C 0.497809 5.7614e-05
4:152723597 G A 0.247452 -6.3427e-06
4:152732197 G A 1.287889 -3.7229e-05
4:152744583 G A 0.194886 3.7988e-06
4:152749537 A G 0.036934 3.8152e-05
4:152749595 C T 1.557036 -6.5778e-05
4:152758184 C T 0.032176 -4.6997e-06
4:152758408 C T 1.489802 -1.8184e-05
4:152763382 A G 0.049216 -1.2529e-05
4:152764439 T C 0.199193 -4.6023e-05
4:152765086 A G 1.002097 1.4495e-05
4:152774824 C T 1.200274 -1.1272e-05
4:152779838 T C 0.327053 -1.7260e-05
4:152782184 T C 0.136078 1.0231e-05
4:152782639 C T 0.261370 -9.7115e-06
4:152783270 C A 0.222196 9.0045e-06
4:152785361 T C 1.093694 -2.2085e-05
4:152795579 A G 0.033461 4.6165e-06
4:152798712 C T 1.732898 -1.9883e-05
4:152800929 A G 0.031764 7.4347e-06
4:152806187 C T 0.242067 1.1108e-05
4:152808694 A C 0.353883 -6.7461e-06
4:152811236 C T 0.032595 4.0090e-05
4:152812899 T C 0.538541 1.9797e-05
4:152813933 G A 1.732982 -2.7887e-05
4:152814980 G T 0.029057 -2.7406e-05
4:152816474 A G 0.040940 2.2765e-05
4:152817310 C T 1.675589 -5.2308e-06
4:152827104 A G 0.126496 -5.1339e-05
4:152844175 G T 0.119151 -2.9519e-05
4:152845665 G A 0.048272 -2.8965e-05
4:152855276 C T 0.052297 -4.6019e-06
4:152861080 A G 0.035503 1.0491e-05
4:152862093 G A 0.063953 7.2383e-06
4:152890563 T G 1.179293 -4.4020e-06
4:152902062 G T 0.040897 -5.6189e-06
4:152907700 A G 1.707311 -1.5600e-05
4:152909370 C T 0.033442 -1.7081e-05
4:152910668 A C 0.050135 3.2666e-05
4:152911793 A G 0.146702 6.8710e-05
4:152914190 C T 0.576403 1.1933e-05
4:152925601 T C 0.141700 -2.4700e-05
4:152926015 T C 0.129544 7.1980e-07
4:152930221 G A 0.053076 9.8996e-06
4:152932315 A G 0.054721 -2.5602e-05
4:152935586 A G 0.025275 -2.6398e-05
4:152940247 T C 0.134705 1.3333e-05
4:152942291 G T 0.023954 -4.5415e-06
4:152947377 C T 0.101133 4.8972e-05
4:152956580 G T 0.342048 -3.6872e-07
4:152961050 G T 0.198632 2.0300e-05
4:152965366 G A 1.546769 1.3842e-05
4:152971355 A G 0.073709 3.2375e-05
4:152980819 T C 1.247147 -6.2918e-06
4:152982662 G T 0.044640 2.5748e-05
4:152989810 T G 0.130148 -7.0648e-05
4:152990148 G T 0.174762 8.0732e-06
4:153000478 T C 0.054955 -2.2354e-06
4:153003263 T G 0.044624 -1.0033e-05
4:153004679 A G 1.464111 -2.1098e-05
4:153006446 A G 0.058487 1.0368e-05
4:153007734 G A 0.310145 7.0256e-06
4:153010485 C T 1.041615 -1.7571e-05
4:153011210 C T 1.400898 2.8640e-05
4:153012841 C T 0.024214 5.9190e-06
4:153019169 A G 0.579805 2.0970e-05
4:153021228 A G 0.070412 -2.7278e-06
4:153028696 A G 0.061443 5.2908e-06
4:153039864 A G 0.155482 -3.0220e-05
4:153053114 T G 0.856515 1.1073e-07
4:153068922 A G 0.027125 6.8312e-05
4:153074776 T G 0.587098 2.0765e-05
4:153074842 A C 0.779839 2.4871e-06
4:153079222 A G 0.035818 -1.5069e-05
4:153085257 A G 0.063014 1.0712e-06
4:153089952 G T 0.115574 1.4666e-05
4:153090442 C T 1.548885 4.1307e-06
4:153095097 T C 0.151642 -1.0452e-05
4:153102015 C T 1.382478 -2.7549e-05
4:153102327 C T 0.436999 3.0126e-05
4:153102565 C T 0.901077 -1.8478e-05
4:153109365 T C 0.748040 1.7709e-06
4:153113039 A G 0.066481 4.9153e-06
4:153113810 C T 0.031523 2.6354e-05
4:153116807 A G 0.131167 1.6583e-05
4:153120982 C T 0.670253 1.1612e-05
4:153121818 G T 0.430192 1.1924e-05
4:153123443 A C 0.296938 1.9482e-05
4:153124019 T C 0.067416 -1.9833e-05
4:153131252 G T 0.035957 2.6405e-05
4:153131483 C G 0.062222 3.0255e-05
4:153136125 C A 0.253194 7.4491e-06
4:153150044 A G 0.035422 -1.3309e-05
4:153151673 A G 0.059184 3.2348e-06
4:153151801 G A 0.450943 -3.7945e-05
4:153156200 C T 0.514509 -1.2866e-05
4:153162522 T C 0.115597 6.7082e-06
4:153166304 A C 0.040083 -2.9156e-05
4:153167171 G A 0.452170 -7.8871e-06
4:153167888 T C 0.098553 1.2766e-05
4:153167949 A G 0.382446 -6.4848e-06
4:153168894 T C 0.051378 7.9412e-06
4:153191333 G C 0.385701 -1.2764e-05
4:153193798 A C 0.213760 -1.1790e-05
4:153196196 T C 0.033636 7.2108e-06
4:153199663 T C 0.121040 1.0446e-05
4:153202701 T C 0.208882 5.1584e-06
4:153203432 A G 0.111400 1.9083e-05
4:153204376 C T 0.126188 -1.5206e-06
4:153206482 C T 0.095207 9.7744e-06
4:153207013 T C 0.046477 -2.6093e-05
4:153215811 T C 0.163904 1.6170e-06
4:153220145 A C 0.063196 3.3865e-07
4:153224603 G A 0.120810 1.0563e-05
4:153224978 C T 0.192831 9.8908e-06
4:153231570 T C 0.035276 -8.5849e-06
4:153233476 C T 0.248806 2.0685e-05
4:153239288 C T 0.056085 -8.0140e-06
4:153242605 G A 0.037775 -4.4108e-05
4:153245269 A G 0.134514 2.2197e-05
4:153248578 C T 0.034591 3.1327e-06
4:153252820 G A 0.042757 -3.6761e-05
4:153265507 C T 1.410392 -1.5322e-05
4:153272787 C T 0.021682 1.5912e-05
4:153276355 C T 0.024483 -6.1094e-06
4:153280988 C T 0.108326 2.7111e-05
4:153288835 A G 0.116366 2.4804e-06
4:153295024 A G 0.039972 1.2416e-05
4:153296588 C T 0.043763 -3.0680e-05
4:153302092 A C 0.058399 -5.2226e-06
4:153305013 A G 0.044143 7.7691e-06
4:153309538 C T 1.169202 -2.6980e-05
4:153325010 A T 0.203913 -1.5945e-05
4:153328501 C A 0.233118 5.4825e-06
4:153332380 G T 0.107421 2.7176e-05
4:153334717 C T 0.030086 7.6323e-06
4:153347299 G A 0.078218 6.4209e-06
4:153358554 A G 0.119463 1.5381e-06
4:153358914 T C 0.020770 2.5656e-05
4:153363612 C T 0.182685 -3.0382e-05
4:153387373 T C 0.043932 2.2254e-06
4:153399691 C T 0.203630 -1.9594e-05
4:153421334 A G 0.564680 1.9781e-05
4:153428649 G T 0.270312 3.3836e-05
4:153441000 T G 0.084534 3.4094e-05
4:153458889 A G 0.084849 1.9899e-05
4:153476748 A G 0.020637 -2.3585e-05
4:153480419 T C 0.024071 -3.2712e-06
4:153499990 G A 0.611153 4.0231e-05
4:153501031 A G 0.031238 -1.9886e-05
4:153509907 C T 0.057461 -9.3932e-06
4:153518971 T C 0.036133 2.1566e-05
4:153525671 G T 0.076124 -3.0194e-05
4:153527399 C A 0.091555 1.0916e-06
4:153532240 A G 0.373916 7.1443e-05
4:153534250 A G 0.233781 3.4283e-05
4:153535791 C T 0.062739 5.2310e-05
4:153540119 C T 0.093863 -1.3728e-05
4:153540318 C T 0.098027 3.8855e-05
4:153541327 A C 0.034393 -1.0813e-05
4:153544376 G C 0.086683 1.7997e-05
4:153550814 C T 0.030715 9.0684e-06
4:153551062 C T 0.032533 -1.5753e-05
4:153553255 A G 0.722878 -3.5786e-06
4:153556810 G A 1.864454 1.4892e-05
4:153556858 G A 1.629486 -2.9181e-05
4:153558074 C T 0.152719 4.4404e-05
4:153564332 G A 0.157708 -6.4828e-05
4:153565645 G A 0.525710 -6.1863e-06
4:153565838 T C 1.029397 -5.2208e-05
4:153567497 T G 0.170357 7.0098e-05
4:153567842 T C 0.163385 5.7912e-05
4:153570670 G A 0.029258 -8.9267e-06
4:153575339 G A 1.078546 1.5732e-05
4:153576321 A G 0.133066 5.7298e-05
4:153580613 T C 1.204179 7.3058e-05
4:153581276 C A 0.990895 2.2562e-05
4:153582874 A T 0.085177 6.5548e-07
4:153584632 C G 0.146082 2.5314e-05
4:153584805 T C 0.152590 5.4040e-05
4:153585984 T C 1.170081 5.1948e-05
4:153597551 A G 0.046681 1.3336e-05
4:153600872 G A 0.079140 5.1919e-06
4:153601980 T A 1.979223 3.6768e-05
4:153602105 T G 1.828049 1.5888e-05
4:153602197 T C 0.040170 -1.8341e-06
4:153602674 C A 1.977477 1.8722e-05
4:153603030 G A 0.081775 -2.4527e-05
4:153610164 G A 0.970460 4.3173e-05
4:153612543 G A 0.080513 3.2185e-05
4:153621529 C T 1.975812 6.0359e-06
4:153624201 G A 0.134556 5.7932e-06
4:153624871 C A 0.044234 -8.2080e-06
4:153626055 G A 0.115649 1.3120e-05
4:153627330 G T 1.936924 -5.9180e-05
4:153628660 A G 0.037720 1.3175e-05
4:153632321 G A 1.906319 1.3767e-05
4:153635369 C T 0.534146 -1.9777e-05
4:153638829 A G 0.033718 -1.3444e-05
4:153640613 C T 1.304348 -2.8231e-05
4:153641305 C T 0.060927 -4.4418e-05
4:153648003 C T 1.971667 5.8776e-05
4:153648731 T C 0.032945 1.0817e-05
4:153650133 A G 0.498345 -2.9543e-05
4:153650178 A G 1.305952 -3.0615e-05
4:153651995 G A 0.084784 9.3410e-06
4:153657991 A C 0.050145 -1.3698e-05
4:153658895 T C 0.305390 -3.4547e-06
4:153659666 A G 0.082814 -7.2006e-06
4:153660541 A C 0.053595 -1.1098e-05
4:153661060 T C 0.022422 4.7286e-06
4:153668328 A C 1.270134 -2.7786e-05
4:153668482 G A 0.825605 -8.6148e-06
4:153669172 T C 0.040959 -1.8213e-05
4:153679967 G T 0.155842 -4.3370e-07
4:153690842 C T 1.243359 -3.8683e-05
4:153695113 A T 0.446486 -1.9627e-05
4:153698563 C T 0.163259 8.3262e-06
4:153701130 T C 0.806231 -2.9726e-05
4:153701562 T G 0.081977 -4.9954e-05
4:153701613 T C 0.028794 -2.2476e-05
4:153719675 C A 0.025158 -3.0621e-05
4:153722830 T G 0.040378 6.6523e-06
4:153736657 C T 1.959826 1.2033e-05
4:153743752 A G 0.035191 2.2538e-05
4:153770075 A G 0.088420 -7.5765e-06
4:153771376 C T 0.300849 1.0876e-05
4:153777006 A G 0.039304 -1.5438e-05
4:153798514 T C 0.086774 2.7112e-05
4:153799603 G T 0.083625 -2.0136e-05
4:153809877 C T 0.064313 -1.5644e-06
4:153811650 C T 1.258588 -3.8003e-05
4:153812548 T G 0.858252 -3.6346e-05
4:153818597 C T 0.053579 -4.4823e-06
4:153823694 G A 1.219707 2.3608e-05
4:153838863 G A 0.022289 -7.2327e-06
4:153855551 T C 0.037791 1.1578e-05
4:153863214 G T 0.373627 -1.2219e-05
4:153865930 A G 0.830902 -5.7602e-05
4:153867573 A G 0.064572 1.4489e-05
4:153874666 A G 0.024941 3.1901e-05
4:153875116 C A 0.025042 2.5688e-05
4:153879154 C T 0.912174 -5.9482e-05
4:153880875 T C 0.845515 -3.1465e-05
4:153881835 T C 0.674703 -7.4700e-05
4:153882002 C T 0.117625 -1.3633e-05
4:153884827 A G 0.071032 5.8006e-06
4:153885065 T C 0.180572 -1.9366e-05
4:153885783 T C 0.027739 6.8741e-06
4:153888640 T C 1.197580 -1.4034e-04
4:153889265 G A 0.402106 -5.8275e-06
4:153890106 A G 1.674447 2.2828e-05
4:153892938 T C 0.089806 1.1086e-05
4:153893354 A G 1.515181 -5.0364e-06
4:153894199 T C 0.103123 8.3124e-05
4:153899573 C A 1.812089 2.5895e-05
4:153902011 C A 0.111760 -2.3997e-05
4:153905084 G A 0.106106 -1.5871e-05
4:153907879 G A 0.046886 4.2220e-05
4:153913409 C T 0.478010 -6.8093e-07
4:153913548 A G 0.087975 -1.3047e-05
4:153913902 G A 0.044143 -7.9037e-06
4:153916711 C G 0.465597 -1.2231e-05
4:153917822 A G 0.932980 1.4042e-05
4:153919893 G A 0.624620 4.7787e-05
4:153924940 C T 0.252090 -5.8171e-05
4:153928731 G A 1.308181 -1.9163e-05
4:153937191 C T 0.129651 1.8637e-05
4:153939787 C T 0.072564 -5.6078e-06
4:153940504 T C 0.036454 -2.6774e-06
4:153940780 A G 0.797305 -8.1380e-06
4:153940816 T G 0.518793 3.6955e-05
4:153942306 T C 0.204159 6.8649e-06
4:153943149 G A 0.180387 -2.7570e-05
4:153943399 A G 0.314115 1.2398e-05
4:153943571 C T 0.174830 3.3079e-07
4:153946745 T C 0.064813 -2.5946e-05
4:153957789 C T 0.069074 -1.0332e-05
4:153957905 T G 0.049762 1.3756e-06
4:153961784 A C 0.640210 2.0178e-05
4:153965801 A G 0.075407 3.0565e-05
4:153967415 C T 1.519030 2.8560e-05
4:153970964 A G 1.471184 1.2496e-05
4:153973469 G A 0.059087 -2.7488e-05
4:153976397 G A 0.159172 -3.1779e-05
4:153976787 G C 0.813128 1.8176e-05
4:153979228 T C 0.064284 -2.2801e-05
4:153981824 G A 1.904677 2.1914e-05
4:153981838 A G 1.264379 4.6735e-05
4:153982885 G A 0.082041 -3.2246e-06
4:153986020 T G 0.572658 1.3690e-05
4:153986325 A G 1.866665 2.4044e-05
4:153999455 A G 0.179731 -4.0048e-05
4:154000765 A G 0.103915 -1.0507e-05
4:154002040 T C 0.184175 -1.2041e-05
4:154002914 A G 0.050473 -4.6075e-06
4:154005768 A G 0.601617 -5.8545e-05
4:154006912 C T 0.294344 -1.0477e-05
4:154011438 T C 0.128957 4.3628e-05
4:154012486 C T 0.044481 -3.0698e-05
4:154013921 G A 0.487442 4.2657e-05
4:154014468 G A 0.156312 5.7818e-05
4:154015203 G A 1.123780 -1.0300e-05
4:154015668 A G 0.038203 1.4080e-06
4:154016807 T C 0.354412 2.4435e-05
4:154017964 A C 1.405868 5.6831e-06
4:154018048 G C 0.032893 -2.5622e-05
4:154019746 A G 0.046165 3.8296e-06
4:154027852 T C 0.048314 -6.7239e-06
4:154032676 C T 0.075900 -4.9999e-07
4:154033069 A G 0.068263 -9.6258e-06
4:154036540 T C 0.419211 2.6729e-06
4:154038835 C T 1.506933 -6.1345e-06
4:154040710 G C 0.206087 4.0716e-05
4:154044671 G T 0.060768 1.0076e-05
4:154045910 T C 0.034065 -2.0616e-05
4:154049231 A C 0.398724 2.5664e-05
4:154050354 C T 0.425054 -2.1470e-05
4:154055176 C T 0.361238 -7.3576e-06
4:154060110 A G 0.211358 -6.5309e-07
4:154065394 C T 0.404420 1.3686e-05
4:154068710 C G 0.049969 1.9008e-05
4:154072853 C T 0.299765 5.3565e-07
4:154077958 A G 0.057802 6.7733e-06
4:154084068 G A 1.119930 -4.4680e-05
4:154084081 T G 1.791800 -4.3857e-05
4:154086155 C G 1.920305 -5.7440e-06
4:154086236 T C 0.224614 2.2311e-06
4:154090525 A G 0.026028 3.1797e-05
4:154094220 A G 0.134449 -7.2387e-06
4:154097323 C T 1.088890 2.3251e-05
4:154099728 C A 0.675729 4.9052e-06
4:154101507 T C 0.090176 1.1247e-05
4:154112381 G A 0.541053 -2.6062e-05
4:154115019 A G 0.087910 -1.9119e-05
4:154118168 A G 0.815400 -2.7316e-05
4:154125081 C T 0.452131 2.6780e-05
4:154125998 C T 0.141713 2.2873e-05
4:154130439 G A 0.253421 3.0852e-05
4:154132248 C T 0.749023 1.5511e-05
4:154138511 C T 0.036529 3.7784e-05
4:154141258 G T 1.173074 3.1783e-05
4:154145540 C G 0.098657 4.8133e-06
4:154145670 A G 0.244615 -1.3609e-05
4:154154000 G A 0.549376 -5.6075e-06
4:154159417 T G 0.061661 2.1390e-06
4:154162384 T C 0.287570 -7.9245e-06
4:154167211 T C 0.279725 -8.6832e-06
4:154184848 A G 0.234118 -2.9333e-05
4:154190965 G A 0.334180 -4.1617e-05
4:154191710 A G 0.578546 -4.9774e-05
4:154192978 A G 0.084774 2.7820e-05
4:154200320 A G 1.127158 -1.7762e-04
4:154216548 T C 0.040813 2.8137e-05
4:154224048 G A 0.211673 -1.5252e-05
4:154240476 G A 1.920347 -2.4278e-05
4:154247209 T C 0.332963 -1.7616e-05
4:154254516 A G 0.448154 -5.4103e-05
4:154256251 C T 0.060307 -1.1313e-05
4:154259137 C T 0.029956 -2.9204e-05
4:154264088 G A 0.139074 8.3261e-06
4:154265827 G T 0.234414 -1.6972e-05
4:154284291 C T 0.085888 -2.6153e-06
4:154299198 C A 0.037687 1.9081e-05
4:154311117 A C 0.071924 -4.6911e-05
4:154311341 G A 0.440313 -1.8301e-05
4:154311468 G A 0.038207 1.9035e-05
4:154313670 G A 0.316121 3.7082e-05
4:154314931 A C 0.864568 1.4877e-05
4:154320135 T G 0.072788 -2.0954e-05
4:154320701 C T 0.375166 2.6734e-05
4:154329842 A G 0.059580 -8.9357e-06
4:154354615 G C 0.048697 -3.8519e-05
4:154355066 A G 0.046432 -5.6452e-07
4:154355313 C T 0.255966 5.2356e-06
4:154357175 G A 0.120855 8.0170e-06
4:154364673 A G 0.040995 2.0854e-05
4:154367381 T G 0.442273 3.2557e-06
4:154374328 T C 0.079825 -1.0369e-05
4:154378572 G A 0.497595 5.6673e-06
4:154379959 C T 0.721385 1.3097e-05
4:154400015 G A 0.102727 -1.4246e-05
4:154405304 A G 0.130878 -3.0048e-05
4:154406794 G A 0.792095 1.4033e-06
4:154407294 G A 0.110063 -1.9900e-05
4:154410570 A G 0.085622 -1.5123e-05
4:154412394 T C 0.085115 1.8313e-05
4:154418561 C T 0.908481 -5.1398e-05
4:154420990 T G 0.048736 1.9073e-05
4:154424981 T C 0.061635 1.9766e-05
4:154445607 G A 0.186294 -1.1060e-05
4:154446837 C T 0.503110 -2.5179e-05
4:154450817 T G 0.064546 2.4115e-05
4:154451678 C A 0.066786 3.7290e-05
4:154462130 G C 0.424593 -3.6384e-05
4:154463023 C G 0.221271 -1.0595e-04
4:154465574 A G 0.066815 6.8140e-05
4:154470759 G A 0.133176 4.6011e-05
4:154474931 A G 0.555926 1.2262e-05
4:154477641 G A 0.124695 5.7895e-05
4:154478222 T C 0.433908 3.2491e-05
4:154478485 C A 0.168166 5.9282e-06
4:154478736 T C 0.140635 2.9007e-05
4:154479430 C T 0.730788 1.8925e-06
4:154479728 G T 0.436382 -1.3455e-05
4:154486428 G A 0.101094 -3.4811e-05
4:154488144 T C 0.034714 -7.8121e-06
4:154491794 T C 0.020325 -2.9026e-05
4:154493146 T C 0.090270 -8.3628e-06
4:154496039 T C 0.178111 -1.6004e-05
4:154498556 G A 0.024860 8.5484e-06
4:154503042 C T 0.099283 1.7501e-05
4:154506081 A G 0.152742 2.4166e-05
4:154510843 A G 0.636529 -2.1641e-05
4:154511138 G A 0.046802 1.9359e-05
4:154514653 G T 0.095551 -1.5484e-05
4:154514965 C T 0.659510 -2.7796e-05
4:154519764 G A 0.021306 -2.1812e-05
4:154524518 T C 0.063479 4.8107e-06
4:154525458 T C 0.227416 1.2096e-05
4:154527439 G T 0.067416 1.7583e-06
4:154527615 G A 0.156845 -5.5363e-06
4:154528885 A G 1.189904 -3.0481e-05
4:154535234 A G 0.044990 3.2272e-05
4:154535573 T G 0.044578 -1.6884e-05
4:154535964 G A 0.027885 -1.6469e-05
4:154540056 C T 1.234147 -1.8687e-05
4:154543215 T C 0.072898 -1.1054e-05
4:154543571 C T 1.273032 1.5760e-05
4:154543771 G T 1.151577 1.4474e-05
4:154544447 G A 0.052401 -8.3433e-06
4:154546701 C T 0.970904 3.4665e-06
4:154548544 C T 0.165738 -6.5044e-05
4:154549663 C T 0.960823 -5.1534e-07
4:154551112 G A 0.055754 -1.0516e-05
4:154551474 C T 0.042381 -2.5048e-05
4:154553693 A G 1.223310 1.8963e-05
4:154553877 T C 0.042676 -1.7010e-05
4:154553973 A G 0.141787 2.3478e-05
4:154556095 G A 0.029427 -1.5260e-06
4:154556798 G C 1.666926 8.6096e-06
4:154557616 T C 0.027495 2.4599e-05
4:154558964 C A 1.376990 3.6496e-05
4:154559151 G A 1.575267 -3.5607e-05
4:154559500 A T 0.204640 2.2410e-05
4:154564364 A G 0.382102 -1.0168e-05
4:154572113 G A 0.883270 -1.9776e-06
4:154576352 G A 0.042533 1.8509e-06
4:154577851 A G 0.150850 1.3462e-05
4:154579616 T G 1.543647 -2.3541e-05
4:154589724 C T 0.324346 -5.8201e-06
4:154599740 A G 0.058568 -2.3342e-05
4:154603862 A G 0.678696 6.9784e-06
4:154609523 C T 1.783721 -1.4415e-05
4:154624656 C T 0.896124 2.1094e-05
4:154625409 C T 0.148373 4.7629e-06
4:154626317 A G 0.061859 5.7353e-05
4:154630501 A G 0.385370 1.6740e-05
4:154631563 C T 0.415391 -1.2138e-05
4:154631587 G C 0.415294 2.7345e-05
4:154636163 A C 0.045205 -1.7024e-05
4:154644537 C T 0.487471 3.4636e-05
4:154646752 T G 1.919056 2.1839e-06
4:154664462 G A 0.077523 -5.9926e-06
4:154669733 A G 0.502369 3.2061e-05
4:154669886 G C 0.069000 6.9606e-06
4:154676555 G A 0.186492 -5.5983e-05
4:154678363 C A 1.098709 -2.9074e-05
4:154688047 G A 0.037041 1.5278e-07
4:154698891 C T 0.051833 3.2226e-05
4:154703596 C T 0.388720 2.6910e-06
4:154704719 T C 0.042212 -6.6831e-06
4:154706267 G A 1.416082 -4.9199e-05
4:154709854 A G 0.390560 -4.9375e-06
4:154711684 G T 0.030709 6.8974e-06
4:154714458 T A 0.042910 -1.8909e-05
4:154726500 G A 0.494002 6.0102e-05
4:154737657 A G 1.481622 -4.5096e-05
4:154743021 C T 0.081782 4.5255e-06
4:154743758 A G 0.088588 2.2922e-05
4:154746110 T C 0.112744 3.3512e-05
4:154757394 T C 0.080620 -3.5716e-06
4:154765293 C T 0.991032 -3.7094e-05
4:154765669 C T 0.054351 -9.3193e-06
4:154766244 A G 0.032530 -6.7405e-06
4:154769052 T C 0.511834 -4.9602e-06
4:154771776 C T 0.230707 2.5457e-05
4:154771820 C T 1.045179 -8.7360e-06
4:154772185 G A 0.232086 2.1063e-05
4:154787083 G A 0.023263 2.2120e-05
4:154787090 C T 0.938995 -3.1976e-05
4:154787352 G T 0.244625 -5.4026e-05
4:154799797 G A 0.494842 4.5390e-05
4:154800414 A G 0.217655 -3.4334e-05
4:154814091 T C 0.912346 -6.6488e-05
4:154820073 G A 0.226241 4.1113e-05
4:154832776 G T 0.028184 3.4208e-05
4:154843143 C A 0.029787 1.8139e-05
4:154852699 G A 0.041586 1.9040e-05
4:154854591 G A 1.306610 -4.0631e-05
4:154858698 G T 0.165281 1.1423e-04
4:154865792 T C 1.515866 -1.5767e-05
4:154867101 A C 0.064030 5.8038e-06
4:154867947 G A 0.037665 5.1667e-05
4:154881587 C A 0.246053 -5.4456e-05
4:154883022 T C 0.186508 3.6329e-04
4:154883600 G A 1.421535 1.7955e-05
4:154891251 A G 0.180169 1.7929e-05
4:154892552 C T 0.468285 -1.1631e-04
4:154905443 G A 0.225955 1.6270e-05
4:154911023 T C 0.281965 -3.0733e-05
4:154920797 C T 0.042202 8.0182e-06
4:154923576 T G 0.028508 2.2795e-05
4:154925590 A G 0.318490 -7.1072e-05
4:154926544 T C 0.027684 -3.4429e-05
4:154926630 T C 0.069840 1.1389e-06
4:154927324 G A 1.341539 1.6617e-05
4:154934664 G A 0.353961 -5.7072e-05
4:154934959 C T 0.217097 1.9603e-05
4:154940467 G C 0.296097 3.3048e-06
4:154942525 A G 1.023662 -6.0856e-06
4:154950200 T C 0.174009 -3.3699e-05
4:154951725 G A 0.590130 -1.5243e-05
4:154955311 G A 0.025551 1.0575e-05
4:154957317 T C 0.288684 -1.1710e-05
4:154958320 G A 0.384306 1.4192e-05
4:154960908 G A 0.312839 4.8640e-05
4:154969253 G A 0.625990 -1.4770e-05
4:154970751 G C 0.309723 1.0797e-05
4:154988746 A C 0.202591 -2.5411e-05
4:154989821 A G 0.088040 2.4825e-05
4:154993990 T C 0.802141 5.3605e-05
4:155000585 T C 0.954776 7.6760e-06
4:155003769 C A 0.206733 -1.5112e-05
4:155006950 T C 0.082898 1.0923e-05
4:155011643 A C 0.134880 -3.7103e-05
4:155012648 C T 0.032604 2.9553e-05
4:155015920 A G 0.475669 3.4977e-05
4:155017102 A G 0.067958 1.5556e-05
4:155021385 C T 0.111066 -4.2001e-05
4:155037117 C T 0.030293 -1.1890e-05
4:155039845 T C 0.221437 4.2224e-06
4:155040332 T C 0.293984 1.2763e-05
4:155042617 C T 0.113153 1.0139e-05
4:155043018 T G 0.120138 1.4798e-05
4:155047033 T C 0.557669 -2.3673e-05
4:155047531 T C 0.806309 -4.6575e-05
4:155047650 T C 0.029823 3.7534e-06
4:155048263 G T 0.055247 2.7933e-05
4:155050530 C G 0.051537 3.7544e-05
4:155052013 G A 0.312748 6.7196e-05
4:155055498 C T 1.041550 -8.8295e-05
4:155062048 C A 0.020166 9.7886e-06
4:155063969 A G 0.133011 3.5585e-06
4:155072373 C T 1.578004 -2.8325e-05
4:155078715 T C 0.113896 2.0981e-05
4:155083506 A G 1.829857 -5.8729e-06
4:155083771 A G 0.035616 -1.4514e-05
4:155103453 T C 1.875467 4.0802e-06
4:155104856 G C 0.047613 7.6926e-06
4:155106856 T C 0.062060 -1.3381e-05
4:155128688 A G 0.132806 -2.4800e-05
4:155131372 G A 0.021569 2.4831e-05
4:155135688 A G 1.851458 -7.4625e-06
4:155137879 T C 0.058590 6.4178e-05
4:155138400 C T 0.833505 -5.8165e-05
4:155142629 A C 0.109232 8.7994e-06
4:155143161 C T 0.080740 -3.5457e-06
4:155157015 C T 0.045549 -1.9993e-06
4:155158090 C A 0.026781 1.0171e-05
4:155165353 A G 0.104194 2.3951e-05
4:155165357 T C 1.878252 -8.9287e-06
4:155168982 A G 0.129768 1.4620e-05
4:155171772 T C 0.023834 -3.2079e-06
4:155181767 C A 1.172146 1.3895e-05
4:155185021 T C 0.132686 -4.6643e-05
4:155185873 C T 0.072278 -8.1241e-06
4:155190509 T G 0.025976 5.5374e-06
4:155195762 T C 0.046198 3.1990e-06
4:155196961 C T 0.046477 -1.3544e-05
4:155199673 G A 0.881849 2.7987e-05
4:155214311 C A 1.290803 -6.1967e-06
4:155219549 G T 0.123429 -1.9259e-04
4:155219662 C G 0.328828 1.6305e-05
4:155220992 T G 0.085073 4.9902e-05
4:155229305 C T 0.085424 2.1231e-05
4:155233346 G A 1.167692 3.1655e-05
4:155241572 A G 0.671010 2.9091e-06
4:155241735 T C 0.121576 -1.6884e-04
4:155243604 C T 1.960424 -1.7422e-05
4:155244475 T G 1.840688 9.5003e-05
4:155245811 T C 1.837309 9.2036e-05
4:155246469 A G 1.829980 1.2002e-04
4:155249289 A G 0.027018 -4.3708e-06
4:155250364 T C 0.832506 2.5280e-05
4:155250786 A G 0.080961 3.5773e-06
4:155258749 G A 0.074914 4.3476e-06
4:155261814 A G 0.040592 2.1731e-05
4:155264637 A G 0.101036 -3.4273e-05
4:155265674 T C 0.033776 5.7278e-05
4:155266359 T C 0.867057 2.2559e-05
4:155266789 T C 0.079257 -9.6724e-07
4:155270305 T C 0.062765 -4.7674e-06
4:155279102 A C 0.674337 -6.7854e-06
4:155279774 T C 0.034854 5.6832e-05
4:155281288 G A 1.759270 -1.8085e-05
4:155286429 C T 0.881940 1.0363e-05
4:155287535 C T 0.944039 2.6569e-05
4:155287863 T G 0.041689 -4.7230e-05
4:155295076 G A 0.915531 2.2617e-05
4:155297245 G T 1.734469 -2.6178e-05
4:155300938 G A 0.695821 -3.6982e-06
4:155301059 A C 0.314235 -1.3674e-05
4:155305772 T C 0.083509 -1.6875e-05
4:155308684 T G 0.119849 -1.2827e-04
4:155312411 A G 0.355820 1.6528e-05
4:155318089 T C 0.023299 -2.2022e-05
4:155319043 G A 1.635072 -2.0613e-05
4:155324656 A G 0.108252 -6.8043e-05
4:155325096 G C 0.076838 1.2571e-05
4:155325864 A G 1.523600 1.8807e-05
4:155332188 T C 0.049178 -2.7118e-05
4:155333629 T C 0.047133 3.7164e-05
4:155336126 T C 0.038142 6.0280e-06
4:155336801 A G 0.100299 3.8050e-06
4:155337212 C A 0.042640 1.6604e-05
4:155337663 A C 1.124309 -3.0225e-05
4:155347496 C T 0.703185 -1.0489e-05
4:155350111 C T 1.902450 -3.7959e-06
4:155359761 G A 1.002989 -1.4915e-05
4:155363557 A G 1.448239 -4.4407e-05
4:155364122 T C 0.674535 1.6903e-05
4:155368904 C T 0.314884 -3.3953e-06
4:155369941 A G 0.091747 1.7575e-05
4:155371429 C A 0.074190 -1.4410e-05
4:155374900 T C 0.082970 -1.8822e-05
4:155378798 C T 0.033847 -1.7795e-05
4:155403593 A C 0.613003 -1.3701e-05
4:155405717 T C 1.645890 2.7009e-05
4:155410667 A G 0.352364 -2.8330e-05
4:155410909 G A 0.544659 -1.3102e-06
4:155411065 C T 1.442176 2.6670e-06
4:155411883 A G 0.148837 -1.6085e-05
4:155412464 T C 0.910775 -2.1332e-05
4:155418647 A G 1.536512 -4.0715e-05
4:155428355 T C 0.128252 5.9963e-05
4:155428698 A G 0.438631 -2.5576e-05
4:155431151 A G 0.475916 -9.6875e-06
4:155432059 A G 0.024694 4.5622e-05
4:155433663 C T 1.138788 -6.4995e-06
4:155441371 T C 1.376448 3.9920e-07
4:155442786 G A 0.021208 8.8700e-06
4:155448573 A G 0.070947 8.7692e-06
4:155451759 A T 0.394329 6.6182e-06
4:155457073 C T 0.689852 -7.8463e-05
4:155464056 G A 0.709745 -8.1679e-05
4:155472220 C T 0.024668 3.7109e-05
4:155476679 C T 0.064238 4.5233e-06
4:155477548 A G 0.368921 8.4034e-05
4:155478877 A G 0.119644 2.0296e-05
4:155480396 A G 0.048743 6.8912e-07
4:155482743 A G 0.382712 7.0660e-05
4:155483914 T C 0.398402 1.2507e-05
4:155491759 A G 0.338608 4.5646e-05
4:155507590 C T 0.507173 -1.6912e-05
4:155510314 G A 0.279135 5.0088e-05
4:155510381 G A 0.080759 2.0274e-05
4:155511897 C T 1.253113 1.5174e-05
4:155513276 T C 1.757598 7.1780e-06
4:155514879 A G 0.508459 -1.3003e-05
4:155515486 A G 0.353457 1.2930e-05
4:155525276 A G 0.481736 -1.3152e-05
4:155527225 C T 0.022172 1.5691e-05
4:155529474 T C 0.077426 -7.4245e-06
4:155530250 A G 0.024957 5.2112e-06
4:155538800 T C 0.299892 4.3530e-05
4:155542248 T C 0.485069 -1.1493e-05
4:155542859 G A 0.092302 1.6466e-05
4:155544089 T C 0.058866 2.9129e-05
4:155544958 T C 0.064904 3.1954e-06
4:155548453 G A 0.735819 2.9738e-05
4:155549354 T C 0.269884 4.1244e-05
4:155553541 C T 0.067688 1.3707e-05
4:155556733 T C 0.079133 6.5110e-05
4:155558918 G T 0.943003 4.9409e-05
4:155560767 A G 0.080195 -1.2782e-05
4:155561718 A G 1.903784 1.3525e-05
4:155565971 A C 0.109254 4.2798e-05
4:155566756 C T 0.053348 -2.5057e-05
4:155576881 G T 0.026518 4.1282e-05
4:155594603 G T 0.111280 4.9458e-05
4:155594740 A G 0.056270 1.6420e-05
4:155613174 C T 0.946415 -8.4847e-05
4:155627814 T C 0.110832 4.2138e-05
4:155628395 A C 0.106739 -9.6813e-06
4:155632570 G A 0.040560 7.1001e-06
4:155640297 A G 0.046841 3.0804e-05
4:155640756 T C 0.085388 -2.2866e-06
4:155654421 C T 0.943747 4.3462e-05
4:155654967 C T 0.176047 1.8514e-05
4:155678345 T C 0.404339 -8.9758e-06
4:155684990 A G 0.109910 1.7424e-05
4:155686322 A C 0.040385 4.1722e-05
4:155688990 A G 0.063212 -5.4030e-07
4:155689322 A C 0.168092 2.0122e-05
4:155689735 G A 1.870836 2.1906e-05
4:155691775 T C 0.231856 -5.6293e-05
4:155706634 G C 0.026509 -3.7792e-05
4:155719189 G T 0.029235 -3.5518e-05
4:155739051 G A 0.237685 -6.0909e-05
4:155739138 C T 1.927699 1.1969e-05
4:155743385 T C 0.052689 -7.5053e-06
4:155754236 A G 0.077121 -1.3717e-05
4:155754239 G A 0.535052 3.9615e-05
4:155757666 C T 0.051063 2.5269e-06
4:155758572 C T 0.333025 -4.1590e-05
4:155761735 A G 0.445188 8.4326e-05
4:155764517 C T 1.153596 7.4403e-06
4:155766382 G A 0.053556 1.2386e-05
4:155767907 T C 0.058642 -4.4148e-05
4:155772689 A G 0.139006 -2.7858e-05
4:155773993 A G 0.833785 5.1526e-05
4:155777654 A G 1.252402 -1.4727e-05
4:155781736 G A 0.232242 -4.9312e-05
4:155785663 T C 0.035418 -5.9580e-06
4:155799375 A G 0.473443 -2.0960e-06
4:155803664 A G 0.051375 -1.9510e-05
4:155810865 T C 0.051407 -3.3475e-05
4:155811942 G T 0.098310 -5.4458e-06
4:155820286 G A 0.503418 -4.4369e-06
4:155820623 G A 0.900155 1.0893e-05
4:155827610 G T 0.061281 8.4274e-05
4:155835074 T C 0.090253 1.0650e-05
4:155837288 G A 0.060856 -1.0354e-05
4:155849300 G A 0.349141 -1.2435e-05
4:155855756 T C 0.040803 1.3504e-05
4:155859973 A G 0.058019 -2.1360e-05
4:155875833 T C 0.107946 5.6693e-05
4:155885090 G A 0.151090 4.2728e-05
4:155885444 T C 0.104766 -2.6732e-05
4:155886241 T C 0.208713 3.3934e-05
4:155892598 A C 0.088160 4.5017e-05
4:155892775 T C 0.046685 7.5518e-06
4:155897817 C T 1.100062 4.5979e-06
4:155898624 A G 0.054312 -2.3754e-05
4:155900986 G A 0.056049 -1.7004e-05
4:155903741 G A 0.674797 -3.5693e-05
4:155916134 A C 0.047207 1.8524e-05
4:155921601 G A 0.639817 -4.2190e-05
4:155922530 C T 0.478204 -6.5870e-06
4:155922781 C T 0.095784 -7.9078e-06
4:155925166 C T 0.034912 -2.1578e-05
4:155927800 G A 1.656037 -1.4422e-05
4:155930744 C T 0.306396 6.2923e-07
4:155947269 G A 0.130236 5.8075e-06
4:155950384 G T 1.030456 -3.2571e-06
4:155950417 A G 1.928053 -1.0237e-05
4:155951138 T C 0.413723 -1.6113e-05
4:155951801 T C 0.200861 1.7946e-05
4:155955792 C T 0.037110 3.7130e-05
4:155957307 A G 0.786889 -8.2878e-06
4:155960713 G A 0.193240 5.1357e-05
4:155964446 A G 0.025671 -2.7749e-05
4:155968931 T C 0.039901 1.6666e-05
4:155969377 G T 1.202514 1.0615e-05
4:155969710 C T 0.067899 -6.6101e-06
4:155977663 G A 0.970473 -6.2154e-06
4:155984950 A G 0.038320 -2.5611e-06
4:155989439 G A 0.044393 1.3623e-05
4:155993544 T C 0.201449 -6.7624e-05
4:155997446 C T 0.100140 -2.6594e-06
4:156005385 C T 0.455863 5.3499e-06
4:156007879 C T 1.195976 -8.1604e-06
4:156021336 C T 0.099696 -7.1742e-06
4:156021946 A G 0.078150 1.0949e-05
4:156024958 G A 1.741243 -6.0481e-05
4:156026359 T C 0.085661 9.9815e-06
4:156029438 A G 0.351146 6.5799e-07
4:156036650 A G 0.746063 -4.3862e-05
4:156045227 T C 1.020906 -2.3544e-05
4:156047603 A C 1.175116 1.9701e-05
4:156057933 T C 0.954685 3.0077e-06
4:156058021 A C 0.128343 1.0903e-05
4:156063143 A C 0.144277 3.0033e-05
4:156063482 T C 0.023435 5.8687e-06
4:156063511 A G 0.023289 6.9064e-06
4:156081161 G A 0.212485 -5.1171e-06
4:156082372 T C 0.074527 3.1785e-05
4:156082759 A C 0.146013 1.6769e-05
4:156084562 G T 1.103552 1.6968e-05
4:156086975 C T 0.054056 6.0272e-06
4:156094781 G A 0.067276 -3.2034e-05
4:156101686 C A 0.080049 1.0572e-05
4:156109865 T C 0.768232 -3.7891e-06
4:156109951 A G 0.048678 3.6717e-06
4:156111912 T C 0.167997 1.1722e-05
4:156119125 T C 0.369365 2.3039e-05
4:156123035 G A 0.760494 -3.9145e-06
4:156142112 G T 1.076452 3.2340e-05
4:156149615 A G 0.077767 -1.2794e-05
4:156150407 T C 0.059866 1.2162e-05
4:156154314 A G 0.437482 4.4214e-06
4:156156861 T C 0.023613 -6.3954e-06
4:156159680 G A 0.104525 5.7255e-06
4:156163758 A G 0.282971 5.0462e-05
4:156167531 T C 0.154031 -3.3067e-05
4:156174993 A G 0.203108 1.0057e-05
4:156178520 G A 0.568951 -3.2768e-05
4:156181716 C T 0.032218 -1.5547e-05
4:156212790 G T 0.083749 5.1780e-05
4:156216726 G T 0.632725 3.4908e-05
4:156225676 G C 0.036262 -7.4161e-07
4:156239958 T C 0.089633 -1.7675e-05
4:156240582 T C 0.038619 2.1192e-07
4:156241034 G T 0.043715 9.7212e-06
4:156243107 C T 0.048428 -1.8976e-06
4:156245641 A G 0.422944 -1.1915e-05
4:156267154 A C 0.024921 2.9681e-06
4:156273768 C T 1.073748 2.9554e-05
4:156282122 C T 0.213975 2.2529e-06
4:156284407 C T 0.084021 -4.8615e-06
4:156288089 T C 0.065368 8.1558e-06
4:156289917 A G 0.435953 4.9338e-05
4:156291260 C T 0.385484 -9.3244e-06
4:156293373 A C 0.037850 -3.2039e-06
4:156296821 C T 0.182672 1.1139e-05
4:156297173 C T 0.187765 -5.7817e-06
4:156320043 C A 0.045847 -3.8323e-06
4:156323139 T C 0.135695 1.5693e-05
4:156323611 A G 0.029365 -7.9188e-06
4:156329098 G T 0.057185 -1.5960e-06
4:156336201 T C 0.039554 -1.8805e-06
4:156336325 C T 0.775843 -1.2896e-05
4:156340491 G T 0.838553 -4.9133e-06
4:156359086 A G 0.040657 2.1505e-06
4:156368535 T C 0.057445 -1.8871e-05
4:156369682 A G 0.116558 -2.4426e-05
4:156380297 C T 0.721758 1.1982e-05
4:156380386 C T 0.075566 -1.6395e-05
4:156384635 C T 0.044315 1.9285e-05
4:156390830 G T 0.114961 2.0657e-05
4:156393641 C T 0.939816 1.9626e-05
4:156399621 T C 1.397036 -2.9534e-06
4:156412461 T C 0.101851 3.7189e-05
4:156413309 T C 0.130177 1.8138e-05
4:156432368 C A 1.789300 1.6476e-05
4:156432723 T C 0.156400 -1.4068e-05
4:156434138 G A 0.025243 -1.1415e-05
4:156434622 A G 0.055565 -1.1184e-05
4:156436635 A C 0.042718 1.4071e-05
4:156444822 G A 0.470960 9.4612e-05
4:156445276 T C 0.436155 -1.6718e-05
4:156453768 T C 0.062752 2.2262e-05
4:156455431 A G 0.030306 1.3919e-05
4:156457523 G A 0.657351 5.0738e-05
4:156463239 C T 0.679647 5.2081e-05
4:156463923 A C 0.532494 2.3285e-06
4:156465403 C T 1.957366 2.4479e-05
4:156469749 A T 0.312086 -1.7708e-05
4:156485346 T C 0.041426 -1.4297e-05
4:156502857 G A 1.042540 3.9858e-05
4:156506869 C T 1.085255 3.9844e-05
4:156510036 A G 0.863114 5.4477e-05
4:156510640 A G 1.959625 1.0338e-05
4:156511459 T G 1.043935 4.0374e-05
4:156514879 A G 1.796652 -4.1875e-06
4:156516244 A G 0.036240 -2.2680e-05
4:156518677 G A 0.024740 -3.8849e-05
4:156519123 G A 1.140775 -1.8755e-05
4:156523408 C T 0.120242 -5.6448e-06
4:156523813 C T 0.113023 -2.2903e-05
4:156523840 T G 0.046389 -1.6720e-05
4:156523973 A G 0.725312 -9.5977e-05
4:156532829 G A 0.348374 -2.1338e-05
4:156533974 G A 0.485400 -1.6392e-05
4:156539639 T C 0.079403 -6.2144e-05
4:156548599 C T 0.155034 -7.4025e-06
4:156550586 C G 0.399837 -2.3212e-05
4:156550942 C T 0.648795 -5.1337e-05
4:156551392 A G 0.089728 -2.4046e-05
4:156552526 A G 0.647623 -5.0092e-05
4:156553789 T A 0.214423 -1.8568e-05
4:156555835 C T 0.640638 -6.9863e-05
4:156555851 A G 0.428868 -8.6822e-05
4:156556703 A G 0.067435 3.0940e-06
4:156557267 G A 0.358099 3.0616e-05
4:156558695 A C 0.574875 1.9987e-05
4:156561940 T C 0.409260 3.5078e-05
4:156564150 A G 0.467389 -1.1550e-05
4:156567950 A G 0.420925 -6.4518e-05
4:156569802 T G 0.573232 8.3112e-05
4:156572913 A G 0.551291 -3.4969e-06
4:156574258 T C 0.025454 2.6952e-05
4:156577025 C T 0.077708 -9.9848e-06
4:156581851 G T 0.129995 1.7163e-05
4:156585606 C G 0.027320 7.8422e-05
4:156586651 A C 0.125276 2.5428e-05
4:156589382 A G 0.034415 -4.0244e-05
4:156598020 T C 1.113214 -2.3910e-05
4:156600197 T C 0.473206 2.7701e-05
4:156601201 G A 0.544815 6.5801e-07
4:156605109 T C 0.064264 -4.1516e-05
4:156607143 A G 0.697651 -6.6901e-05
4:156607903 A G 0.060038 1.7000e-05
4:156608832 A G 0.225721 -8.3725e-06
4:156609757 T C 0.057574 -5.8728e-06
4:156610989 A G 0.089909 -1.8389e-05
4:156611962 T C 0.035285 -4.6044e-06
4:156614596 G A 0.024363 7.9667e-06
4:156621874 T G 0.092139 -9.5513e-06
4:156622012 T C 0.037145 2.4420e-05
4:156627401 T A 0.133348 6.0650e-06
4:156627416 G A 0.253207 7.9486e-06
4:156632391 G A 1.968168 8.9432e-06
4:156633947 C T 0.871667 5.2364e-05
4:156638073 G C 0.372329 -5.7867e-05
4:156639174 A G 0.722576 -3.4435e-05
4:156639433 G A 0.035558 -4.1396e-06
4:156639648 A G 0.031673 7.8417e-07
4:156645513 A C 0.468006 -8.0613e-05
4:156646960 A G 1.199644 -6.1522e-05
4:156652848 T G 0.034458 -3.0141e-05
4:156655474 C T 0.068945 -1.8041e-06
4:156661927 A G 0.040466 9.8729e-06
4:156668592 T C 0.372611 2.0096e-05
4:156668921 C T 0.037220 3.2986e-05
4:156672738 A G 0.395533 -5.1962e-05
4:156679276 C T 0.077504 -9.7784e-06
4:156681510 T G 0.890051 7.5420e-05
4:156683157 T C 0.087128 -6.0617e-06
4:156685541 A G 1.653703 -9.1063e-06
4:156686737 T C 0.120641 1.1536e-05
4:156687170 G A 0.218353 2.7282e-05
4:156688928 T C 1.125120 -1.3366e-04
4:156693994 G A 0.027736 -5.2447e-05
4:156699636 A C 0.280144 -1.3684e-04
4:156703084 A G 0.389924 -1.9983e-05
4:156713031 A G 1.174197 -1.1286e-04
4:156717122 G A 0.047087 -1.1775e-05
4:156721107 C T 0.020887 -2.4688e-05
4:156723252 A G 0.042588 1.2362e-05
4:156723747 T C 0.179066 3.3958e-06
4:156723971 G A 0.021173 1.9497e-06
4:156724580 G A 1.191880 -7.6468e-05
4:156727377 A C 0.433227 7.3955e-06
4:156739530 C T 0.357492 -4.9192e-05
4:156741858 T C 1.566432 -9.2980e-06
4:156746984 C T 0.583921 -2.2929e-05
4:156747264 G T 0.034127 -7.9605e-06
4:156747477 T C 0.048759 -5.6561e-05
4:156747597 G A 0.251308 4.2605e-06
4:156753541 A G 0.069860 -3.0383e-05
4:156754507 A G 0.035539 -8.7386e-06
4:156756505 C T 0.026944 -2.3903e-06
4:156761508 C A 1.963144 -9.3020e-06
4:156762070 A G 0.207769 -5.7597e-05
4:156764585 C T 0.097407 8.4058e-06
4:156783384 T C 1.963640 -1.0482e-05
4:156787340 A G 1.896140 1.6329e-05
4:156803962 T C 1.961738 -1.2394e-05
4:156804999 T G 0.092714 9.0585e-06
4:156810526 C T 1.771461 1.5955e-05
4:156822497 G A 1.150733 7.0686e-05
4:156824600 A C 0.065786 -2.7667e-05
4:156834361 G A 1.777466 1.4795e-05
4:156835631 C T 0.120492 -2.8395e-05
4:156835952 A G 0.057542 -2.8492e-05
4:156837937 T C 1.840766 1.9223e-06
4:156839697 G A 1.958833 -1.0163e-05
4:156840240 A G 0.027593 1.4593e-05
4:156844396 T C 1.958424 -8.0315e-06
4:156846647 T C 0.040187 -3.0238e-05
4:156853076 A G 0.161999 -3.3051e-05
4:156856659 A G 0.073401 -8.7480e-06
4:156860391 C T 0.777262 6.3853e-05
4:156867240 A G 0.038700 -6.1096e-06
4:156868930 A G 0.033948 3.6162e-05
4:156870445 C T 0.059778 1.3701e-05
4:156870783 G A 1.956068 2.8227e-06
4:156875747 T G 0.063492 3.8755e-06
4:156876043 T C 0.137727 7.6019e-06
4:156880458 G A 0.103636 -1.7507e-05
4:156885141 T C 0.232038 2.5893e-05
4:156889090 G A 1.958574 2.2875e-05
4:156889801 C T 0.079640 -1.7943e-05
4:156893892 A G 0.282598 -2.3406e-05
4:156895663 T G 0.086774 -2.0743e-05
4:156901008 G A 0.044487 -1.0820e-05
4:156908337 A C 1.356018 6.4423e-06
4:156909058 A C 0.061456 -1.1294e-06
4:156916544 C T 1.953938 2.1619e-05
4:156918352 C T 0.213481 -1.4819e-05
4:156922226 C A 1.958268 1.7958e-05
4:156927334 T G 0.027385 -2.1670e-07
4:156931200 G A 1.959560 1.4419e-05
4:156935570 G A 0.070395 -1.7082e-05
4:156938324 T C 1.955036 1.2850e-05
4:156946999 T G 0.182149 -3.6045e-05
4:156957907 T G 0.681516 -1.5137e-05
4:156974949 G A 0.041472 -6.4445e-06
4:156996867 A G 1.545919 -1.9144e-06
4:156998541 C T 1.768699 -8.7896e-06
4:157000410 T C 0.038700 2.7680e-05
4:157001795 C T 1.541125 -1.6784e-06
4:157006919 C T 0.053650 -1.8770e-05
4:157008122 T C 0.066205 1.7528e-06
4:157015229 T C 0.043780 2.5328e-05
4:157024390 A G 0.819224 -7.1556e-05
4:157030612 G A 0.268388 -4.1470e-05
4:157031745 A G 0.074589 -3.1928e-05
4:157033020 G A 0.196249 1.8747e-06
4:157037586 A C 0.627009 7.3013e-05
4:157055604 A G 0.026713 -1.7401e-06
4:157065076 C T 0.738854 1.4181e-04
4:157066858 A G 0.897033 -4.0567e-05
4:157068139 C A 0.224601 3.7160e-05
4:157078717 C A 1.633192 3.5155e-05
4:157086546 T C 0.178608 -5.7789e-05
4:157088585 G A 0.617720 6.1052e-07
4:157088692 T G 0.020108 -3.3382e-06
4:157091069 G A 0.074482 4.6125e-06
4:157091757 A G 0.554660 7.7917e-06
4:157098666 T C 0.055046 7.0603e-06
4:157099809 G A 0.066202 4.7790e-06
4:157104380 A G 1.872546 -7.5238e-06
4:157109424 T C 0.066871 -2.3288e-06
4:157110756 A G 0.434272 -5.4863e-05
4:157116213 A G 1.425638 -9.4507e-05
4:157116540 T C 0.024360 3.4162e-05
4:157118278 A C 0.091597 -9.9802e-06
4:157119346 G A 0.693003 -1.0304e-04
4:157124366 A C 0.990448 -3.2896e-05
4:157124882 A G 0.306536 -3.4108e-06
4:157127217 G A 0.041267 2.2747e-05
4:157145475 C T 0.033968 3.4691e-05
4:157151922 T C 1.590718 -4.7788e-05
4:157154035 T C 0.054325 2.2399e-05
4:157155564 A G 0.040988 -3.2895e-05
4:157157960 C T 0.426476 1.8936e-05
4:157158799 T C 1.052738 -3.2349e-05
4:157160921 C T 1.714961 -2.3863e-05
4:157162653 T C 0.038346 -5.9580e-06
4:157163798 G A 0.174674 1.5347e-05
4:157168163 A G 0.200982 1.6782e-05
4:157171055 T C 1.838627 3.1897e-06
4:157178623 A G 0.050083 -2.0651e-06
4:157181506 C T 0.373611 -8.6267e-05
4:157182630 C T 0.971333 -3.4876e-06
4:157193118 C A 0.049509 3.5748e-05
4:157213389 T G 1.642135 9.6877e-06
4:157215618 C A 0.130446 1.8949e-05
4:157216074 T C 0.294964 9.9272e-06
4:157219268 C A 0.041508 -9.3200e-06
4:157224487 A C 0.022893 -7.0199e-06
4:157231402 A G 0.085106 7.1821e-05
4:157232542 A G 0.046912 9.4015e-06
4:157233505 A G 0.067643 -1.4224e-05
4:157235249 A G 1.617944 9.3222e-06
4:157239481 C T 0.052715 -1.4533e-05
4:157248300 G A 1.242574 1.2016e-05
4:157249167 A G 0.379843 -7.6819e-06
4:157251977 A C 1.621813 1.0803e-05
4:157258696 A G 0.042004 -2.1682e-06
4:157287660 T C 1.667043 8.6279e-06
4:157288164 T C 0.940514 2.1973e-05
4:157294656 C A 0.291284 1.8681e-05
4:157309545 G A 0.193373 -3.2368e-06
4:157319984 C T 0.529495 -6.1482e-05
4:157330209 G A 0.061687 -9.0581e-07
4:157339584 A G 0.135682 1.1332e-05
4:157352843 G A 0.777424 -4.8760e-05
4:157353756 A G 0.057101 -1.1260e-05
4:157365832 A G 0.272533 -2.2593e-05
4:157370475 C T 1.404537 5.7353e-06
4:157399414 G A 1.940342 -2.4720e-05
4:157404868 C A 0.566890 1.7115e-05
4:157418575 C T 0.260984 -1.2456e-05
4:157419290 G A 0.353961 -2.4342e-06
4:157424865 T G 0.422824 4.3973e-05
4:157435209 A G 0.214809 2.5602e-05
4:157436587 A G 0.200469 -2.0862e-05
4:157457079 T C 0.259264 -3.8540e-05
4:157459283 A C 0.029294 -1.2104e-05
4:157459397 T C 0.516612 -2.6730e-05
4:157460468 C T 0.040761 -1.0118e-05
4:157465716 T G 0.238721 -2.2768e-08
4:157481475 T C 0.022302 5.5633e-06
4:157481512 G C 0.206551 4.6349e-06
4:157485890 C T 0.056425 -1.5015e-05
4:157493099 A G 0.035935 1.5753e-05
4:157499364 C A 0.070957 -2.1657e-05
4:157508109 G T 0.072840 -7.4094e-06
4:157510284 G A 0.717065 -2.5347e-06
4:157512274 G A 0.079750 6.6082e-05
4:157512342 C T 0.258166 -8.3666e-06
4:157528080 G A 1.857080 -8.3631e-06
4:157532464 T C 0.219074 -8.6564e-06
4:157535308 A G 1.031858 1.6759e-06
4:157539053 C T 0.509971 -1.7174e-05
4:157543947 G A 0.088410 2.1496e-06
4:157549870 G A 0.059879 3.7044e-05
4:157550126 A G 0.145066 -1.0905e-05
4:157563501 T G 0.078942 1.4898e-05
4:157565511 C T 0.021789 -1.7462e-05
4:157567431 T C 0.086926 -8.4952e-07
4:157568422 G A 0.072538 -5.6095e-06
4:157572006 T C 0.164768 3.7769e-06
4:157575816 T C 0.116824 -1.8196e-05
4:157586901 G A 0.026888 1.0195e-05
4:157593703 T C 1.554319 -4.8878e-06
4:157594139 T C 0.242288 -4.4159e-06
4:157594249 G C 0.163155 -1.2106e-05
4:157594374 A C 0.089384 -2.4719e-06
4:157594800 A G 0.081892 1.6463e-05
4:157594916 A G 1.862033 1.4571e-05
4:157595025 A G 0.207506 -2.9964e-05
4:157595723 G T 0.028605 -1.3818e-05
4:157598675 A G 0.168656 3.6440e-05
4:157602254 C T 0.033877 -1.4365e-05
4:157602288 A G 0.040891 9.2578e-06
4:157605067 G T 1.179903 -5.5607e-05
4:157607390 T C 0.081990 -3.0408e-05
4:157607593 A G 0.046023 -1.0575e-05
4:157608144 G A 0.056877 6.2470e-05
4:157608794 A G 0.222128 -1.3479e-05
4:157611226 A G 0.055328 -6.9807e-06
4:157612259 A C 0.148389 1.3872e-05
4:157616874 G C 0.073914 -4.7912e-05
4:157628603 T C 0.025649 -1.7298e-05
4:157628808 T G 0.029083 1.3786e-05
4:157632777 G C 0.141972 -1.8434e-05
4:157635103 G A 0.639804 -1.9944e-05
4:157642351 A T 0.062537 -1.5246e-05
4:157654107 A G 0.020653 1.7211e-05
4:157667643 C T 0.350325 8.3441e-06
4:157672679 A G 0.569227 -1.2186e-05
4:157682577 T C 0.032656 1.5552e-05
4:157707073 A G 0.087034 1.2948e-05
4:157715062 C T 0.324277 -3.3007e-05
4:157720124 T C 0.646160 -6.7083e-06
4:157729264 T C 0.042640 -8.4636e-06
4:157734312 G T 0.155855 -1.2179e-06
4:157734652 A G 0.020527 -1.7192e-05
4:157734675 G A 0.651548 -1.4331e-06
4:157744995 G A 0.091626 -8.4636e-06
4:157751111 T C 0.049216 3.6658e-05
4:157758706 C T 0.169750 -1.3944e-05
4:157759175 G A 0.046152 -8.8701e-06
4:157765129 T C 0.138444 -1.2563e-06
4:157772509 T C 0.032942 -7.8218e-06
4:157795071 G A 0.111692 7.5859e-06
4:157807965 T G 0.032043 7.1448e-07
4:157810413 G A 0.331035 -9.6945e-06
4:157812752 T G 0.171866 -7.5395e-05
4:157836610 A G 0.618963 -3.1043e-05
4:157841927 G A 0.093019 3.6137e-06
4:157842922 C A 0.061145 -3.5019e-06
4:157845436 C T 0.629142 1.5454e-05
4:157857193 G C 0.487176 -3.2595e-06
4:157861519 C T 0.032578 -2.0466e-05
4:157864361 T C 0.054345 4.7979e-07
4:157868564 C G 0.079971 1.2757e-05
4:157879709 A G 0.059275 -2.8930e-05
4:157887044 T C 0.661749 3.0456e-06
4:157894041 C T 0.079717 2.6049e-05
4:157895459 A C 0.348248 4.5518e-05
4:157900134 C T 0.191332 3.0561e-06
4:157905604 C T 1.731466 -7.1133e-06
4:157922618 G C 0.030222 2.7358e-05
4:157931023 C T 0.152304 -2.5138e-05
4:157931166 G A 0.020799 -2.6607e-06
4:157931688 G A 1.622618 2.0999e-05
4:157934215 G A 0.230902 3.3926e-05
4:157934396 T C 0.085751 -3.0088e-05
4:157936227 C T 0.042991 -2.9982e-05
4:157958814 A G 0.041050 -1.1682e-05
4:157960666 A G 0.333668 2.9233e-05
4:157965262 T C 0.177985 2.6390e-05
4:157968618 A G 0.281364 -6.0863e-06
4:157968849 G T 0.504418 -3.1631e-05
4:157972010 G A 0.067578 -8.8197e-06
4:157976038 T C 0.043079 -1.5674e-05
4:157978347 G T 0.303968 3.5177e-05
4:157978593 A G 0.031874 -2.9235e-06
4:157979956 T C 0.108488 -1.6093e-05
4:157987481 G A 1.826520 7.3295e-06
4:157987729 G T 1.804150 2.0210e-05
4:158001048 T C 0.029485 -2.6276e-05
4:158005840 G A 0.107362 -1.1651e-05
4:158007253 A G 0.311220 -1.6757e-05
4:158015058 C T 0.291699 6.3224e-05
4:158018180 G A 0.282500 -2.1372e-05
4:158024921 A G 0.070694 -1.6270e-05
4:158029794 G A 0.056412 8.3816e-06
4:158032727 T G 0.027018 -1.4433e-05
4:158034727 C T 0.035201 1.0968e-05
4:158035123 C T 0.021208 5.1577e-06
4:158038731 A G 0.280417 -4.8394e-06
4:158048602 C A 0.076796 7.8957e-06
4:158055423 A G 0.023938 9.7980e-07
4:158064484 G T 0.633978 -4.8911e-06
4:158064786 G A 0.046276 1.2824e-05
4:158088464 G A 0.094846 1.8156e-05
4:158092040 A G 0.094457 -1.6738e-05
4:158110745 T C 0.032922 -2.9313e-06
4:158113721 C T 0.118888 -1.3417e-06
4:158114105 G A 0.262454 -6.4865e-06
4:158115764 A G 0.110520 -1.7362e-05
4:158129767 C G 0.052131 -4.6786e-06
4:158132602 C T 0.090374 3.1364e-05
4:158134815 A G 0.064193 5.5387e-06
4:158136890 T G 0.048798 -1.9417e-05
4:158137110 T G 0.110796 -1.3878e-05
4:158142605 C T 0.075787 1.2972e-05
4:158142775 A G 0.032111 2.8750e-06
4:158142820 T G 0.033387 -4.1245e-05
4:158143092 G A 1.604243 -3.6325e-05
4:158155690 C T 0.338864 2.5239e-05
4:158165653 T C 0.063115 -1.9510e-05
4:158168209 G A 0.032591 9.2170e-06
4:158171796 C T 0.662742 2.3898e-05
4:158172840 C T 0.053196 -1.2582e-06
4:158176114 A G 0.039567 -1.3170e-05
4:158194062 T G 0.059947 -1.2021e-05
4:158219484 A G 0.405667 3.3464e-05
4:158220450 G A 0.155839 -1.3068e-05
4:158227266 C T 0.034269 1.5496e-05
4:158242512 C T 0.199128 -3.5123e-05
4:158251521 C T 0.211183 -2.6917e-06
4:158252390 C T 0.086784 9.4250e-06
4:158263582 G A 0.053803 1.0232e-05
4:158265912 A G 0.076748 -1.9113e-05
4:158286028 C T 0.025554 1.5658e-05
4:158293773 G A 0.136851 -1.2393e-05
4:158299500 C A 0.024934 -3.2831e-05
4:158312532 T C 0.063186 3.5047e-05
4:158317761 G T 1.294390 -1.2412e-05
4:158329934 C T 0.059272 3.4879e-05
4:158334915 A G 0.041670 1.9787e-06
4:158336757 C T 0.205496 4.6453e-06
4:158349902 T G 0.020783 -2.6297e-07
4:158355136 C A 1.616661 -3.6109e-05
4:158360638 T C 0.079188 -2.0590e-05
4:158361424 C A 0.120777 5.0530e-05
4:158361813 T C 0.285883 2.7717e-05
4:158364359 G A 0.954860 2.0573e-05
4:158364785 T C 0.026028 1.7663e-05
4:158380923 T C 0.091123 2.2908e-05
4:158383470 G A 0.120907 1.7552e-05
4:158386785 T C 0.186901 -1.9595e-05
4:158395409 C T 0.171574 2.1401e-05
4:158403891 A C 0.239714 2.0182e-05
4:158411293 C T 0.082386 -7.2713e-06
4:158414402 T C 0.032494 -3.0116e-06
4:158428863 T G 0.022763 -2.1352e-05
4:158433652 G A 1.974501 -6.5737e-06
4:158433741 G A 0.170354 2.1891e-05
4:158443622 C T 1.763808 -2.3970e-05
4:158449296 G A 0.032780 -3.5200e-06
4:158452144 C A 1.798291 -4.1262e-05
4:158452531 C T 0.176511 3.2901e-05
4:158454299 C T 0.260630 5.6166e-06
4:158455728 G A 0.119768 6.2471e-06
4:158455795 A G 0.250961 -4.1331e-05
4:158466837 G A 1.226815 -5.7378e-06
4:158475147 C T 0.955250 -1.0902e-05
4:158475705 A G 0.147127 -2.6033e-05
4:158479182 A G 1.109521 -2.5646e-05
4:158481615 C G 0.446678 -2.1863e-05
4:158486963 A G 0.048071 8.1291e-06
4:158499971 C T 0.035590 1.4203e-05
4:158512088 C T 0.807870 3.7218e-05
4:158518992 T G 0.040764 -3.1226e-06
4:158519894 A C 0.020923 -1.7946e-05
4:158531155 C T 0.040527 -3.2556e-05
4:158536193 C T 0.227925 5.3188e-06
4:158549143 A G 0.035779 -2.1954e-05
4:158556217 A G 1.116707 -8.8961e-05
4:158561859 A G 1.517320 -5.4324e-05
4:158569066 A G 0.062580 2.8674e-06
4:158569813 T C 1.215189 -6.0087e-05
4:158570204 A G 0.114571 8.5427e-06
4:158577666 T C 0.061012 2.6450e-05
4:158584200 T C 0.048278 -1.1691e-05
4:158587989 C T 0.121865 -2.8270e-05
4:158590450 C T 0.122429 -4.1788e-05
4:158591563 C T 1.725400 -1.8532e-05
4:158606585 G C 1.624438 -2.1464e-05
4:158609523 G A 0.389304 3.4762e-05
4:158609683 A G 0.075222 -8.0636e-06
4:158610225 C A 0.062346 2.5220e-05
4:158622694 T C 0.032358 -3.0199e-05
4:158630515 G A 0.387545 4.0615e-05
4:158633208 G T 0.050774 4.3366e-05
4:158640682 T C 1.965623 -7.2771e-06
4:158641748 A T 1.696493 1.0335e-05
4:158653875 A C 0.112715 2.3684e-05
4:158663069 T C 1.701829 1.7987e-06
4:158668213 A G 0.091156 2.5637e-05
4:158674788 T C 0.264012 -1.1315e-05
4:158675084 G A 0.495858 4.7155e-05
4:158685268 A C 0.084589 7.0425e-06
4:158686872 A G 0.044091 1.9193e-05
4:158690766 G A 0.100088 -1.4729e-05
4:158701534 G A 1.037986 -4.6979e-05
4:158712098 G A 0.150285 2.0041e-05
4:158729559 T C 0.933779 8.3870e-05
4:158729777 G T 0.092418 8.0839e-06
4:158729998 C T 0.066033 4.2356e-05
4:158730224 A G 0.087494 -7.2427e-08
4:158731374 C T 0.150717 -1.0509e-05
4:158734635 A G 0.028790 -5.6816e-06
4:158739797 A C 0.761698 3.1235e-03
4:158740707 G C 0.360293 2.0840e-06
4:158741699 T C 0.279225 9.2421e-06
4:158744585 G A 0.061060 1.9866e-05
4:158753870 T C 0.214549 7.5231e-06
4:158755609 C T 0.136503 3.3898e-05
4:158756715 G C 0.058555 -4.3862e-06
4:158758979 G C 1.657283 1.3530e-05
4:158765677 G A 1.656715 9.3708e-06
4:158778783 C T 0.018967 1.1561e-05
4:158779480 A G 0.070477 3.0352e-05
4:158779509 G A 0.167822 -1.2137e-05
4:158784996 T G 0.671240 3.4477e-05
4:158785192 G A 0.069896 4.7015e-06
4:158786410 G A 0.694675 -3.1497e-05
4:158789518 T G 0.037398 1.5213e-05
4:158790950 T C 0.029264 -9.1722e-06
4:158797272 T C 0.057331 2.9396e-06
4:158817442 C T 1.371118 -3.3727e-06
4:158827247 T C 0.024558 4.7636e-06
4:158833699 T C 0.028229 -1.3259e-05
4:158834837 A G 0.028576 -5.3465e-06
4:158835617 A G 0.187774 6.8579e-06
4:158835885 T C 0.025681 -2.1044e-05
4:158837863 A C 0.186895 1.2677e-05
4:158842148 T C 1.492937 1.0537e-05
4:158842552 G A 1.129986 6.1566e-07
4:158863693 T C 0.056857 2.2201e-05
4:158882249 T C 0.048580 6.8198e-06
4:158884289 T G 0.038246 1.2391e-05
4:158888768 C T 0.078874 1.3435e-05
4:158895468 T G 1.745534 -5.0034e-06
4:158898321 C T 0.421591 -1.7383e-05
4:158903953 G A 1.183990 2.5292e-06
4:158907038 A G 0.086612 1.7127e-05
4:158925763 G T 0.052277 1.0852e-05
4:158931796 T C 0.509692 -2.1265e-05
4:158935474 A G 0.108618 -1.8685e-05
4:158943515 G A 0.039408 3.3347e-06
4:158946325 A G 0.090390 -1.1092e-05
4:158955036 T C 0.075436 -1.2796e-06
4:158955391 A C 0.054530 1.4765e-05
4:158955609 G A 0.087284 7.7167e-06
4:158964617 A G 0.046587 4.2711e-06
4:158977387 T C 0.048473 1.5453e-05
4:158983608 T C 0.053167 -1.0133e-05
4:158998024 T C 0.110858 -6.2741e-06
4:159001538 T C 1.192536 -1.9143e-06
4:159001803 A C 0.172214 -2.5170e-05
4:159004464 C T 0.042881 1.9636e-05
4:159014182 G A 0.049080 -1.1318e-05
4:159033327 T C 0.240220 1.1110e-05
4:159035191 G A 1.946398 -1.9073e-05
4:159045283 G A 0.111507 -5.6900e-07
4:159061892 T C 0.069594 -2.5224e-05
4:159064573 A G 0.075319 -1.2947e-05
4:159071004 G A 0.520835 -2.1947e-05
4:159095077 C T 0.646747 7.2630e-06
4:159096209 A C 0.048937 1.6963e-06
4:159096725 G A 1.941559 -1.4717e-05
4:159098784 A G 1.050878 8.4341e-06
4:159101285 G A 0.053053 1.7163e-06
4:159106115 G A 0.115882 6.4972e-06
4:159116628 C A 0.054910 1.4973e-05
4:159123611 A G 0.489042 -7.4737e-05
4:159131917 C T 0.076037 2.6430e-05
4:159136002 C T 0.051628 -2.6250e-06
4:159140686 T G 0.038450 -1.0101e-05
4:159142563 T G 1.473232 1.7008e-04
4:159151851 C T 0.046256 -2.6447e-05
4:159153512 C T 0.058415 2.0961e-05
4:159158275 G A 0.532647 7.0936e-05
4:159158677 A G 0.208405 3.9697e-05
4:159160422 G T 0.210774 3.2275e-05
4:159161483 T A 0.027512 1.0471e-05
4:159164640 A G 1.255485 -1.6097e-04
4:159175846 A G 0.049184 -7.7908e-06
4:159179641 C T 0.049723 -2.2223e-06
4:159179862 T G 1.384367 -4.1645e-05
4:159182779 T C 0.033695 -2.7778e-05
4:159185770 A G 1.431283 1.3452e-05
4:159192575 A G 0.243762 1.7216e-05
4:159194250 T C 0.031446 -6.1774e-06
4:159194559 G A 0.660224 -4.9458e-05
4:159195760 T C 0.138386 4.9424e-05
4:159205309 A C 0.069357 5.8397e-05
4:159205984 T C 0.109988 8.2757e-06
4:159207638 C T 0.034393 2.8660e-05
4:159210250 A G 0.033968 -3.8639e-05
4:159211118 A G 0.036227 -6.6439e-06
4:159217983 C T 0.484339 2.2455e-05
4:159235664 G C 0.144926 -6.3099e-05
4:159241440 A G 0.386659 3.0586e-05
4:159252006 A G 0.031757 -6.6354e-06
4:159255213 C T 1.573784 7.2639e-05
4:159263737 T C 0.093606 -3.8666e-05
4:159267546 C A 0.059788 4.8678e-06
4:159270617 A G 0.064417 9.9303e-05
4:159270747 G T 0.323700 3.1113e-05
4:159294431 T C 0.041709 7.9356e-06
4:159301228 A G 0.043306 -1.7037e-06
4:159306430 A G 0.124221 1.2894e-05
4:159308652 C T 0.544883 -1.2271e-04
4:159328540 T C 1.702419 8.5662e-06
4:159360201 A C 1.654605 1.3777e-05
4:159361190 A G 0.030722 1.6296e-05
4:159361892 C T 0.188268 2.7780e-05
4:159362752 G C 0.034798 6.6633e-06
4:159368771 T C 0.027843 3.3671e-07
4:159381989 A C 0.539018 -1.3970e-05
4:159383791 G A 1.387727 4.3615e-05
4:159392711 A G 0.043861 -1.5481e-05
4:159392774 G A 0.022065 1.2447e-05
4:159393078 A G 0.177352 -1.0344e-05
4:159399146 G A 0.267190 -4.2788e-05
4:159402512 A G 0.445535 8.6872e-06
4:159404797 G A 0.093688 -4.2516e-05
4:159419929 T C 0.046792 1.7158e-05
4:159420398 A G 0.063346 -1.2369e-05
4:159420479 G A 0.036944 -1.6220e-06
4:159429037 C T 1.729571 3.7416e-05
4:159435758 G T 1.709239 3.1144e-05
4:159439624 T C 0.039739 3.9530e-05
4:159443231 G A 0.035970 -8.5141e-06
4:159443384 A G 1.626814 3.1035e-05
4:159444295 C T 0.291728 -3.7377e-06
4:159444880 T C 0.301466 -1.3127e-05
4:159458035 A G 0.034195 2.8702e-05
4:159476383 A G 0.114370 -8.9929e-06
4:159487229 T C 0.129505 1.7054e-05
4:159491240 A G 1.700566 -6.8124e-06
4:159496706 A G 0.342392 -1.8640e-05
4:159507642 T C 0.162837 -4.2358e-05
4:159519046 T C 0.418056 1.0058e-05
4:159521172 T C 0.090445 -3.1911e-05
4:159526659 A G 0.277641 1.8406e-05
4:159527551 C T 0.033656 2.5180e-05
4:159548786 A C 0.068935 4.5622e-05
4:159551298 A C 0.030170 -2.5449e-06
4:159567888 C T 0.050086 8.3787e-06
4:159577693 G A 0.032416 1.9199e-05
4:159588973 C T 0.023373 -3.9063e-05
4:159601676 T C 1.712546 -1.2314e-05
4:159603110 G A 0.064985 -1.4169e-05
4:159608162 A G 0.930114 -2.7721e-05
4:159611123 T C 0.098384 3.1304e-05
4:159614362 C G 0.022526 -2.9977e-05
4:159617934 C A 0.036035 3.1484e-05
4:159619426 C T 1.893936 1.5435e-05
4:159628522 G A 0.080568 6.9863e-06
4:159629151 C G 1.374474 9.1616e-06
4:159631991 T G 0.607894 -1.1687e-05
4:159642576 A G 0.063550 1.4013e-07
4:159650684 C T 0.454367 1.3825e-06
4:159653060 G A 0.052358 -2.7057e-06
4:159681903 C T 0.057513 -3.1550e-05
4:159682651 G T 1.143725 -3.8435e-05
4:159683807 A G 0.086083 1.2587e-05
4:159719539 C A 0.073339 2.4629e-05
4:159719955 G A 0.219733 -2.7379e-06
4:159729511 G A 0.107791 -2.3042e-05
4:159729953 A G 0.701407 -5.5689e-05
4:159730782 G T 0.293228 2.7068e-05
4:159732848 T G 0.182542 -3.6347e-05
4:159763130 G A 0.051050 4.4675e-06
4:159780244 G C 0.089121 1.0473e-05
4:159782889 T G 0.042488 -1.4865e-05
4:159786779 A G 0.042192 9.8658e-06
4:159789403 C G 0.026009 1.6801e-05
4:159789441 A C 0.063277 -3.2922e-05
4:159805370 G T 0.763418 2.0934e-05
4:159827807 T C 0.074193 -2.0846e-05
4:159835744 C T 0.764772 1.9857e-05
4:159836336 A G 0.057448 -3.1706e-05
4:159836467 T C 0.022416 3.1372e-06
4:159847286 C T 0.131826 -1.6693e-05
4:159848282 A C 0.036551 -1.1796e-06
4:159853900 A G 1.314462 -1.1257e-05
4:159858276 C T 0.087533 9.3011e-06
4:159865368 T C 0.088426 2.7609e-05
4:159871231 A G 0.023708 2.1009e-05
4:159882119 C T 1.368612 6.4000e-05
4:159882781 G A 0.126019 -1.4334e-05
4:159884401 A G 0.048090 2.0028e-05
4:159889589 G A 0.660217 4.9853e-05
4:159892943 C T 0.041501 1.8216e-05
4:159894277 C T 0.048992 3.7468e-06
4:159894391 A G 0.259715 3.2051e-05
4:159894770 G T 0.710943 4.6394e-06
4:159912741 C A 0.113072 9.7730e-06
4:159915904 T G 0.111196 9.2830e-07
4:159931736 T C 0.524039 1.2866e-05
4:159933701 G A 0.021163 2.2842e-05
4:159941910 C T 0.682581 6.0111e-05
4:159949116 C T 0.931104 1.6111e-05
4:159960118 C G 0.034837 -2.5600e-06
4:159962298 A G 0.320847 1.8978e-06
4:159963161 C T 0.100173 -2.0835e-05
4:159969078 T C 0.599722 -6.7787e-06
4:159970288 G C 0.368297 2.2551e-05
4:159970310 A G 0.138853 -4.7618e-05
4:159979933 T C 0.101205 -6.0630e-05
4:159981302 T G 0.079159 -2.7814e-05
4:159994832 A G 0.369803 5.4423e-05
4:159995989 A G 1.111738 -1.0834e-05
4:160022196 C T 0.739432 -4.7373e-05
4:160025593 C T 0.021838 1.8433e-06
4:160041052 G A 0.031231 1.6971e-05
4:160048698 T C 0.369956 4.5209e-05
4:160054470 G C 0.080091 -2.0144e-05
4:160061158 T C 0.043578 -2.7704e-06
4:160061327 T C 0.068471 4.6323e-05
4:160079961 A C 0.620180 -3.9100e-05
4:160089815 A G 0.021023 9.0878e-06
4:160090125 G A 0.573671 7.5281e-05
4:160096848 T C 0.052225 -2.0083e-05
4:160102608 C A 0.159698 2.8491e-05
4:160112432 A G 0.806023 -2.8114e-04
4:160118114 A G 0.058928 -3.0635e-05
4:160123063 G A 0.046208 1.3481e-05
4:160123584 A G 0.059181 1.3928e-05
4:160133952 G A 0.082879 -1.8155e-05
4:160135259 T G 0.726104 -1.2829e-04
4:160139259 A C 1.327647 -3.8951e-05
4:160141185 A G 0.590568 2.5627e-05
4:160151176 A G 1.222612 1.5135e-05
4:160166351 C T 1.857732 5.1423e-05
4:160176918 A G 0.808516 -4.1900e-05
4:160181480 A G 0.099994 -5.3312e-05
4:160185182 A G 0.038031 -2.1652e-05
4:160187828 G C 0.030972 -3.4408e-05
4:160191517 T C 0.052332 -3.8531e-06
4:160193226 G A 0.032354 8.2146e-06
4:160195685 G A 0.035600 -1.5084e-05
4:160203996 T C 0.774461 -1.9958e-05
4:160209000 C T 0.077056 -2.9707e-05
4:160209816 A G 0.392667 6.5905e-05
4:160225189 C T 0.169331 3.0622e-05
4:160247149 A G 0.026032 7.8929e-06
4:160256554 A G 1.189310 4.0459e-05
4:160264080 T G 0.166741 3.5642e-05
4:160267737 G T 0.067133 6.8493e-06
4:160269720 A G 0.085521 1.0240e-05
4:160271017 T C 0.263853 4.5946e-05
4:160283563 G A 0.138951 -9.5754e-05
4:160284153 T C 1.202195 4.3436e-05
4:160288256 C T 0.128635 -1.8816e-06
4:160314457 T C 0.051891 2.6857e-05
4:160321481 G A 1.169299 2.4975e-05
4:160322617 T C 0.295617 8.2559e-06
4:160327719 G C 0.023289 -6.1057e-06
4:160332735 A G 1.908104 2.7442e-05
4:160345273 G A 1.857265 1.5655e-05
4:160350289 C T 1.850851 1.5031e-05
4:160350425 A G 1.860569 1.3336e-05
4:160353043 A G 0.042102 3.5916e-05
4:160358384 A G 0.088835 6.2574e-06
4:160359485 G A 0.454711 -5.0825e-06
4:160361740 T C 0.695376 -8.9423e-06
4:160361747 T C 0.760763 -2.7098e-05
4:160365348 G A 0.078974 -1.2112e-05
4:160379858 C T 1.491730 -1.9874e-05
4:160383797 T C 0.055218 -1.9673e-05
4:160398498 T C 1.368242 -2.7526e-05
4:160422967 G A 0.477088 -3.2254e-05
4:160424479 C T 0.045737 -2.7642e-05
4:160425979 A G 0.030546 -6.7628e-07
4:160426434 A G 0.120203 -2.7444e-05
4:160437242 A G 0.084245 2.1992e-05
4:160437632 A C 1.949232 -4.2613e-05
4:160437883 G C 0.051816 2.7809e-05
4:160438275 C T 0.101984 6.5885e-06
4:160442259 T C 0.049379 -2.3169e-05
4:160460062 T C 0.048609 -2.3150e-05
4:160460895 A C 0.101302 2.9223e-06
4:160461099 G A 0.474511 -3.4834e-05
4:160464020 T C 1.798012 -1.1489e-05
4:160467092 T C 0.054030 -2.3532e-05
4:160467943 G A 0.722151 8.0448e-05
4:160470049 T C 0.882758 8.4132e-05
4:160470108 T C 0.051748 -1.1710e-06
4:160472433 A G 0.105915 -6.3613e-06
4:160472607 G A 0.051401 -2.3089e-05
4:160474114 A C 0.119966 -1.8282e-05
4:160480533 C T 1.037285 -1.4836e-04
4:160502971 T C 0.032793 -3.0953e-05
4:160511879 T C 0.714231 -2.4352e-05
4:160519720 C A 0.106499 2.3648e-05
4:160523317 T C 0.021659 -5.5862e-06
4:160525502 T C 0.359855 -6.5530e-05
4:160526085 T C 1.923756 -1.7745e-05
4:160526374 C T 0.032036 -1.9220e-05
4:160527111 G C 0.111445 -6.8598e-06
4:160528601 A G 0.088381 7.5657e-06
4:160538090 G A 1.013464 -8.8706e-05
4:160538224 T C 0.032053 9.0606e-06
4:160556497 T G 0.930595 -5.8339e-05
4:160562967 A G 0.279433 2.7877e-05
4:160564821 G T 0.176706 -2.7187e-06
4:160566475 T C 0.039310 -1.4148e-06
4:160571550 T C 0.028268 -4.6200e-05
4:160583657 C T 0.988471 5.3826e-05
4:160589307 T C 1.956305 -1.3391e-05
4:160595995 A C 0.207249 -2.6969e-05
4:160597528 G A 0.042225 -3.3584e-05
4:160599057 G A 1.075404 -2.1687e-05
4:160599217 A G 0.082071 -1.6497e-05
4:160602874 C T 1.070529 -2.2659e-05
4:160603426 G A 0.094022 6.1428e-05
4:160604028 A G 0.047350 -4.8040e-05
4:160607175 A G 1.964731 1.5533e-05
4:160622286 T C 0.039917 -2.8550e-05
4:160630642 C T 0.568818 9.5908e-06
4:160637466 G T 1.107226 1.2490e-05
4:160637727 G A 0.857109 -5.8887e-06
4:160640355 A G 0.036980 2.5700e-06
4:160640609 T G 0.241061 3.6181e-05
4:160647950 A G 1.719791 4.2323e-05
4:160665557 G A 0.966389 4.2271e-05
4:160666845 G A 1.769819 1.3723e-05
4:160669930 G C 0.032741 -1.2375e-05
4:160681846 T C 0.038518 -3.1511e-05
4:160691103 A G 0.066348 -1.1386e-05
4:160697606 C T 0.115805 2.5191e-05
4:160698578 A G 0.131148 -9.1587e-06
4:160709592 G A 0.126220 -4.6900e-05
4:160711342 T C 0.042176 -2.1550e-06
4:160711891 C A 0.026210 8.3450e-06
4:160715660 C T 0.378853 -6.6685e-05
4:160719510 C T 0.155517 -5.1766e-06
4:160720368 T G 1.795851 1.1316e-05
4:160722251 G A 0.057523 2.8803e-06
4:160731770 A G 0.044189 -5.6068e-06
4:160747780 G A 0.030426 -1.2190e-05
4:160748172 A G 0.083350 1.8242e-05
4:160753524 A C 0.268498 -1.0531e-05
4:160760453 T C 0.047977 -7.4564e-06
4:160761366 G C 1.953857 -6.3510e-06
4:160783176 G A 0.064553 -1.5049e-05
4:160787840 G A 0.098342 9.5179e-06
4:160802363 T G 0.176521 -5.6295e-06
4:160805248 A G 0.037398 5.6137e-05
4:160815010 A G 0.277969 -6.0370e-07
4:160817882 C A 0.050820 5.8098e-06
4:160817913 T C 0.313427 -1.0251e-05
4:160817968 A G 0.070408 -2.5133e-05
4:160820977 T C 0.041131 -1.0983e-05
4:160821209 C T 0.102623 1.2061e-05
4:160827346 G A 0.232482 -2.7024e-06
4:160834831 C T 0.401197 1.0526e-05
4:160858977 T C 0.049109 7.3900e-06
4:160862219 G A 0.138584 -1.6431e-05
4:160880648 C G 0.041465 -2.4860e-05
4:160891847 G T 0.115970 -1.2144e-06
4:160897494 C A 1.273565 -1.2119e-05
4:160905205 G A 0.880888 8.1520e-06
4:160906644 G A 0.185103 1.6136e-05
4:160907442 T C 0.061862 2.3642e-05
4:160911502 T C 0.030663 -2.5768e-05
4:160942979 G A 0.106395 -3.7265e-05
4:160943226 T C 0.267417 1.7110e-05
4:160943591 A G 0.199258 -1.2356e-06
4:160948407 A G 0.055883 1.9512e-07
4:160986235 A G 0.150600 1.5066e-05
4:160999465 G A 0.554926 -1.9932e-05
4:161004169 A G 0.199128 -4.6765e-05
4:161014175 C G 0.470995 6.6276e-06
4:161018153 C A 0.577497 -1.4738e-05
4:161024158 A G 1.179157 -4.8101e-05
4:161026469 G A 0.069743 1.0571e-05
4:161031036 G T 0.710232 -6.6693e-05
4:161087214 T C 0.021377 -2.4320e-05
4:161088295 G A 0.642294 -6.8595e-06
4:161096470 A G 1.953280 -3.9771e-05
4:161100596 T C 0.078237 1.9767e-05
4:161101774 C T 0.421568 3.6930e-05
4:161105600 A C 1.952387 -4.1003e-05
4:161108164 G A 0.075871 -3.8274e-05
4:161109431 C T 0.942607 -1.6589e-05
4:161113659 T C 0.068227 -1.1778e-05
4:161114166 G A 0.550479 -3.9872e-05
4:161116677 G A 1.733404 2.0125e-06
4:161122230 T G 0.093116 6.7992e-05
4:161126212 G C 0.034497 -7.6134e-07
4:161130442 T C 0.358615 -2.7544e-05
4:161137084 T C 0.682315 1.6473e-05
4:161142994 C G 0.098676 -7.6910e-06
4:161153945 T C 0.027986 9.0362e-06
4:161161377 T C 0.142193 -1.3581e-05
4:161168313 G A 0.031559 8.1277e-06
4:161178567 C T 0.026626 -2.8086e-05
4:161180167 A G 0.042293 -8.5114e-06
4:161191135 C A 0.046925 -1.8647e-05
4:161198015 G T 1.298048 -3.5476e-06
4:161215152 A G 0.257874 5.5373e-06
4:161215513 A C 1.521877 -1.9627e-05
4:161226313 T C 0.047159 1.1264e-05
4:161227824 T C 0.232573 2.5256e-06
4:161229808 C T 0.972122 -4.7247e-05
4:161239721 T C 0.092954 1.0416e-04
4:161248903 A C 0.028213 -1.0548e-05
4:161260381 T G 0.048129 9.1674e-05
4:161264220 C A 0.408292 -2.0461e-05
4:161267468 G A 0.622358 1.3570e-05
4:161270328 C T 1.460037 4.7452e-06
4:161274885 G A 0.346907 -3.0799e-06
4:161275002 A G 0.303848 1.1426e-05
4:161275341 A C 0.033445 1.2972e-05
4:161278285 G A 0.033331 -6.1930e-06
4:161279488 G A 0.071544 -1.7439e-05
4:161293801 A G 0.037431 1.1338e-05
4:161294654 T A 0.038976 2.7918e-05
4:161295132 G A 1.071794 2.9329e-06
4:161295343 A C 0.028943 1.4934e-06
4:161300559 A G 1.694156 9.7116e-06
4:161302701 T C 0.075930 1.4853e-05
4:161311148 A G 0.421617 1.2903e-05
4:161314749 C T 0.042277 -2.6661e-05
4:161327070 A C 0.155855 -2.1158e-05
4:161330748 C T 0.834249 2.6458e-05
4:161340535 C A 0.182620 -2.5016e-05
4:161342461 G T 0.029482 2.0418e-05
4:161354487 T G 0.119242 -2.7979e-05
4:161355589 T C 0.157685 4.8107e-05
4:161356071 G A 0.099822 -2.6951e-06
4:161363695 G A 0.033542 2.2859e-05
4:161364069 G T 1.294870 1.6716e-05
4:161366932 A G 0.187859 5.5589e-05
4:161369373 G A 0.105512 3.7792e-05
4:161370021 C T 0.032926 4.1947e-06
4:161386517 A G 0.315176 -7.5502e-06
4:161390653 C T 1.816491 -2.2573e-05
4:161393157 A C 0.033851 -3.2870e-05
4:161402496 A G 1.093243 -2.5393e-06
4:161410722 T C 0.044835 3.2044e-05
4:161436012 A G 0.647107 4.8310e-05
4:161457690 G T 0.369424 -2.2766e-06
4:161473092 C A 0.624085 4.8560e-05
4:161477254 G A 0.092071 -8.6581e-06
4:161480719 G A 0.056614 -6.0524e-07
4:161483962 A G 0.038590 5.6113e-06
4:161491326 G A 0.047275 1.7736e-05
4:161491422 G T 0.792861 -4.3753e-06
4:161495122 A G 0.345018 6.0013e-06
4:161506897 T C 0.259974 5.2121e-05
4:161523371 T C 0.791478 -2.2326e-06
4:161528507 T C 1.967431 -1.6694e-05
4:161528713 A G 0.029511 -1.2069e-05
4:161539763 T C 0.041082 3.4651e-06
4:161555795 A C 0.133179 -1.2032e-05
4:161563843 C T 1.441231 -3.0989e-05
4:161567560 G A 1.697969 6.2052e-06
4:161571654 G A 0.022494 -3.9431e-06
4:161574799 T G 1.762029 -1.6622e-05
4:161575947 T G 0.025934 1.8906e-05
4:161578633 C T 0.355561 -2.8046e-05
4:161597648 T G 0.127197 5.1810e-05
4:161598617 A G 1.262435 -2.1872e-05
4:161605736 A G 0.076491 3.4429e-05
4:161609586 C T 1.050774 -1.8210e-05
4:161616024 T C 0.032400 3.6490e-06
4:161618207 A G 0.242785 -6.4571e-06
4:161621317 A G 1.509601 3.4978e-05
4:161623078 C T 0.039158 6.5635e-06
4:161628117 G A 0.259968 7.2291e-07
4:161646188 A G 0.076949 2.2837e-05
4:161662055 A G 0.193123 5.6498e-05
4:161667361 T C 0.049327 1.4957e-05
4:161669971 C T 1.212926 -3.3804e-06
4:161677866 A G 0.064741 -2.6007e-05
4:161682941 T C 0.080126 3.3563e-05
4:161686786 G A 0.126087 -4.6409e-05
4:161697888 T C 0.061275 1.1692e-05
4:161703995 G C 0.045984 8.9400e-07
4:161710431 G A 0.020377 1.7197e-05
4:161724181 T C 1.481966 3.6091e-05
4:161731378 A T 0.182844 1.8264e-05
4:161733023 G A 0.058519 -6.9801e-06
4:161739875 T A 0.063436 -4.3918e-06
4:161740871 G T 0.053731 -1.0131e-05
4:161741784 G A 1.706149 1.3397e-05
4:161742410 G A 0.371462 9.4677e-05
4:161742630 C T 0.102714 -2.5962e-05
4:161759395 G A 0.594282 4.1751e-05
4:161759735 T C 0.148039 -1.6398e-05
4:161760517 T G 0.167683 7.4639e-06
4:161760545 A T 0.217237 1.2222e-04
4:161763436 A G 0.300794 -1.2996e-05
4:161764974 A G 0.169792 4.1381e-05
4:161768579 C T 0.068441 5.7532e-06
4:161773713 C A 0.507115 2.5231e-05
4:161773959 T C 0.099426 -3.1324e-05
4:161778204 T C 0.295558 2.4437e-05
4:161785781 G A 0.147484 5.4225e-05
4:161787522 C A 0.037194 -5.0470e-05
4:161791247 A G 0.320120 4.5686e-05
4:161791571 G A 0.064585 -1.7135e-05
4:161793124 A G 0.047915 7.7746e-06
4:161793743 A C 0.035159 2.2018e-05
4:161795227 C T 0.031760 -6.7155e-07
4:161796650 T C 0.100134 2.2237e-05
4:161796696 A G 0.459589 -2.5280e-05
4:161797521 G A 0.353052 3.0909e-05
4:161797690 T C 0.235809 5.6963e-06
4:161798162 G C 0.165940 2.5063e-05
4:161798356 G A 0.063368 3.7326e-06
4:161802613 G A 0.096391 1.3666e-06
4:161802644 A G 0.280251 3.4080e-07
4:161803852 G T 0.213131 5.0828e-06
4:161811000 G A 0.168877 3.2312e-07
4:161817209 G A 0.098391 4.4292e-05
4:161818496 A C 0.076907 -2.8795e-06
4:161820414 A C 0.311512 3.3540e-07
4:161824475 A G 1.470814 -1.7866e-05
4:161826517 A G 0.450037 -5.9658e-05
4:161845316 A G 0.059993 1.2693e-05
4:161859876 C T 0.043092 6.0359e-05
4:161870628 C A 0.249656 -1.0734e-05
4:161871991 C T 0.613435 5.4502e-06
4:161873925 G A 1.893508 -1.5496e-05
4:161874401 T C 0.062959 9.3506e-06
4:161877646 C A 0.948203 2.9480e-05
4:161886598 C T 0.349945 4.7683e-06
4:161887654 T G 0.058779 -1.6525e-06
4:161896968 T C 0.662333 -2.8872e-05
4:161897744 G C 0.189485 1.5512e-05
4:161907067 A C 0.332548 6.7383e-06
4:161911640 C T 0.258452 -3.5123e-06
4:161923192 C A 0.078695 1.0100e-05
4:161932037 T C 0.277310 2.8230e-05
4:161945337 G T 1.393829 -2.3705e-05
4:161947396 T C 0.268180 -9.4416e-06
4:161952583 C T 0.445645 -1.6659e-05
4:161953637 T G 0.039810 -2.3592e-05
4:161953713 A G 1.725043 -4.0688e-05
4:161965069 T C 0.330915 -6.3974e-06
4:161972059 C T 0.030907 -5.2004e-05
4:161995593 A G 0.038239 -1.6091e-05
4:161997950 T G 0.028618 1.6812e-05
4:162002577 C T 1.375240 -5.2451e-05
4:162008155 A G 0.437661 2.0361e-05
4:162011913 C T 0.198771 2.1369e-05
4:162019188 C T 0.022568 -6.2420e-06
4:162020740 A G 0.150756 -6.5250e-07
4:162023452 T G 0.860267 1.2075e-05
4:162033002 C G 0.160435 1.5461e-06
4:162044368 T C 0.423402 -3.9443e-06
4:162051131 C T 0.305984 -3.7462e-06
4:162068982 T C 1.170675 -1.2601e-05
4:162082725 C T 0.442520 1.3074e-05
4:162083069 T C 0.033107 1.4748e-05
4:162094020 A G 0.044818 7.7006e-06
4:162099158 T C 0.290719 1.1711e-05
4:162104377 C T 0.056782 5.9816e-06
4:162107120 C A 0.745761 6.7793e-06
4:162112840 T C 0.057172 1.4501e-05
4:162145633 T C 0.436317 8.7012e-06
4:162151565 T C 0.154527 7.3687e-06
4:162153936 T C 1.460566 -7.0437e-06
4:162154053 G A 0.977110 -7.8170e-06
4:162155869 G C 1.053283 1.9914e-07
4:162158095 G C 1.127577 1.9613e-05
4:162163105 A C 0.355493 -1.5021e-05
4:162165538 A G 0.214280 3.3256e-05
4:162168911 T G 0.029290 6.7768e-06
4:162211898 T C 0.530060 4.3031e-05
4:162217737 A G 0.646650 -1.3636e-04
4:162219444 G T 0.138594 -2.0870e-05
4:162220155 G A 0.157565 -5.1186e-05
4:162220823 C T 0.958982 -1.6895e-05
4:162224890 A G 0.251454 2.7189e-05
4:162228564 G A 0.048213 -2.7393e-06
4:162230375 C A 0.430715 -2.0350e-06
4:162232676 G A 0.028605 4.5355e-06
4:162234913 T C 0.447632 -5.4940e-06
4:162236246 A C 0.229383 -2.8669e-05
4:162236898 C T 1.010046 2.0759e-06
4:162237869 C T 0.379418 5.4714e-06
4:162237990 A G 0.072807 4.7311e-05
4:162238142 A C 0.037282 -2.0830e-05
4:162238309 C G 0.488266 -2.9420e-05
4:162241789 C T 0.066653 2.4896e-05
4:162244065 T G 0.039602 -6.3907e-05
4:162248478 A G 0.089001 9.4048e-06
4:162249966 T C 0.418614 -3.9851e-05
4:162251143 G A 0.061414 2.4771e-05
4:162255732 C T 0.549681 5.1664e-05
4:162255856 T C 0.650353 -5.6220e-05
4:162257409 T G 0.071165 3.0713e-05
4:162258793 G A 0.188394 2.5533e-05
4:162273994 A C 0.064618 3.0337e-05
4:162274024 G A 0.692835 -8.9241e-05
4:162279385 A C 0.299820 4.1388e-05
4:162281186 A C 0.023305 2.2549e-05
4:162292678 G A 0.315848 -7.3377e-05
4:162296419 C A 0.457658 -3.1985e-05
4:162297490 C G 0.035311 2.7223e-06
4:162300498 A G 0.072265 3.6351e-05
4:162303329 A G 0.148769 -4.5304e-05
4:162307000 C T 0.031994 -1.3927e-05
4:162307312 A C 0.190108 3.1554e-05
4:162307678 A G 0.080707 -2.4449e-05
4:162311913 T G 0.267842 1.6289e-05
4:162311986 T C 0.512227 8.4469e-06
4:162312599 T C 0.098378 2.8297e-05
4:162312601 A C 0.114610 7.3613e-06
4:162320867 C T 0.093983 1.2616e-05
4:162325547 C T 0.116963 1.3002e-05
4:162325617 C T 0.022997 -2.0030e-05
4:162326950 A G 0.228412 1.8415e-05
4:162359671 A C 0.167462 5.2141e-05
4:162365875 G T 1.901879 -3.1341e-05
4:162375797 C G 0.029787 7.2830e-06
4:162376046 G A 0.059545 -7.0628e-06
4:162388657 A G 0.444074 7.3690e-06
4:162389197 T C 0.058720 -1.6081e-05
4:162405752 G T 0.158572 2.1325e-06
4:162426149 G A 0.601838 -3.2835e-05
4:162431015 C T 0.233725 3.0315e-05
4:162437007 G A 0.289846 -2.6971e-06
4:162442585 G C 0.796175 4.4761e-06
4:162446258 T C 0.039141 -4.4955e-06
4:162458750 T G 0.060635 -1.6908e-05
4:162467971 A G 0.760208 -1.0313e-05
4:162473603 T C 0.038671 1.0823e-05
4:162474832 A G 0.121245 -3.9952e-05
4:162479473 T C 0.108975 6.4966e-06
4:162482731 T C 1.824320 6.2023e-06
4:162487042 C T 0.036467 1.4522e-05
4:162497877 C A 0.220077 3.8223e-05
4:162499004 G A 1.062404 1.3904e-05
4:162501251 C T 1.190842 1.8542e-05
4:162503769 C T 0.525175 -1.3479e-05
4:162516061 T C 0.039498 9.3842e-06
4:162520441 T C 0.026496 4.8804e-06
4:162521533 A G 0.603448 -2.2883e-05
4:162524408 T C 0.407799 -3.1591e-05
4:162533917 C A 0.045156 5.4679e-05
4:162534328 A G 0.028664 -3.6455e-05
4:162551363 G A 1.285201 1.0712e-05
4:162552501 T C 0.072418 -8.2557e-06
4:162556751 G A 0.467493 6.1694e-05
4:162565291 A G 0.499721 -1.4396e-05
4:162569005 T C 0.065413 -3.3012e-05
4:162571040 C T 0.034042 1.6702e-05
4:162595018 C T 0.066364 4.8751e-05
4:162602209 A G 0.081785 1.8435e-05
4:162602646 G A 0.084843 -2.1521e-05
4:162611980 T C 0.024091 1.4609e-05
4:162621266 G A 0.046130 6.9757e-05
4:162634026 G A 0.090666 1.4979e-05
4:162635553 G C 0.072606 -2.4873e-05
4:162637981 G A 0.059720 -9.9720e-06
4:162642094 A G 0.564962 2.9715e-05
4:162642780 C T 0.316244 1.8596e-05
4:162643733 A G 0.037966 2.3600e-05
4:162645525 T C 1.961875 4.4627e-07
4:162647296 C T 1.950829 9.2797e-06
4:162650107 C T 1.753752 -3.7230e-05
4:162655736 C T 0.037295 7.9433e-06
4:162670011 G A 0.084489 1.4840e-05
4:162682983 C T 0.127275 4.2497e-05
4:162686356 G A 0.049629 -9.0859e-06
4:162697058 T C 0.059236 3.4517e-05
4:162699899 C T 1.524039 3.3511e-06
4:162715124 T C 0.063060 -1.2146e-05
4:162725973 C T 0.065166 2.4396e-05
4:162726611 T G 1.524642 1.7221e-06
4:162729018 C T 0.153385 -1.7853e-05
4:162733928 T C 0.875357 -1.7319e-06
4:162734835 T G 0.578763 2.3755e-05
4:162737045 A G 0.031312 -4.4104e-07
4:162751037 A G 0.086466 -4.2796e-05
4:162751850 A G 0.292199 1.8218e-05
4:162761829 G A 0.145553 -2.6423e-05
4:162775637 G A 1.501181 -5.5081e-05
4:162780079 G A 0.056688 4.1532e-06
4:162781170 A G 0.087056 9.4716e-06
4:162783607 T C 0.076274 -9.0987e-06
4:162784621 A G 0.071022 2.6370e-05
4:162797048 C T 0.026359 -5.5307e-06
4:162801055 C T 0.032793 3.3734e-05
4:162802898 A G 0.605674 -5.2843e-05
4:162812065 C T 1.794825 -4.0001e-05
4:162812408 A G 0.110455 -1.6366e-05
4:162817269 C T 0.071408 9.5885e-06
4:162820671 G A 0.195681 6.2240e-06
4:162821944 C T 0.151317 2.4657e-05
4:162827306 A C 1.126172 -4.1994e-06
4:162840561 A G 1.943562 -3.0976e-05
4:162842540 G A 1.321382 1.8453e-05
4:162855981 T C 0.828539 -6.4308e-05
4:162865134 C T 0.054991 7.3041e-06
4:162878253 G A 0.167676 9.4894e-06
4:162880195 C T 1.224244 -1.2219e-05
4:162885361 C T 0.037483 -3.6066e-05
4:162903375 A G 0.022046 -3.3322e-05
4:162903994 C G 1.606531 -6.3049e-05
4:162907985 T C 0.109267 -2.6358e-05
4:162912807 T G 0.058194 -1.5107e-05
4:162914967 T G 0.165128 2.6694e-05
4:162917536 T C 0.087819 -9.5657e-06
4:162919313 A G 0.135844 1.0317e-05
4:162919963 C T 0.157906 8.6695e-07
4:162925724 A C 0.401651 -9.9399e-06
4:162935612 T C 0.026804 -2.0116e-05
4:162936487 C T 0.049788 5.3065e-07
4:162944041 G A 0.085943 1.6094e-05
4:162955805 A C 0.254625 3.4304e-05
4:162956556 A G 0.810356 -3.3988e-06
4:162970379 G A 0.593798 -1.4914e-05
4:162982961 G T 0.114107 2.7629e-05
4:162985559 A G 0.180237 -5.5913e-06
4:163005371 A C 0.114850 2.9133e-05
4:163012287 T C 0.365207 -2.5159e-05
4:163023259 G A 0.209593 6.9554e-06
4:163028540 T C 0.054043 7.4345e-06
4:163028579 G A 0.573797 -1.7413e-05
4:163028973 A C 1.711475 1.5374e-05
4:163030973 T C 0.084281 1.6637e-05
4:163035056 A C 0.078523 -4.2849e-05
4:163043855 A G 0.107583 -2.1911e-05
4:163048051 G A 0.127993 1.4975e-05
4:163059091 G T 0.045620 -3.0733e-05
4:163064855 A G 1.649363 2.0229e-05
4:163070187 A G 0.086102 -1.0536e-05
4:163070217 A C 0.020796 -2.3567e-05
4:163077001 T C 1.112504 -2.1651e-05
4:163084887 A G 0.414333 4.5481e-05
4:163089467 G A 0.050278 2.4872e-05
4:163096374 G A 0.025937 -6.2333e-05
4:163112101 C T 0.232375 -2.5496e-05
4:163133974 G A 0.093863 -1.9761e-06
4:163152705 C T 0.041582 -7.7110e-05
4:163155088 A G 0.047454 2.2153e-05
4:163158156 T C 0.062297 4.3630e-05
4:163159793 T C 0.465763 -2.1050e-05
4:163162169 C T 0.037642 -2.6360e-05
4:163162187 C T 0.051790 -2.4633e-05
4:163174933 C T 0.512308 -7.9957e-06
4:163177311 A G 0.107421 -5.7633e-06
4:163183341 C T 0.111867 4.4662e-06
4:163186335 A G 1.511130 -3.5224e-06
4:163190862 T G 0.643777 9.9220e-06
4:163192224 C T 0.184363 -1.6157e-05
4:163200708 C T 0.147438 2.1660e-05
4:163205958 T C 0.096855 -2.1483e-07
4:163206205 A G 0.107752 -7.5484e-06
4:163215456 T C 0.174216 1.0583e-05
4:163216057 G A 1.138655 9.1683e-06
4:163219276 G A 0.084972 3.1126e-05
4:163221169 G T 0.563566 2.1007e-06
4:163222542 C T 0.580311 -2.3723e-05
4:163225132 T C 0.296104 -8.1465e-06
4:163226607 C T 0.068078 1.8302e-05
4:163236956 C T 0.054157 2.2790e-05
4:163238579 G C 0.884484 -3.0869e-05
4:163242041 A G 0.530339 -4.0378e-06
4:163242735 T G 0.764093 2.6026e-05
4:163243244 G A 0.999413 2.5333e-05
4:163244789 C T 0.357310 -3.9805e-06
4:163255610 G T 0.592272 -2.6210e-05
4:163258722 T G 0.041767 2.0668e-05
4:163260144 G A 1.642609 1.3486e-05
4:163263852 C T 0.100397 -1.5109e-05
4:163264769 G A 0.694526 1.6666e-05
4:163267463 A G 1.625282 1.3714e-05
4:163274313 C G 0.091860 2.1521e-05
4:163275055 A T 0.141161 1.8853e-05
4:163275732 G A 0.110978 8.2552e-06
4:163280761 T C 0.071590 1.5778e-05
4:163284891 G A 0.046519 3.6689e-06
4:163290062 T C 1.637172 2.6527e-05
4:163290295 A G 0.079107 4.2456e-08
4:163292285 T C 0.036389 -1.1538e-05
4:163293398 T C 0.114036 -7.9725e-06
4:163301657 A G 0.717493 -6.7155e-06
4:163310299 T C 0.033120 9.2649e-07
4:163310962 C T 0.552203 -2.4508e-05
4:163315563 A G 0.359758 -2.3190e-05
4:163324646 C T 0.884734 -2.3756e-05
4:163325411 G A 0.213468 6.9069e-06
4:163325659 G A 0.089218 -2.7049e-06
4:163325856 G A 0.029891 -1.0089e-06
4:163334468 T G 0.154031 -1.0235e-05
4:163339210 C T 0.921789 2.2179e-05
4:163340698 G A 0.872514 -3.0788e-05
4:163348076 A G 0.348647 -2.3300e-05
4:163353481 G T 1.248095 1.6174e-05
4:163355527 A G 0.077517 1.1009e-05
4:163359251 G A 0.118064 -3.3407e-06
4:163360467 C T 0.041397 -6.0841e-06
4:163367848 A G 0.080746 -1.4478e-05
4:163370862 A G 1.107453 1.1852e-05
4:163385985 T C 1.292530 2.8140e-05
4:163390933 T C 1.511519 3.2482e-06
4:163391920 G C 0.555315 -1.4796e-05
4:163398062 C T 0.404537 -5.5803e-06
4:163403791 T C 0.949729 1.0118e-05
4:163406113 A C 0.882534 3.8076e-06
4:163406237 G T 0.145497 3.6983e-07
4:163407349 T C 0.101276 -2.4543e-05
4:163408044 T G 0.112364 1.7301e-05
4:163413310 A G 0.551271 -1.3393e-05
4:163414028 G A 1.916790 -4.9631e-05
4:163414902 A G 1.285298 -2.3540e-05
4:163425313 T G 0.371767 2.4263e-05
4:163428113 C T 0.070733 8.6551e-06
4:163430816 A G 0.057130 -5.7993e-06
4:163430899 T G 0.161146 -1.2008e-05
4:163432112 G A 0.069821 3.5631e-05
4:163434339 C T 0.108521 2.2603e-06
4:163434713 A G 0.681263 -8.2127e-05
4:163437888 T C 0.087829 -1.9703e-05
4:163443708 G A 0.338705 7.8588e-06
4:163454114 C T 0.675908 3.3242e-07
4:163459120 G T 0.380787 1.9790e-05
4:163471758 C T 1.048340 7.5123e-06
4:163476846 C A 0.027207 -1.9417e-05
4:163484779 A G 0.233303 -2.1879e-06
4:163486514 C T 0.033968 -9.1703e-06
4:163488462 A G 0.186638 -1.8248e-07
4:163493092 C T 1.902719 -2.5925e-06
4:163495288 A G 1.902262 -6.4856e-07
4:163505033 G T 0.057227 -6.3569e-06
4:163510804 G A 0.931429 3.4085e-06
4:163513654 G T 0.425414 -3.0409e-05
4:163513747 C T 1.902830 3.0708e-06
4:163522448 C A 1.704279 1.0299e-05
4:163524151 T C 0.081749 3.8987e-05
4:163531604 G T 0.414885 -3.8771e-05
4:163534998 C T 0.134942 3.2427e-05
4:163537561 C T 0.066205 -1.2882e-05
4:163542996 C A 0.070279 -2.9452e-06
4:163556195 T G 0.071717 -1.0109e-05
4:163557975 A G 0.045724 -4.9636e-06
4:163576403 T G 0.536912 -2.7555e-05
4:163579229 G A 0.056263 7.5468e-08
4:163584669 T C 0.610170 7.3704e-08
4:163595971 T G 0.037496 4.0101e-05
4:163610045 C T 0.141778 -2.5938e-05
4:163615887 T C 1.536532 -8.9893e-06
4:163626393 T C 0.130171 2.8518e-05
4:163627160 C T 0.204860 -2.3336e-05
4:163641767 G A 0.036175 -7.7387e-06
4:163652385 T C 0.060028 1.3891e-05
4:163653694 C T 0.074891 -2.0028e-05
4:163654591 A G 0.058230 -3.8788e-06
4:163656439 A C 0.133439 -8.5990e-06
4:163664174 C T 0.083424 2.1892e-05
4:163666842 G A 0.052774 -6.2266e-07
4:163669061 C A 1.828137 -1.5930e-06
4:163679615 A G 0.031546 1.1134e-05
4:163704859 A G 0.071019 -1.1421e-05
4:163708088 C T 0.033630 -4.0353e-05
4:163710501 G A 0.674561 2.9989e-05
4:163711613 C G 0.044419 -4.0692e-06
4:163714881 T G 0.038486 3.4496e-05
4:163723933 T C 0.580461 -2.1242e-05
4:163728153 G A 0.045188 -2.3322e-06
4:163731230 C T 0.063164 -4.3365e-06
4:163731498 T C 1.618190 -1.0606e-05
4:163732372 C T 0.243982 -4.9609e-06
4:163734128 G A 0.051476 3.2461e-05
4:163745634 T C 0.049466 -2.8302e-05
4:163750721 C T 0.297243 -4.8207e-05
4:163752425 A C 1.633485 -6.6835e-06
4:163758401 C T 0.757683 1.0211e-06
4:163761081 G A 0.140768 -3.7552e-07
4:163763286 G A 0.067893 2.2871e-05
4:163773627 T C 0.038710 -1.5033e-05
4:163785647 C A 0.099731 -1.0037e-05
4:163791706 C T 1.031965 1.3569e-05
4:163791766 G A 0.038629 3.0437e-05
4:163793257 T C 0.263519 -5.5512e-05
4:163793400 T C 0.071473 2.2953e-05
4:163795808 G A 0.198206 3.9941e-05
4:163797211 G C 1.389149 2.1292e-05
4:163797943 T C 0.045266 1.3545e-05
4:163811930 C T 0.114402 -9.8294e-06
4:163813666 C T 0.055815 1.2310e-05
4:163817354 G A 1.287032 -2.6293e-05
4:163819334 A G 0.077961 -1.3670e-05
4:163830516 A G 0.703069 3.1877e-05
4:163837003 A G 0.090711 3.9825e-05
4:163841103 T G 0.102769 -9.7690e-06
4:163841351 C A 0.068831 4.1677e-06
4:163843547 G A 1.207207 4.2593e-05
4:163858185 G A 0.064991 -1.5615e-05
4:163866954 T C 0.025963 1.2780e-05
4:163878798 T C 0.021585 -2.1153e-05
4:163879822 A C 1.057458 2.7919e-05
4:163907132 G A 0.020494 -2.4500e-05
4:163909972 T G 0.178141 -2.5387e-05
4:163911169 T C 1.268517 1.4277e-05
4:163929092 G A 1.293228 1.1864e-06
4:163938599 T C 1.054124 2.2444e-05
4:163944263 G A 0.126363 3.8052e-05
4:163948181 C T 0.076959 -3.8084e-05
4:163948955 C T 1.180260 -3.4244e-06
4:163966626 T C 0.149577 -2.8670e-05
4:163967596 T C 0.072483 -2.4609e-05
4:163967815 A T 0.105707 8.3579e-06
4:163968422 C T 0.108378 1.1917e-05
4:163969316 G A 0.131677 -1.2578e-05
4:163973796 A G 0.829558 1.1497e-06
4:163974581 C T 0.154417 -2.5778e-06
4:163980435 G A 1.135481 -3.1086e-05
4:163981499 G A 0.061794 -8.8799e-06
4:163986418 A G 0.071986 -2.6231e-05
4:163987067 T C 0.802644 -2.6169e-05
4:163990008 C T 0.391086 -1.4435e-05
4:163994438 C T 0.054595 -2.9701e-05
4:163999153 C G 0.458836 -7.0759e-06
4:164002552 T C 1.418812 -1.3836e-05
4:164004746 A G 0.171733 -8.3335e-05
4:164012901 T C 1.555293 -1.0641e-06
4:164025049 A G 0.188284 2.6985e-05
4:164030282 G A 0.064469 -2.3822e-05
4:164034998 A C 0.755797 -8.6839e-05
4:164036306 C G 0.076647 -1.0209e-05
4:164037795 C G 0.111715 3.5138e-05
4:164059657 C T 0.508835 3.5616e-05
4:164059760 T C 0.040703 -1.8818e-05
4:164062754 T C 0.102334 -4.1559e-06
4:164063461 G A 0.078640 -1.9718e-05
4:164066649 C T 0.095869 -1.6737e-05
4:164085925 C A 0.099426 8.5532e-06
4:164105247 A C 0.068581 -4.6867e-06
4:164122243 G A 1.926459 -4.6233e-05
4:164123026 G A 0.517281 1.5243e-05
4:164139325 A G 0.286814 3.0611e-05
4:164139429 G A 0.071366 -1.1212e-05
4:164151720 C T 0.191302 3.6491e-05
4:164164036 T C 0.026626 4.4605e-05
4:164167435 T G 0.029621 4.3645e-05
4:164170681 G A 0.044812 1.3370e-05
4:164172811 C A 0.026356 -2.4282e-05
4:164181615 C G 0.483316 -8.1426e-06
4:164184117 C T 1.853295 -3.8562e-05
4:164191605 A G 0.140142 4.3567e-05
4:164193701 A G 0.096372 1.4841e-06
4:164194101 A C 0.107576 -2.6145e-06
4:164202452 C T 0.040709 -2.8757e-05
4:164206969 T G 0.163103 1.0732e-05
4:164223816 G T 0.036976 3.1427e-05
4:164223877 C T 0.388934 1.7845e-05
4:164227149 A G 0.053712 1.1006e-05
4:164231410 T C 0.537441 1.7967e-05
4:164236635 C T 0.031303 1.9330e-05
4:164240926 G C 0.032001 -1.0560e-05
4:164242989 A C 1.960411 -4.7715e-05
4:164245405 C T 0.532247 1.5044e-05
4:164254333 A T 1.366791 -3.2856e-05
4:164254422 A C 1.810307 -7.9109e-06
4:164258349 T C 1.789690 -2.0421e-06
4:164260276 A G 1.505778 -6.8635e-06
4:164264346 A G 1.760776 2.9244e-05
4:164276951 T C 0.145309 6.5451e-05
4:164284539 C A 0.191465 2.4386e-06
4:164288538 A G 1.498637 4.9416e-06
4:164289024 T C 1.950043 1.5156e-05
4:164289116 T C 0.222521 -4.2647e-05
4:164289119 A G 0.113172 5.4887e-06
4:164308011 T G 0.090896 1.3362e-04
4:164324139 T C 0.074015 -5.1590e-06
4:164325064 T C 1.578237 -3.3121e-05
4:164328085 C A 0.164054 -1.1707e-05
4:164328503 C T 0.028385 3.0226e-06
4:164332309 A G 0.099455 -3.4460e-05
4:164339143 A G 0.028946 -2.0296e-05
4:164339589 G A 0.070765 -1.0359e-05
4:164350705 C T 0.184743 -5.0530e-05
4:164354385 A G 0.077692 -1.0641e-04
4:164364422 G C 0.073612 1.0477e-05
4:164366080 T G 0.036506 2.5286e-05
4:164377126 C T 0.032143 3.0064e-05
4:164378054 G A 1.075235 3.4190e-05
4:164388286 A G 0.510380 -2.0597e-05
4:164390685 C T 0.132930 -1.1913e-05
4:164393117 A T 0.381044 -1.1638e-05
4:164394545 C G 0.027408 4.1882e-05
4:164399153 T C 0.669114 7.0838e-05
4:164404480 C A 0.027382 3.7212e-05
4:164406281 A C 1.954305 6.6067e-06
4:164424799 A G 0.195597 -6.1609e-05
4:164440581 C T 0.959473 2.0330e-04
4:164447003 C T 1.232989 4.1565e-05
4:164448049 T C 1.234170 5.5384e-05
4:164459980 G A 0.048155 3.7574e-05
4:164464549 G T 0.973712 2.3932e-04
4:164466970 T C 1.425174 2.4889e-05
4:164470397 C T 0.142862 -1.2575e-05
4:164473300 G A 0.051881 -1.2105e-05
4:164474468 C T 1.097472 1.0320e-04
4:164474591 G A 0.145082 -5.1034e-05
4:164478999 G A 1.601529 2.6310e-05
4:164479197 C T 0.026836 -6.5941e-05
4:164481025 T C 0.084492 5.9459e-06
4:164490018 A G 1.778498 1.2109e-05
4:164491183 A G 0.074768 -3.8384e-06
4:164505266 C T 0.093821 5.9431e-05
4:164505954 T C 0.881829 2.3627e-06
4:164507052 T C 0.020303 2.1147e-06
4:164519380 G C 0.623465 -1.3507e-05
4:164524865 A G 1.740889 2.1000e-05
4:164525424 C T 0.034896 -3.6797e-06
4:164525546 G A 0.159915 2.3647e-05
4:164527427 G T 1.703163 5.1856e-05
4:164530260 A G 0.075420 -5.4614e-06
4:164530943 C A 0.118232 6.5307e-05
4:164532801 C T 0.029560 -4.9557e-05
4:164538488 A G 0.091178 -1.8795e-05
4:164560459 G A 1.557136 1.5998e-06
4:164565527 G T 0.837647 1.1941e-05
4:164570327 C T 0.916543 -1.1252e-05
4:164570672 A G 0.553702 1.1932e-05
4:164570931 T C 0.045357 -4.3484e-05
4:164571086 A G 0.074073 1.1507e-05
4:164571149 T G 0.157010 -1.5799e-05
4:164571263 T C 0.072518 8.5509e-06
4:164572108 T C 0.469415 -4.2924e-05
4:164574090 T C 0.212206 -4.2744e-05
4:164574409 G C 0.449336 -3.7040e-05
4:164584391 A G 1.256391 -7.8742e-05
4:164585566 A C 0.099277 3.1473e-05
4:164589328 C G 0.174038 3.1508e-05
4:164593338 G A 0.217551 3.5509e-06
4:164594318 T C 0.089653 1.8514e-05
4:164600389 T C 0.099173 -1.6888e-05
4:164604870 T C 0.054533 9.6432e-06
4:164609977 C T 1.030397 -3.3021e-05
4:164610661 G A 0.139616 4.9012e-06
4:164616687 T C 0.052050 4.2169e-05
4:164617481 G A 0.024353 3.6689e-05
4:164620215 A G 0.825881 2.9554e-05
4:164651342 G T 0.044481 3.3756e-05
4:164652784 T C 0.109887 -7.4781e-05
4:164652926 T C 0.974102 -3.0098e-05
4:164656903 A C 0.236303 -5.0690e-06
4:164661205 G A 0.035883 1.4212e-05
4:164661252 C A 0.184181 -7.4955e-06
4:164669428 T C 0.726753 -7.1748e-05
4:164670738 T G 0.025428 9.7407e-06
4:164672357 C T 0.950829 -4.1362e-05
4:164675031 T C 0.714867 -3.2279e-06
4:164678672 T C 0.050249 -1.0562e-05
4:164681261 A G 0.037775 8.6892e-06
4:164685284 A C 0.062648 1.0770e-05
4:164693725 A G 0.035214 5.5776e-06
4:164700200 C T 1.763279 -1.3111e-04
4:164701659 A G 0.906222 -1.1385e-05
4:164708668 T C 0.021280 -3.2863e-06
4:164710968 C T 0.023162 2.2001e-05
4:164718775 A C 0.485537 -6.3313e-07
4:164727107 C T 0.074690 -3.8245e-06
4:164730139 A G 0.049002 2.1219e-05
4:164747629 G A 1.762006 -4.6574e-05
4:164748523 A G 0.826368 -2.2416e-05
4:164750654 G A 0.031647 -5.8589e-07
4:164752195 G T 0.109491 7.9641e-05
4:164757235 T G 0.150782 1.1662e-05
4:164760995 A C 0.028492 -2.1423e-05
4:164769577 G A 0.021043 2.0308e-05
4:164777197 T C 1.035350 3.8682e-05
4:164777336 C T 0.113838 1.4936e-05
4:164778284 T C 0.073826 2.5686e-05
4:164779320 C T 0.485141 5.1509e-05
4:164779494 G C 0.199268 7.3145e-06
4:164780120 C T 1.021715 5.6543e-06
4:164781691 C T 0.072330 -3.2227e-06
4:164784772 G A 0.495923 -3.7418e-05
4:164790801 G A 0.177563 4.2600e-05
4:164790991 G A 0.030053 -2.6660e-05
4:164794781 A G 0.029342 5.7278e-06
4:164797054 C A 0.903446 -8.1234e-06
4:164797407 A G 0.493534 -3.7272e-05
4:164802818 T A 0.120131 -1.7488e-05
4:164803647 C T 0.888827 -2.5651e-06
4:164812880 T C 1.103493 -9.4856e-06
4:164820892 A C 1.337780 -9.0647e-06
4:164824584 C T 0.051787 1.8775e-05
4:164829751 C T 0.494969 -3.0240e-05
4:164837377 C T 0.181597 -4.8497e-06
4:164837787 T C 0.034328 -2.1142e-05
4:164856265 G A 0.251061 2.3278e-06
4:164859283 G A 0.035769 -1.5836e-05
4:164861703 C T 1.768073 -4.5349e-06
4:164862703 T C 0.031017 -1.5387e-05
4:164866544 T C 0.028852 -9.6713e-06
4:164880328 A G 0.030206 2.9499e-05
4:164886773 C T 0.084463 -2.8017e-05
4:164888739 C T 0.036006 1.6923e-07
4:164891993 T C 0.034763 -2.8472e-05
4:164897353 C T 0.047405 9.2484e-06
4:164905621 A G 0.034782 1.1551e-05
4:164907092 G A 0.040310 2.1256e-05
4:164908481 T C 1.237400 -3.7085e-06
4:164910097 C T 0.053254 1.6785e-05
4:164918571 G A 0.101698 7.7808e-06
4:164922836 T C 1.038479 -1.7158e-05
4:164922905 C T 0.109706 3.4627e-05
4:164923676 A G 0.024146 -2.0604e-05
4:164927536 G A 0.078192 -2.2772e-06
4:164934874 A G 1.629158 1.9091e-05
4:164940856 T C 0.195840 1.1072e-05
4:164941510 C G 0.023162 -4.5120e-06
4:164964952 A G 0.038866 1.7724e-05
4:164970129 A G 0.190884 1.1749e-05
4:164971729 T C 0.289680 -1.4183e-05
4:164977302 A G 0.209661 2.6910e-05
4:164977604 T G 0.031666 -2.7201e-06
4:164977749 T C 0.041339 -2.6584e-06
4:164982999 A C 0.035590 5.8854e-05
4:164984886 A G 0.022633 -2.5647e-07
4:164985378 A G 0.074417 -7.3042e-08
4:164991575 G A 1.577802 4.4752e-05
4:165000471 G A 0.084495 -1.3829e-05
4:165020121 A G 1.797165 2.8287e-05
4:165033229 G A 1.668935 2.8518e-05
4:165046587 C T 1.143686 -6.3236e-07
4:165050022 T C 0.057899 1.0888e-06
4:165057027 G A 1.008342 -6.3358e-07
4:165062590 C T 0.142430 8.3958e-07
4:165071072 T C 0.097222 -8.6801e-06
4:165074452 T C 0.058844 3.6496e-06
4:165077921 G A 0.144241 3.8571e-06
4:165097529 C A 1.793400 2.4278e-05
4:165102399 T C 0.135533 -6.4723e-06
4:165110371 T C 0.137373 -3.1885e-05
4:165118253 C T 0.135682 -4.1697e-06
4:165118796 A G 1.029102 4.0570e-06
4:165130601 A G 0.091312 -1.0816e-06
4:165132797 A G 0.040813 -7.2395e-06
4:165137238 G A 0.071398 -5.2337e-06
4:165140204 T C 1.291018 -6.3900e-06
4:165144578 C A 1.854444 2.3733e-05
4:165147509 A G 0.422480 -5.8254e-06
4:165160898 C A 0.350504 -2.3267e-05
4:165172241 T C 0.066825 8.2183e-06
4:165172763 A G 0.119537 1.3195e-05
4:165180126 G A 0.027450 1.5930e-06
4:165202662 T C 1.940134 -6.8618e-06
4:165202724 T G 1.409321 3.0318e-05
4:165205985 T C 0.025084 2.5650e-05
4:165210773 A G 1.873539 2.6683e-05
4:165216163 T C 0.021663 -3.0628e-05
4:165221155 T A 0.065676 3.9488e-06
4:165221971 T G 0.215555 -8.6843e-06
4:165222216 A C 0.352649 -5.9062e-06
4:165223275 T C 0.390986 -2.6001e-05
4:165224350 A G 0.044727 -2.8164e-05
4:165224402 C T 0.026931 -3.0032e-05
4:165225302 C T 1.229529 2.2414e-05
4:165226613 C T 0.118450 -4.2083e-06
4:165228232 G A 0.026083 -4.4101e-05
4:165247830 C T 0.047389 3.0318e-05
4:165253473 C T 0.125961 -1.1612e-05
4:165257978 T C 0.991610 2.0578e-05
4:165267978 G A 1.014269 1.0673e-05
4:165284574 G A 0.085716 2.9530e-06
4:165291777 C A 1.339380 1.9501e-05
4:165302850 G A 0.062216 -3.2115e-05
4:165315996 A G 0.975854 2.6833e-05
4:165325028 G A 0.238195 3.4920e-05
4:165327530 G A 0.363455 -1.7626e-05
4:165329484 T G 0.339030 -6.3279e-06
4:165334599 A G 0.255518 5.8238e-06
4:165339694 A G 0.047983 2.5435e-05
4:165360965 T G 0.239535 8.4293e-06
4:165362075 C T 0.093665 -9.7299e-06
4:165383521 C T 1.655426 8.4611e-06
4:165385743 G T 0.102091 1.8523e-05
4:165399369 T C 0.296548 8.0311e-06
4:165401629 C T 0.750529 9.6083e-07
4:165425726 G T 1.117074 3.0319e-06
4:165427519 T C 0.043445 1.9003e-05
4:165430450 T A 0.058892 -3.8393e-06
4:165431054 C T 1.279862 -3.7045e-05
4:165433472 C G 1.084544 3.8763e-05
4:165435806 C T 0.101630 1.6960e-05
4:165443742 C T 0.605113 2.7367e-05
4:165444573 G A 0.106768 -6.6393e-06
4:165445575 A G 1.111559 2.7233e-05
4:165449448 G A 0.800122 2.4517e-05
4:165451309 T C 0.210969 -9.5145e-06
4:165451344 G A 0.058263 2.0934e-05
4:165452533 G A 0.204516 2.5733e-06
4:165453053 A G 0.193695 4.2240e-05
4:165458952 C T 0.103078 1.8071e-05
4:165458971 T C 0.175586 -5.0339e-06
4:165460752 A G 0.040631 -2.7504e-07
4:165463652 G A 0.095275 -4.8608e-06
4:165465192 T C 1.075206 2.8989e-05
4:165465802 C T 0.055757 3.3546e-05
4:165471368 A G 0.042634 6.8720e-06
4:165472446 T C 1.038171 -5.1404e-06
4:165472510 C T 1.363558 9.6691e-06
4:165473139 A G 0.036298 -2.7969e-05
4:165473423 C T 0.207064 7.9886e-05
4:165473826 T C 0.248530 -3.7718e-05
4:165474066 C T 0.222037 9.5396e-06
4:165483847 T C 0.365168 2.7288e-05
4:165484115 A C 1.469220 -5.3978e-05
4:165506231 T C 1.771763 2.4436e-05
4:165510722 C T 0.150126 -8.5476e-06
4:165512813 A G 0.035292 -3.6637e-05
4:165516071 C T 1.775869 2.3082e-05
4:165531314 C T 0.036240 7.8655e-06
4:165535658 G T 1.938735 2.5060e-05
4:165536099 C T 0.248322 1.5827e-05
4:165544483 T C 0.067526 9.5520e-06
4:165559995 C T 1.504242 -4.2565e-06
4:165560063 T C 0.220239 1.0571e-05
4:165560959 G T 0.234547 4.2527e-05
4:165561062 C T 0.050969 2.4369e-05
4:165561295 C T 0.169708 -5.8254e-06
4:165565503 C T 0.040368 -2.2440e-05
4:165565756 G A 1.526483 2.8996e-05
4:165566318 A G 0.050288 1.6724e-05
4:165569551 T C 0.093973 1.4217e-04
4:165577608 C T 0.045367 2.4288e-06
4:165581759 T C 0.152778 -1.3393e-06
4:165585563 G A 1.019176 4.7911e-05
4:165587216 C T 0.349351 -1.7073e-05
4:165599172 C A 0.077913 -3.4268e-05
4:165605028 T C 0.024048 -3.2427e-06
4:165609979 T G 1.246985 9.3454e-05
4:165615429 G A 1.086271 5.9623e-05
4:165619147 A G 0.171324 1.3150e-05
4:165620792 A G 0.049424 -1.3891e-05
4:165623964 T G 0.074125 1.2860e-05
4:165624309 C T 1.879210 1.4825e-05
4:165629196 C T 1.290485 1.7750e-05
4:165630542 A G 0.039550 -1.5411e-05
4:165633094 C A 1.289015 1.4415e-05
4:165642091 G A 0.428462 -3.5033e-05
4:165644643 C T 0.157101 -9.0336e-06
4:165652169 T C 0.079188 -1.4476e-05
4:165661265 T C 1.006015 3.7823e-05
4:165663855 C T 1.088452 2.2477e-05
4:165667744 A G 0.191955 1.4757e-05
4:165678228 A C 0.156790 -1.6650e-06
4:165683354 A T 0.057396 -3.5516e-05
4:165686212 T G 0.022412 -1.3276e-05
4:165693667 T G 0.071814 1.8418e-06
4:165693707 T C 1.475082 5.4040e-06
4:165697405 C T 0.049268 -4.4423e-05
4:165698208 G A 1.037408 1.6105e-05
4:165700408 T C 0.123608 -1.5539e-05
4:165701031 G A 0.035685 3.3282e-05
4:165702921 G T 0.041560 3.7446e-05
4:165707728 C A 1.144631 4.8487e-05
4:165708174 A G 0.045984 6.9751e-05
4:165713139 G A 1.250107 8.6264e-05
4:165717677 T C 0.138068 -2.3810e-05
4:165718132 A G 1.615081 7.6550e-05
4:165718470 G A 0.078861 -6.6795e-06
4:165724356 T C 0.124568 -2.1226e-05
4:165725531 G A 1.729558 3.9502e-05
4:165729293 A C 1.147150 5.6463e-05
4:165730714 A G 0.994534 4.7202e-05
4:165730769 A C 0.153641 5.3941e-06
4:165734182 T C 0.083827 -6.6265e-06
4:165737055 C T 0.941241 3.1800e-05
4:165739740 T C 0.116843 1.0236e-05
4:165739878 A C 0.661207 3.4185e-06
4:165740292 A C 0.053478 1.8488e-05
4:165740870 A G 0.524785 -6.0489e-07
4:165743174 T C 1.132956 1.2575e-05
4:165748731 T C 0.081688 2.2858e-05
4:165749303 G C 0.126418 1.2161e-05
4:165752283 C G 0.040083 -1.5167e-05
4:165755826 A G 0.172571 3.7633e-06
4:165761391 G A 1.745492 2.7050e-05
4:165761928 G A 1.193451 -8.4102e-06
4:165765352 G A 0.097547 5.7127e-07
4:165767146 A G 0.032539 3.0798e-06
4:165767472 T C 1.092827 6.6898e-06
4:165767677 T C 0.516583 -1.4447e-05
4:165769720 A G 0.138386 -2.1090e-06
4:165770255 C T 0.054364 3.6115e-07
4:165771319 C T 0.505106 8.0548e-06
4:165772557 C T 0.370339 -2.4559e-06
4:165777992 T C 0.051479 -1.7840e-06
4:165778127 C T 0.113354 2.9915e-05
4:165788675 A G 0.083580 -3.8970e-05
4:165796146 G A 1.173983 1.4106e-05
4:165798690 C T 0.070749 -8.9643e-06
4:165799931 C T 0.246699 -9.6978e-06
4:165802660 T C 1.273941 5.8758e-06
4:165805049 G A 0.954743 2.5737e-05
4:165814359 G A 0.599744 1.2263e-05
4:165818546 T C 0.027453 -2.4333e-05
4:165821831 A G 0.376766 -1.6106e-05
4:165823333 T C 0.459615 3.3032e-05
4:165823437 G A 1.246209 4.1237e-05
4:165823867 T C 0.424541 -8.0541e-05
4:165827632 T C 0.868859 -6.5881e-06
4:165835522 C T 0.199365 1.6816e-05
4:165837436 C T 0.476331 4.8250e-05
4:165839963 T C 0.052326 5.5861e-06
4:165843693 A G 0.115194 -2.3129e-05
4:165845582 G A 0.559295 1.3093e-05
4:165849828 C T 0.075689 4.2740e-05
4:165849854 A C 1.078637 3.4282e-05
4:165853339 G A 0.056766 4.7082e-08
4:165854123 C T 1.208067 2.4468e-05
4:165859951 C T 0.531903 2.0708e-05
4:165864753 C T 0.056153 -2.6420e-05
4:165870235 G C 0.062469 9.9260e-06
4:165871040 G A 0.096132 -2.5084e-06
4:165873110 T C 0.050599 1.1040e-05
4:165878335 G A 0.300645 -9.5235e-06
4:165893383 A G 0.046604 4.5721e-06
4:165898682 T C 0.109014 -1.8696e-05
4:165904767 A G 0.064764 2.5934e-05
4:165905118 G A 0.298360 -7.6847e-06
4:165906141 T C 0.927375 2.8222e-05
4:165906523 A G 0.065420 -1.0245e-05
4:165908890 G C 0.049392 -3.5810e-06
4:165910944 C T 0.569552 2.6786e-05
4:165926222 A G 0.694876 -3.4340e-06
4:165930299 T G 0.337618 -5.1959e-06
4:165932420 A G 0.063631 4.4253e-07
4:165933062 C T 0.102263 -9.4537e-06
4:165944299 A C 0.709051 -1.2344e-05
4:165964290 A G 0.137175 -2.1839e-05
4:165968073 C T 0.114324 -3.3544e-05
4:165969648 A G 0.096813 -9.2534e-06
4:165972940 T C 0.709943 1.1047e-05
4:165979548 G A 1.913382 6.0217e-05
4:165981670 G A 0.111825 -2.4770e-06
4:165982775 G A 0.910470 2.1393e-05
4:165983981 A G 0.136935 -3.3301e-05
4:165984395 G C 0.112351 -8.3137e-07
4:165993109 C T 0.835732 -6.6046e-06
4:165994160 G A 1.846339 -8.2767e-06
4:166000281 T C 0.040303 -8.0867e-06
4:166012560 T G 0.588426 3.2131e-05
4:166013836 C T 0.089724 -4.1617e-05
4:166014766 A G 1.806942 -1.9125e-05
4:166017994 G A 1.103409 -8.7725e-05
4:166021811 C G 0.442318 4.2213e-05
4:166023126 C A 0.036954 1.8445e-05
4:166027530 T C 0.431860 2.9758e-05
4:166030171 G A 0.054549 2.0329e-05
4:166030858 T C 0.067701 -2.7909e-05
4:166035174 A G 1.407530 -9.8383e-06
4:166038634 C T 0.077351 -1.5345e-05
4:166039979 G A 0.704831 4.7550e-06
4:166044729 C T 0.439316 2.5620e-05
4:166045556 T C 0.171785 -2.6278e-05
4:166050559 T C 0.048480 2.1212e-05
4:166052268 C T 0.271445 -4.4546e-05
4:166052580 T C 0.150240 -2.0576e-05
4:166053814 T C 0.257439 -1.3540e-05
4:166054879 T C 0.044912 5.2355e-06
4:166055934 T C 0.530731 7.5504e-06
4:166064955 T G 0.049541 2.0155e-05
4:166083655 A G 0.266541 -1.2434e-05
4:166089111 C T 0.372592 -4.8697e-07
4:166098647 G A 0.556169 -4.2288e-05
4:166104429 C T 0.074988 4.0073e-05
4:166112950 A G 0.259858 -2.0610e-05
4:166114257 T C 0.067860 1.1135e-05
4:166127875 A G 0.045958 -1.4506e-05
4:166132731 G C 0.458343 -2.7151e-05
4:166162799 A G 0.051359 4.4926e-06
4:166180003 T C 0.809652 -1.2153e-05
4:166191143 T C 0.170484 2.6758e-06
4:166196175 T C 0.052764 1.1670e-06
4:166215850 A G 0.127009 -3.6133e-05
4:166223134 T C 0.036288 -1.3684e-05
4:166226094 T A 0.038950 7.5140e-05
4:166231528 G A 0.135546 -7.3865e-06
4:166234051 G A 0.663668 7.5838e-06
4:166246322 T C 0.036019 1.1054e-04
4:166252950 C T 0.343253 5.2347e-07
4:166253109 T C 0.891145 2.1131e-05
4:166255557 A G 1.278748 -8.9430e-06
4:166255704 A T 0.680595 -2.1769e-05
4:166258219 C T 0.036587 1.0870e-05
4:166260186 T C 0.036610 1.4815e-05
4:166268252 G A 0.132362 2.8195e-05
4:166270485 G A 0.202458 -1.6356e-08
4:166281629 G T 0.236283 4.2031e-07
4:166287317 A G 0.049148 -1.2939e-05
4:166299487 C T 0.665579 -5.9320e-05
4:166304266 C T 0.256794 -5.8471e-06
4:166304912 T C 0.150941 2.2510e-05
4:166309759 G A 0.567617 1.2689e-05
4:166312559 C T 0.087433 -1.4070e-05
4:166318604 T G 0.033215 2.2667e-06
4:166321799 T C 0.161752 3.0318e-05
4:166322170 A C 0.903154 3.0654e-05
4:166328196 G A 0.044283 -1.4884e-07
4:166330318 A G 0.084090 8.9593e-06
4:166332685 G T 0.036603 -1.1446e-05
4:166334391 C T 0.640531 2.2252e-05
4:166350400 G A 0.611764 1.0558e-05
4:166359629 C T 0.733686 4.7395e-06
4:166361814 G A 0.124237 5.1705e-05
4:166370757 C T 0.424252 -1.0288e-05
4:166377386 A C 0.030624 -2.0681e-06
4:166379034 T C 0.028271 -2.3299e-05
4:166381223 A G 0.181805 -1.5422e-05
4:166383995 A C 0.024045 1.3725e-05
4:166390355 T C 1.424327 -5.5785e-06
4:166390495 A G 0.094006 -6.6188e-06
4:166390858 C T 0.028310 -3.1644e-05
4:166392139 A G 0.202913 -1.7455e-05
4:166395416 C A 0.372429 8.5255e-06
4:166399268 C A 0.048210 2.1780e-05
4:166407157 A G 0.585024 -1.7219e-05
4:166408302 T C 0.223287 1.9212e-05
4:166418413 G T 0.181451 -4.8979e-07
4:166419797 G A 0.028151 3.1932e-05
4:166422487 C T 0.079474 -2.7429e-06
4:166424971 A G 0.036697 4.5973e-05
4:166427306 G A 0.242379 3.8136e-06
4:166429654 T C 0.027515 3.7810e-06
4:166434074 T C 0.868106 -6.5141e-07
4:166437743 A C 0.071671 2.7069e-05
4:166440213 A C 0.114867 -8.8504e-06
4:166441213 A G 0.234524 8.9108e-06
4:166446086 A G 0.650636 -2.2285e-06
4:166449282 G A 0.045468 7.2508e-05
4:166453573 C T 0.113257 4.4995e-05
4:166453634 A C 0.209427 1.5890e-05
4:166453722 C A 0.810278 1.7856e-05
4:166457742 G T 0.292575 -7.0475e-06
4:166466381 C T 0.029615 4.2639e-06
4:166467661 A G 0.021663 -3.7132e-05
4:166473287 A G 0.381180 -2.9871e-06
4:166473571 C T 0.515963 1.1208e-05
4:166481984 A G 0.114269 2.3977e-05
4:166484229 G T 0.039953 1.0694e-05
4:166487203 A C 0.052362 3.9953e-07
4:166495142 A G 0.471794 -2.8612e-05
4:166495534 A G 0.053569 3.1589e-05
4:166502271 T G 0.955996 5.7444e-05
4:166506917 G A 1.970898 4.7978e-05
4:166510280 T C 0.057922 2.1232e-05
4:166512648 G A 0.821012 -7.2841e-05
4:166512796 A G 0.091454 -9.2446e-06
4:166520423 T C 0.028274 4.1874e-05
4:166535078 G A 1.971002 4.0160e-05
4:166535079 C T 1.971255 3.6019e-05
4:166538834 A G 0.106992 -3.2876e-07
4:166543575 C A 1.341743 -1.2756e-05
4:166545642 C T 0.174992 2.5326e-05
4:166546180 C T 1.265009 5.6541e-06
4:166547939 G A 1.962679 3.1995e-05
4:166554832 C T 0.072635 -2.2348e-05
4:166556994 C A 0.164800 -3.6795e-05
4:166564046 G C 0.021267 -2.4305e-05
4:166565830 A G 0.060684 5.1868e-06
4:166570061 G A 0.043533 7.7256e-06
4:166574267 G A 1.687041 6.0382e-06
4:166586098 G T 0.024240 9.2741e-07
4:166588048 C T 0.617736 3.4892e-05
4:166594188 G A 0.713114 -6.1855e-06
4:166594506 G A 1.467633 3.2629e-05
4:166594879 C T 0.109212 -4.6487e-06
4:166596984 T C 0.032724 2.6078e-05
4:166604001 A G 1.292050 5.5838e-05
4:166606890 G A 0.813608 6.3208e-06
4:166609852 A C 0.548859 -2.6685e-05
4:166617975 T C 0.085729 9.6571e-05
4:166619628 G A 0.115191 7.4112e-05
4:166619708 A G 0.029086 -7.4107e-06
4:166619712 T G 1.611497 7.5483e-05
4:166621498 A G 1.446415 4.0511e-05
4:166638085 A G 0.023240 -1.5293e-05
4:166646557 G T 0.302849 -4.0516e-05
4:166646756 C T 0.214539 1.2272e-05
4:166647782 C T 0.230733 -2.9172e-05
4:166650444 G T 0.797967 9.7756e-06
4:166664618 C A 0.335943 -3.6901e-05
4:166665840 C T 0.905433 8.6827e-06
4:166666938 G A 0.041501 1.0245e-05
4:166667602 G A 0.298973 -4.2671e-07
4:166670491 G A 0.022899 -1.9715e-05
4:166674093 A G 0.463361 9.3234e-06
4:166674512 A G 0.850290 -2.9663e-05
4:166685779 C T 0.858768 -1.7256e-05
4:166686496 A G 0.782082 -4.0675e-05
4:166693220 T C 0.190760 6.8902e-06
4:166698970 A G 0.044877 3.0809e-05
4:166699421 G A 0.239428 1.5482e-05
4:166703385 A G 0.043747 -3.5779e-06
4:166705514 C T 0.077845 -1.7805e-05
4:166710850 G A 0.046441 7.5538e-06
4:166719381 A C 0.060687 2.0482e-05
4:166723955 T C 0.328156 8.9632e-06
4:166726280 T C 0.034078 3.8893e-06
4:166729527 C A 0.350380 1.8076e-05
4:166731429 T C 0.166738 2.7004e-05
4:166731693 G A 0.307357 2.7407e-05
4:166734327 T C 0.148802 -1.5703e-05
4:166734530 A G 0.224176 -1.1528e-06
4:166748758 A G 0.030576 3.5830e-06
4:166750013 A G 0.047753 2.9268e-05
4:166752881 A C 0.363481 1.6506e-05
4:166758637 T C 0.040992 -1.1801e-05
4:166758903 C A 0.271744 1.0476e-05
4:166759746 T C 0.033653 1.7240e-05
4:166759750 G C 0.021335 1.6099e-05
4:166769167 G C 0.247270 -2.9224e-05
4:166772071 G C 0.076653 3.1065e-05
4:166772855 C A 0.877619 3.1444e-05
4:166776504 T C 0.116298 -3.9772e-06
4:166808248 C T 0.225991 1.1218e-05
4:166834680 C T 0.148863 4.0590e-05
4:166838056 A G 0.048775 3.8934e-06
4:166838542 C T 0.041553 1.0210e-05
4:166838696 C T 0.834690 2.9915e-05
4:166848992 T C 0.065235 -9.6524e-07
4:166854660 G A 0.115295 7.3213e-06
4:166855471 C T 0.205243 -8.2452e-06
4:166862215 A G 0.031569 1.2963e-05
4:166869373 A G 0.027057 7.5273e-06
4:166872783 T C 0.061161 -3.7275e-06
4:166878809 T C 0.147046 -8.0834e-06
4:166901205 T C 0.059486 7.4694e-06
4:166910425 T C 0.242028 -6.5226e-06
4:166911850 C T 1.393628 1.6845e-05
4:166916842 A G 0.079085 1.1640e-05
4:166923310 C T 0.025207 3.4464e-05
4:166923314 T C 0.054877 8.3655e-06
4:166927036 T C 0.104921 4.5844e-05
4:166927168 C T 0.881232 2.8782e-05
4:166927567 C T 0.034088 2.9574e-05
4:166929102 A G 0.059499 2.8448e-05
4:166933791 T C 0.442961 1.0673e-05
4:166941381 G T 0.264032 -2.3810e-06
4:166944581 T C 0.063355 1.4819e-06
4:166949650 G A 0.063099 -1.8971e-05
4:166954342 A G 0.476955 5.1017e-05
4:166956392 A G 0.078565 2.7770e-05
4:166957857 C T 0.222524 8.6557e-06
4:166960481 T C 0.060924 1.7325e-05
4:166967504 T C 0.631063 1.9553e-05
4:166967999 T C 0.847897 2.0862e-05
4:166970579 C T 0.030842 -2.6741e-05
4:166971927 A G 0.084187 2.2814e-05
4:166976749 C T 1.115126 -4.0705e-05
4:166981519 G A 0.684311 -8.9821e-05
4:166986194 A G 1.762948 4.9172e-06
4:166996347 G A 0.743992 -5.7761e-05
4:166996703 A G 0.033786 1.3559e-05
4:166996774 G A 0.032572 1.4144e-05
4:166999015 C T 0.029122 1.4518e-06
4:167000676 G A 0.341506 -1.3291e-04
4:167001064 C T 0.063923 1.0411e-05
4:167001986 G A 0.154865 -1.1106e-05
4:167011894 A G 0.318471 -2.3924e-05
4:167015333 G A 1.366301 -1.0529e-05
4:167015529 G C 0.361458 6.9971e-06
4:167018097 C G 0.324255 1.0078e-05
4:167018571 G A 0.898896 4.3418e-05
4:167019072 C T 0.564592 7.3949e-05
4:167020644 G A 0.087430 -1.8576e-05
4:167021750 G A 0.133926 -2.0762e-05
4:167022173 G A 0.105902 -1.9857e-05
4:167023255 G A 0.242229 4.1414e-06
4:167024715 G A 1.121728 -9.5142e-06
4:167026146 C T 0.154164 2.7530e-05
4:167026976 A G 0.054488 1.2925e-05
4:167027707 A C 1.353143 -1.5765e-05
4:167032102 C T 0.056338 1.3315e-06
4:167035237 A G 0.116116 -3.9770e-05
4:167039167 G A 0.247319 3.5928e-06
4:167039582 A T 0.043725 -2.7783e-05
4:167042848 A G 0.475195 -2.9968e-05
4:167043979 T C 0.670854 5.7517e-06
4:167056325 A G 1.849705 3.6413e-06
4:167062249 A G 0.100270 5.9713e-06
4:167062815 A G 0.053251 3.6140e-07
4:167064636 A G 0.071746 -1.7988e-06
4:167066654 A G 0.185703 -9.3191e-06
4:167076765 G C 0.085713 5.6808e-06
4:167076850 T C 1.020001 -1.9958e-05
4:167081391 A G 0.079049 -4.2691e-06
4:167081486 C T 0.665213 1.6247e-05
4:167089201 A G 0.118116 1.6054e-05
4:167095414 A G 0.921315 -2.3268e-05
4:167096369 T C 0.031906 -2.3415e-05
4:167097683 C T 0.864941 -4.5106e-06
4:167099442 C T 0.414245 -1.8814e-05
4:167099676 G T 0.057552 -2.0896e-05
4:167099687 G A 0.230577 1.7864e-05
4:167102485 G A 0.088004 -1.9399e-05
4:167106176 G A 0.191721 -1.5576e-07
4:167106956 G T 0.141466 1.2820e-05
4:167118729 C T 0.725686 -1.2987e-05
4:167120342 A C 0.082217 3.5132e-05
4:167131578 T C 0.049973 -1.6692e-05
4:167136486 C A 0.193756 -2.0261e-05
4:167169918 G A 0.080019 -1.4227e-05
4:167176602 A C 0.031618 2.5639e-05
4:167186124 T C 0.082246 2.3006e-05
4:167196318 G A 1.842272 1.1837e-05
4:167199719 T G 1.899013 2.6055e-05
4:167209321 G A 0.026690 -3.8334e-05
4:167213134 C T 1.662794 4.6692e-05
4:167218904 G A 1.581827 4.1275e-05
4:167231532 A G 0.318308 -5.6493e-06
4:167231551 T C 0.044617 2.9836e-05
4:167244536 T C 0.038859 1.7334e-05
4:167259223 A C 1.100621 3.5908e-05
4:167266207 T C 0.061304 -5.0197e-05
4:167269763 A G 1.898127 4.0350e-05
4:167279318 G A 0.202575 1.4287e-05
4:167279522 T G 0.043264 -6.2541e-05
4:167281877 C T 0.331285 1.5398e-05
4:167284000 G T 0.074742 1.7294e-06
4:167299071 G A 0.184834 -6.7427e-05
4:167300345 A G 1.611692 2.9858e-05
4:167301739 T C 0.089578 -1.4139e-05
4:167305492 A C 0.104902 -4.3738e-05
4:167314761 T C 0.070529 1.2063e-05
4:167319941 G C 1.691517 1.3024e-05
4:167321551 C A 0.105064 -3.9417e-05
4:167321607 C A 0.024152 1.1543e-05
4:167330906 T C 0.107128 9.0225e-06
4:167341667 A G 0.127077 1.7483e-05
4:167341714 T C 0.037142 -3.1693e-05
4:167357841 T G 0.089078 -3.9175e-05
4:167366750 C T 0.701141 -2.1265e-06
4:167374232 A G 0.049395 -2.4071e-06
4:167381038 C T 0.110459 -4.1677e-05
4:167381061 T G 1.806903 -5.2049e-05
4:167390713 T G 0.046789 9.0239e-05
4:167406311 A G 0.077066 1.8031e-05
4:167418403 T C 0.941319 1.8383e-05
4:167421860 A G 0.041112 1.6266e-05
4:167423288 G T 0.041732 -1.7778e-05
4:167428692 T A 0.034428 -1.3196e-05
4:167436581 T C 1.007754 -7.5389e-07
4:167441699 G A 0.094580 -5.5363e-05
4:167455493 A G 0.095917 -5.7319e-05
4:167462402 A G 0.093759 -5.8886e-05
4:167466146 T C 1.008783 4.0919e-06
4:167468064 A G 1.948878 -1.1464e-05
4:167485564 A G 0.060281 -7.2388e-06
4:167486791 T C 0.071522 1.6707e-06
4:167498755 A G 0.054439 -3.5371e-05
4:167500157 T C 0.035448 -2.2362e-05
4:167500499 T C 0.082386 5.2428e-05
4:167531129 G A 0.075910 1.8775e-05
4:167531876 C T 0.080399 -4.8030e-05
4:167532883 C A 0.066277 -1.9047e-05
4:167539778 G A 0.047542 1.1150e-06
4:167540460 T C 1.157598 -1.9111e-05
4:167556784 C T 0.030125 8.2542e-05
4:167559605 G A 0.063466 -1.8423e-05
4:167561167 C T 0.065504 -6.8114e-05
4:167566167 T C 0.830146 1.5591e-05
4:167569482 G A 1.245469 -1.6430e-05
4:167571420 A G 0.109018 -4.5778e-05
4:167600366 G A 0.075465 1.3943e-05
4:167601556 T G 0.095083 -4.3933e-06
4:167606051 C T 0.105269 -6.0166e-05
4:167613188 G A 0.036233 1.3403e-05
4:167617754 G A 0.066997 1.5742e-05
4:167619504 A C 0.021160 2.6622e-05
4:167633134 G T 0.538138 6.7033e-06
4:167635674 A G 0.498095 7.8834e-07
4:167636826 C T 0.060911 -4.9436e-05
4:167644949 T C 0.104207 4.2173e-05
4:167645134 A G 0.046412 -2.0809e-05
4:167645237 A G 0.066952 -1.5468e-05
4:167648055 C T 0.782140 -7.3294e-05
4:167654104 G A 0.059145 -5.6400e-06
4:167655790 G T 0.051346 -1.2241e-05
4:167656823 A G 0.072804 1.1996e-05
4:167658259 A G 0.407734 4.3117e-06
4:167658622 G A 0.044169 -1.2119e-05
4:167659314 C T 0.072496 7.6881e-06
4:167659338 T C 1.638590 -4.5948e-05
4:167666748 T C 0.106203 -1.6766e-05
4:167671211 C T 1.640028 -4.3435e-05
4:167672408 T C 0.149139 5.0016e-05
4:167675395 G C 0.961706 -3.4104e-05
4:167683916 C G 0.099420 3.0554e-05
4:167684049 C T 0.678689 2.4557e-06
4:167695360 C T 0.035169 -2.9608e-06
4:167696109 C A 0.563443 -4.0750e-05
4:167697017 T C 0.065530 -1.1498e-05
4:167700120 A G 0.439917 5.4018e-05
4:167701888 C T 0.380966 6.1647e-06
4:167707552 A G 0.045695 2.1639e-05
4:167711481 G T 0.510205 -7.3308e-06
4:167712471 G C 0.034786 -1.8457e-05
4:167720627 A G 0.106982 5.2059e-06
4:167722308 T C 0.526077 1.4459e-05
4:167723597 A G 0.116619 1.3320e-05
4:167730244 T C 0.035931 -1.9804e-05
4:167733075 C T 0.092068 -1.1709e-05
4:167749440 C T 0.095184 1.5726e-06
4:167753460 C A 0.279670 4.6578e-05
4:167755738 C G 0.184304 -2.9061e-06
4:167770109 A G 0.048817 -3.7157e-06
4:167776603 T C 0.085515 4.3329e-05
4:167778165 G A 0.131949 8.3904e-05
4:167801478 C T 0.209959 -7.6418e-06
4:167804226 T C 0.039456 -3.6472e-06
4:167809058 C T 0.065150 8.7395e-06
4:167818410 A G 1.523175 1.0476e-05
4:167824912 T C 0.029492 -2.3068e-05
4:167829957 C T 0.037369 1.9662e-05
4:167830721 T C 1.888616 -2.7174e-05
4:167839898 G A 0.064086 -2.1021e-05
4:167840222 G A 0.050852 7.9741e-06
4:167843124 T C 0.077488 -2.3590e-05
4:167843507 C T 0.473754 8.1639e-05
4:167847652 T C 0.560772 -4.5254e-05
4:167851419 A G 0.102266 -6.6871e-06
4:167851901 A G 0.060184 -4.6599e-06
4:167852982 C A 0.520212 1.4661e-05
4:167856420 T C 0.068208 8.6684e-05
4:167862624 A C 0.223783 -1.8709e-05
4:167864439 T C 0.046055 -1.3786e-05
4:167865491 G A 0.022000 1.1813e-05
4:167869220 G T 0.204909 -4.9645e-05
4:167876114 C A 1.280582 1.1007e-04
4:167879595 C T 0.103707 1.2705e-05
4:167880346 C A 0.187440 9.9701e-06
4:167882233 T C 0.555215 -8.8968e-05
4:167897673 C T 0.031725 1.7126e-05
4:167901033 G A 0.140203 1.0955e-05
4:167909280 A G 0.033244 -2.0872e-06
4:167913177 A G 0.114425 5.5845e-05
4:167914952 C T 0.077468 -3.9822e-05
4:167932140 G T 0.045993 2.5700e-05
4:167932509 T C 0.323771 -2.5882e-05
4:167946487 T G 0.139457 -4.7533e-06
4:167954614 C T 0.696129 3.5704e-05
4:167964906 C T 1.147776 8.3901e-05
4:167968263 A G 0.293725 -2.1462e-05
4:167968335 A G 0.031170 -1.7294e-05
4:167983397 A C 0.067942 4.6190e-06
4:167987446 G T 0.105833 -5.2979e-07
4:167992004 C T 0.370407 7.5000e-06
4:168002917 T C 0.055763 -1.9419e-05
4:168004158 C T 0.077244 -3.5429e-05
4:168007122 A G 0.032257 1.8022e-05
4:168019978 C T 0.196447 3.2681e-05
4:168034319 A G 0.228545 -1.8530e-05
4:168039224 G A 0.232343 1.9214e-05
4:168043811 C T 0.069776 8.3847e-07
4:168061273 T C 0.075865 -5.7283e-05
4:168065580 A G 0.068971 -1.4926e-05
4:168073317 A G 0.029823 -2.0032e-06
4:168073690 T G 0.353035 1.9010e-05
4:168087865 T C 0.100900 1.5241e-05
4:168091481 G C 0.653515 -2.7501e-05
4:168098186 C A 0.104366 -2.2361e-06
4:168116774 T G 0.139691 -2.6091e-06
4:168125825 A G 0.027995 -7.5058e-06
4:168131448 A G 0.346057 9.4666e-06
4:168134849 T C 0.169997 1.8346e-05
4:168140368 T C 0.080841 -2.1671e-05
4:168155178 G A 0.217590 2.0907e-05
4:168164902 A G 0.090883 1.9690e-06
4:168166788 G A 0.699703 6.3364e-06
4:168172998 C T 0.066264 1.6305e-05
4:168175697 C A 1.355145 8.8713e-06
4:168191092 C A 0.387217 -1.9285e-05
4:168211119 T C 0.141060 5.0784e-05
4:168214407 T C 0.139366 4.0743e-05
4:168215607 A C 0.030430 -6.1348e-06
4:168219869 A C 0.067906 1.6014e-05
4:168222889 G A 0.030757 9.3383e-06
4:168224994 G T 0.034172 1.8593e-05
4:168226309 G A 0.213101 -3.1793e-06
4:168231967 C T 1.024782 -7.6026e-05
4:168232131 T G 0.050972 2.4546e-06
4:168237207 A G 0.109913 7.5227e-06
4:168251190 T C 0.193607 -3.0259e-05
4:168251992 T G 0.146867 4.0891e-05
4:168257214 A T 0.096742 -2.4485e-05
4:168277239 A C 0.056666 -4.8706e-07
4:168283047 A G 0.241317 -2.8998e-05
4:168283181 C T 1.819801 -2.9999e-05
4:168286099 T G 0.048197 9.9376e-06
4:168288641 C A 0.121865 -5.3433e-06
4:168293418 G A 0.047548 -1.5314e-05
4:168293581 A G 0.720940 4.4308e-05
4:168294218 A C 0.932854 -7.2456e-05
4:168295352 A G 0.047490 -9.0005e-06
4:168299800 T C 0.076640 -2.8303e-05
4:168299957 G A 1.912905 -2.3429e-05
4:168324025 T C 0.026122 2.2256e-05
4:168326873 T G 0.689952 -8.4072e-06
4:168330080 C T 0.066614 -1.2691e-05
4:168343094 T G 0.121498 -1.0538e-06
4:168345213 T C 0.043929 -5.4775e-06
4:168346568 G A 0.035883 3.2893e-05
4:168352047 A G 0.032796 -3.8382e-05
4:168356020 T C 0.230252 -5.7310e-05
4:168356099 C T 0.476835 1.3298e-05
4:168363398 G A 0.826864 -2.0583e-05
4:168363857 C G 0.098310 5.1125e-06
4:168376165 T C 0.064228 -9.8518e-06
4:168377326 C T 0.711505 -2.7402e-05
4:168382012 A G 0.060161 1.7787e-05
4:168382809 C T 0.100965 -4.2320e-05
4:168385251 A G 0.042257 -2.8739e-05
4:168387452 G A 0.072223 -2.4956e-05
4:168390248 C T 0.275885 6.7047e-06
4:168391112 C T 0.097268 3.2064e-07
4:168393631 T C 0.023123 1.9284e-06
4:168400843 G T 0.476088 3.3464e-05
4:168403671 G T 0.662363 -1.8875e-05
4:168406561 T C 0.065309 5.1678e-06
4:168406760 G C 0.049307 1.0417e-05
4:168414883 A G 0.058487 1.4232e-05
4:168414993 A G 0.282835 -9.3073e-06
4:168420893 G A 0.073206 6.8370e-06
4:168428870 T C 1.225364 1.7931e-05
4:168437544 T C 0.045919 -1.3334e-05
4:168438248 T C 0.072031 4.1487e-06
4:168439865 T C 0.256076 -1.3752e-05
4:168449807 G C 0.030284 -2.1140e-05
4:168451332 G A 0.044390 -1.3918e-05
4:168453685 C A 0.112637 3.7772e-05
4:168462798 C A 0.296130 -2.5617e-05
4:168472046 G T 0.273607 2.0488e-05
4:168473188 T C 1.448414 -1.9369e-06
4:168485751 G A 1.721687 1.3231e-05
4:168490750 G A 0.114091 -3.2664e-05
4:168492137 C T 1.260507 3.6981e-05
4:168498340 C T 0.043608 -1.0277e-05
4:168498575 T C 0.458470 -2.8791e-05
4:168499605 A G 0.350504 3.1179e-04
4:168508673 T C 0.107317 6.6328e-06
4:168514878 A G 0.148519 -2.2951e-06
4:168516421 G A 0.038281 -5.5362e-05
4:168521642 G A 0.025178 4.2136e-06
4:168526925 A G 0.068474 1.0699e-05
4:168528140 A G 0.028258 -3.7920e-05
4:168530370 A C 0.047516 -1.6417e-05
4:168534413 C T 0.172422 1.4858e-05
4:168536816 G A 1.717201 7.1230e-06
4:168546900 C T 1.372952 4.1562e-05
4:168553304 T C 0.103240 -6.5681e-06
4:168554789 C A 0.979113 3.0345e-05
4:168560438 A G 0.370128 1.8717e-05
4:168562354 A G 0.026651 -1.3976e-07
4:168573801 C T 0.935249 -1.2511e-05
4:168576098 T C 0.724657 5.3740e-05
4:168587074 A C 1.659893 4.5874e-05
4:168587317 A G 0.046714 -3.9766e-06
4:168596887 T C 1.322018 4.0798e-06
4:168597087 C A 0.108488 -2.4557e-05
4:168599351 G A 0.061645 -3.6686e-05
4:168609264 T C 0.094372 1.4918e-05
4:168610140 C T 1.175180 2.5957e-05
4:168612287 G A 1.672425 -2.5452e-05
4:168617513 C T 1.436888 3.4446e-06
4:168620320 C A 0.221352 -4.9076e-05
4:168620546 C T 1.595012 -3.8939e-06
4:168622517 C A 0.195824 -5.6769e-05
4:168626675 T C 0.032348 -1.0873e-05
4:168627573 C G 1.208820 -7.6956e-05
4:168632638 C T 0.162483 -4.1989e-05
4:168633403 T C 0.041829 2.1481e-05
4:168635614 T G 0.413551 1.3348e-05
4:168637382 C A 0.372705 4.5797e-05
4:168638170 T C 0.114344 -4.0391e-05
4:168656018 G T 0.451050 1.7107e-05
4:168658737 T G 0.087478 -2.1855e-05
4:168659520 T G 0.028407 5.7617e-05
4:168660769 T C 0.045779 -2.6823e-05
4:168663035 G A 0.308892 7.9531e-06
4:168685541 A G 0.054517 -1.3230e-06
4:168686778 A G 1.164388 -3.4689e-05
4:168691017 T G 0.109316 2.8309e-05
4:168706638 T G 1.941228 7.6256e-05
4:168708073 G C 0.856304 1.0088e-05
4:168713900 C T 0.046535 -3.5392e-05
4:168715976 C T 0.053076 -2.0512e-05
4:168716283 A C 0.034351 3.4048e-05
4:168723360 T C 0.103130 -1.1313e-04
4:168734480 A G 0.113880 6.9915e-06
4:168737612 T G 0.919792 -1.1147e-05
4:168738669 A G 0.210700 4.2798e-05
4:168758989 A G 0.033958 2.9964e-05
4:168761329 T C 1.947077 -4.3830e-05
4:168776791 A G 0.318104 -3.7990e-05
4:168777785 A G 0.069380 -2.1046e-05
4:168789572 A G 0.102896 -2.4250e-05
4:168796774 T C 0.042128 -2.1947e-05
4:168804437 T C 0.059269 -8.8512e-06
4:168807526 T C 0.611358 -1.6559e-05
4:168807727 T C 0.936177 1.5995e-05
4:168810233 C G 0.448632 1.9710e-06
4:168829491 A G 0.050898 -1.0518e-05
4:168831808 G T 0.036762 3.0514e-05
4:168832595 G A 0.541040 6.1546e-05
4:168838142 C G 0.315089 -4.4356e-05
4:168841128 A G 0.061473 6.2639e-06
4:168849812 C T 0.055799 -1.4679e-05
4:168850375 A G 0.453770 -1.1079e-04
4:168855062 G T 0.182062 -7.0267e-06
4:168856235 T C 0.050661 2.5091e-06
4:168856615 T G 0.120307 -2.6418e-05
4:168856814 C G 0.038986 1.3976e-05
4:168857960 T C 0.048314 -2.0307e-05
4:168859773 T C 0.211079 1.1818e-05
4:168862531 G A 0.028524 2.0596e-05
4:168866182 C T 0.619011 1.9729e-05
4:168884458 T C 0.044273 -4.8904e-06
4:168887281 A C 0.088809 -4.0994e-05
4:168888373 A C 0.129726 1.3250e-05
4:168919328 A G 0.203172 -7.3782e-06
4:168931064 G A 0.032299 1.2686e-05
4:168967966 T C 0.134575 5.2880e-06
4:168968218 A G 0.797999 1.4941e-05
4:168974265 T G 0.068721 -8.2301e-06
4:168974561 A G 0.510646 -2.1957e-05
4:168977253 G A 1.554212 9.5077e-06
4:168985670 T C 0.756923 -5.6689e-05
4:168991763 T C 0.040842 1.3676e-06
4:168998431 A G 0.122286 2.3120e-05
4:169017774 G T 0.443448 -1.6871e-05
4:169023386 C G 0.088510 1.1892e-05
4:169033613 A G 1.326595 5.3374e-05
4:169035804 C T 0.409721 8.4974e-05
4:169041179 G A 1.240110 4.6804e-05
4:169045286 T C 0.024250 -1.1176e-05
4:169046909 G A 1.283244 4.4920e-05
4:169049597 G A 1.190400 3.6897e-05
4:169049772 A G 0.726490 5.0458e-05
4:169056059 C T 0.045834 -3.1689e-05
4:169071034 T C 0.180036 2.3805e-05
4:169073737 A G 0.096924 -1.3950e-05
4:169084949 C T 0.036850 2.5840e-05
4:169090807 G A 1.190734 4.7792e-05
4:169105563 G A 0.535422 -3.2346e-05
4:169121238 A G 0.081353 -5.9507e-05
4:169147951 G C 0.077780 -9.5317e-06
4:169158471 G T 0.114837 8.4875e-06
4:169162130 G T 0.022967 -4.4085e-06
4:169172520 C A 0.112208 5.8090e-06
4:169180519 A G 0.057802 7.7298e-06
4:169182465 G T 0.141275 8.6568e-06
4:169188780 C T 0.164560 2.1092e-05
4:169189454 C T 0.060746 -1.9692e-05
4:169190383 A G 0.130774 -2.6723e-05
4:169197297 T C 0.131764 1.3339e-05
4:169208334 T C 0.102565 7.4864e-06
4:169215390 T C 0.717457 4.1229e-05
4:169226923 C T 0.045172 2.3790e-05
4:169227787 C T 0.029852 1.9233e-05
4:169229660 G A 0.122845 -2.1321e-05
4:169234840 A G 0.099900 2.3250e-05
4:169240643 C T 0.101536 -8.7898e-06
4:169247011 T C 0.099128 -1.2798e-05
4:169253176 A G 1.288573 -5.1822e-05
4:169253686 T C 0.043241 9.4797e-06
4:169254470 C G 0.188852 -2.0943e-05
4:169276741 T C 1.282591 -4.5137e-05
4:169276976 T C 1.588601 -3.4581e-05
4:169277040 C T 0.127804 1.0070e-05
4:169278400 C T 0.091863 -1.1402e-05
4:169282355 C T 1.313024 -3.4486e-05
4:169299528 C T 1.031812 -1.1915e-05
4:169300938 T C 0.101789 3.4097e-06
4:169309779 A G 0.022549 1.0602e-05
4:169315487 T C 0.090361 4.5137e-05
4:169316026 G A 1.178001 -5.8285e-05
4:169323396 C T 0.033974 2.0379e-05
4:169328289 C T 0.280323 -2.8817e-05
4:169329930 A G 0.150275 -4.3079e-07
4:169330845 C T 0.265853 3.5536e-05
4:169339134 C T 0.373851 8.8379e-05
4:169340639 A C 0.855671 -3.4478e-05
4:169340888 A G 0.343895 -2.5736e-05
4:169343044 G A 0.402168 1.4675e-05
4:169348404 T C 0.095843 -1.4840e-05
4:169349568 T C 0.364834 1.6676e-05
4:169349648 G T 1.687145 -1.8240e-05
4:169356281 A G 0.662973 1.0306e-07
4:169357199 C T 0.555637 -3.7302e-05
4:169358090 A C 1.582817 -2.3621e-05
4:169369920 T C 0.663778 6.6515e-07
4:169370190 C T 0.367038 1.7767e-05
4:169381615 T C 0.091906 -6.7830e-06
4:169390345 T C 0.146481 1.0209e-05
4:169390664 G T 0.073236 -3.8138e-06
4:169391577 G A 0.048317 -2.5824e-05
4:169394314 T C 0.053251 3.3781e-05
4:169399823 A C 0.688813 -2.2853e-05
4:169404377 C T 0.037749 -4.3704e-06
4:169409958 C T 1.611205 -3.3143e-05
4:169413768 T C 0.251211 5.8744e-06
4:169417371 C T 0.371271 7.1759e-06
4:169418432 C T 0.216578 2.3182e-05
4:169419648 C A 1.383731 1.1992e-05
4:169419849 A G 0.567163 -1.6752e-05
4:169422705 C T 1.341010 5.5427e-06
4:169424025 G A 0.297324 1.0241e-05
4:169424856 T C 0.079769 -5.5914e-06
4:169427647 T C 0.885020 1.1923e-05
4:169432673 T C 0.409217 4.0994e-06
4:169433326 C T 0.649905 1.0255e-05
4:169433444 T C 0.256346 2.6925e-05
4:169436803 G A 0.148000 8.0678e-06
4:169439108 C T 0.185434 -2.6214e-05
4:169440545 T C 1.386912 1.5666e-05
4:169440817 C T 0.389301 -3.9568e-05
4:169449260 C T 0.242028 1.0737e-05
4:169459400 T G 0.676946 -8.4974e-06
4:169467832 T C 0.045633 -3.2680e-05
4:169471312 T G 0.326842 -5.0024e-06
4:169478537 C T 0.705107 1.8106e-05
4:169482107 G A 0.077293 -4.8339e-05
4:169483274 A C 0.023724 4.1767e-06
4:169493196 A G 1.254830 2.9678e-05
4:169496704 G C 0.081801 2.6167e-05
4:169501273 G A 0.255852 -1.3995e-05
4:169505810 G A 0.049129 -7.7794e-06
4:169511139 T C 0.051339 -1.5281e-05
4:169511832 T C 0.069970 1.2529e-05
4:169515675 C G 0.272958 -7.2559e-06
4:169525224 C T 0.248796 -8.1130e-07
4:169525998 A G 0.077153 -8.7844e-06
4:169527905 T G 0.159302 3.3066e-05
4:169529802 A G 0.381423 1.9594e-05
4:169536933 C T 0.459018 2.1947e-05
4:169540632 T G 0.020082 -1.2977e-05
4:169540670 A G 1.559483 1.3092e-05
4:169541268 G T 0.155254 9.7696e-06
4:169542447 C T 0.061424 8.6083e-06
4:169544824 A C 0.021572 -2.0167e-05
4:169548834 T C 0.300612 9.6713e-06
4:169550855 A G 0.195415 4.1364e-05
4:169551542 G A 0.601192 4.9433e-05
4:169552640 C A 0.037087 1.2879e-05
4:169560222 T C 0.084882 2.2427e-05
4:169560318 G A 0.025158 -5.2155e-06
4:169560665 G A 0.384828 6.3848e-05
4:169561298 A G 0.068360 -3.0737e-05
4:169563229 T C 0.033130 1.6311e-05
4:169563449 A G 1.079455 3.6914e-05
4:169563994 T C 0.182873 7.8199e-05
4:169566309 G A 0.317377 -1.1924e-05
4:169569729 T G 1.570590 -1.0197e-05
4:169570431 T G 0.027901 4.6291e-06
4:169571481 T C 0.397302 4.5444e-06
4:169572843 G A 0.068737 -2.3584e-06
4:169576254 G A 0.118745 -4.4994e-05
4:169582373 C T 0.086118 5.4873e-07
4:169583642 A G 0.163736 -1.6640e-06
4:169584060 A G 0.997144 -1.7083e-05
4:169585678 G A 0.212430 -4.3527e-05
4:169587714 C T 0.062810 -3.2639e-05
4:169592669 G A 0.919900 2.2506e-05
4:169593299 A G 0.646384 7.3248e-06
4:169598158 A G 0.131894 -1.5309e-05
4:169598214 A G 0.026674 1.4126e-05
4:169606649 A C 0.159727 4.7227e-05
4:169608790 T C 0.086517 -2.8196e-06
4:169610287 G A 0.087397 -1.2664e-06
4:169612528 T C 0.384763 3.4715e-05
4:169618128 G A 0.514931 1.6304e-05
4:169619772 T C 0.177556 1.2422e-05
4:169622650 G A 0.218567 2.0301e-05
4:169622967 T G 0.035415 3.1885e-06
4:169636525 T C 0.107297 -1.7603e-05
4:169639326 A G 0.874471 6.6344e-05
4:169641509 C T 1.584609 1.0938e-05
4:169641883 C A 0.602604 4.7750e-05
4:169644844 G A 0.286097 -1.7745e-05
4:169646289 T C 0.022562 -1.5849e-05
4:169647456 A G 0.060811 -5.6417e-07
4:169651736 A G 0.022903 -8.5172e-06
4:169657096 G T 1.062151 2.3133e-05
4:169662201 T C 0.201793 -1.6112e-05
4:169669854 A G 0.081337 1.0534e-05
4:169675887 T C 0.167725 1.4037e-06
4:169677032 A G 0.095492 -1.3558e-05
4:169677213 C T 0.043575 -4.9088e-05
4:169677613 T C 1.249565 7.4059e-05
4:169677950 A G 0.072668 -1.0707e-05
4:169679449 A G 0.374270 3.0879e-06
4:169685036 T C 0.380554 1.5514e-05
4:169688565 T C 0.075647 7.9266e-06
4:169691444 A G 0.046620 3.3630e-05
4:169693473 C T 0.857781 3.0372e-05
4:169695524 A G 0.530381 -3.3590e-05
4:169702367 A G 1.261838 4.8734e-05
4:169702511 G A 0.834083 3.1410e-05
4:169704667 G A 0.029307 2.2900e-05
4:169707180 G A 1.260260 3.1447e-05
4:169715915 A G 0.198498 -2.2590e-06
4:169717641 C T 1.844953 -5.3904e-05
4:169718437 G T 0.045935 -2.7224e-05
4:169722992 G A 0.359748 2.3491e-06
4:169731061 G A 1.261568 2.1258e-05
4:169738543 T C 0.314336 2.0825e-05
4:169740178 A G 0.131566 3.0151e-05
4:169747957 T C 1.403674 3.5979e-05
4:169752285 C A 0.084132 4.4451e-05
4:169754013 T C 0.258238 1.1658e-05
4:169754572 G A 0.136724 -1.1911e-05
4:169754632 G C 0.067864 -2.8625e-05
4:169755422 C T 0.919095 1.0700e-04
4:169756094 G A 0.315144 -1.6633e-06
4:169756615 C G 0.197706 1.5422e-05
4:169758996 A G 0.034071 7.3085e-06
4:169760004 A G 0.189511 8.7152e-05
4:169764489 T C 1.317760 -1.7898e-05
4:169764631 C T 0.565809 -1.0075e-04
4:169766963 A G 0.269355 -3.1581e-06
4:169769793 C T 1.250558 -2.8316e-05
4:169770112 G A 0.231044 -8.9558e-05
4:169771612 A G 0.185888 -9.7747e-06
4:169773960 C T 1.487468 -2.6840e-05
4:169784122 C T 0.096816 1.3061e-05
4:169785081 T C 1.790982 -1.5743e-05
4:169785694 G A 0.047188 -1.3909e-05
4:169786002 C T 0.080266 -4.6200e-05
4:169790241 A G 0.029991 8.2768e-06
4:169791513 T C 0.019994 1.9796e-05
4:169799448 G A 1.264041 -1.7092e-05
4:169800943 A T 0.045455 -1.1770e-05
4:169800952 A G 0.239393 5.2341e-07
4:169803382 G C 1.267067 -8.7131e-06
4:169805702 A G 0.098462 4.2924e-06
4:169806502 G T 1.225965 -9.6325e-06
4:169806784 T C 0.050570 3.8807e-06
4:169812249 T C 0.051563 -1.2991e-05
4:169820130 T C 0.078981 -5.8558e-05
4:169828862 C T 0.204717 1.1274e-05
4:169832544 A G 0.068721 -1.4169e-05
4:169835134 G A 0.204838 1.1750e-05
4:169841678 T C 0.186521 -1.3505e-05
4:169864449 T G 0.022737 -5.9896e-06
4:169875999 C T 0.079922 2.8810e-05
4:169879474 T C 0.047733 -1.7179e-05
4:169885629 T C 0.101172 1.7867e-05
4:169891240 T G 0.069746 1.1069e-07
4:169899023 C T 1.502113 -1.5327e-05
4:169899721 G C 0.099364 -3.6592e-05
4:169918054 C T 0.041433 1.1068e-05
4:169923544 T C 0.051446 -1.7695e-05
4:169928842 T G 1.503716 -9.7344e-06
4:169933903 C T 0.176446 2.1531e-05
4:169934459 T C 0.227192 -3.6289e-06
4:169936789 A G 0.085833 1.1717e-05
4:169939749 G A 0.040764 8.2484e-06
4:169939843 G A 1.584057 -1.5447e-05
4:169943794 G A 1.780598 -7.5580e-06
4:169945343 A C 0.062109 -3.9827e-05
4:169946617 G A 0.086657 3.9465e-05
4:169950716 T C 0.041121 -7.7889e-06
4:169954705 A G 1.759854 4.4823e-06
4:169960224 C T 0.068704 -2.2000e-05
4:169962604 A G 1.921026 3.4652e-05
4:169964810 C T 1.694029 5.3456e-05
4:169967051 T G 1.795390 -5.5752e-05
4:169969166 C T 1.495511 -1.4308e-05
4:169971671 A G 0.051183 -6.8320e-06
4:169973465 T C 0.157004 -3.2397e-06
4:169974291 A G 0.036853 4.8690e-06
4:169974633 C T 0.212150 -1.8908e-05
4:169977902 A G 1.472433 -3.2975e-06
4:169978362 C T 0.273532 -2.7058e-07
4:169981279 T C 0.054325 -1.7563e-05
4:169985115 T C 0.821820 2.2413e-05
4:169989549 T C 0.096440 1.5055e-05
4:169989993 C T 0.865389 1.3333e-05
4:169990206 C A 1.092107 1.7435e-05
4:169990660 C T 0.741210 -1.5425e-06
4:169991401 T C 0.181474 5.7570e-05
4:169992794 G T 0.193341 4.4462e-05
4:169992949 C G 1.941367 -5.9442e-06
4:169993004 T C 1.282533 -1.6912e-05
4:169995491 C T 0.031734 3.8350e-05
4:169996896 G A 0.349170 1.9296e-05
4:169998230 A G 1.053309 -3.7790e-05
4:169998906 T C 0.134140 1.4409e-05
4:170001257 T G 1.919270 2.8654e-05
4:170002041 T C 1.938774 2.0039e-05
4:170002523 G A 0.163700 -1.4463e-05
4:170008947 G A 0.194010 7.7730e-06
4:170009108 A G 1.193977 -8.5028e-06
4:170016133 A C 0.027904 -1.2607e-06
4:170018489 G A 0.247653 2.3316e-05
4:170018781 C T 0.358359 -1.5100e-05
4:170019539 G C 0.026100 -1.7467e-05
4:170037572 A G 0.282208 -5.8663e-06
4:170038576 T A 0.812395 3.1442e-06
4:170038894 G A 0.024366 -1.2359e-05
4:170039555 G C 0.094824 7.8401e-06
4:170046762 A G 0.311940 1.7355e-05
4:170066113 T C 0.061135 7.7441e-06
4:170074703 C T 0.057607 3.3404e-05
4:170086146 C T 0.618486 -3.5938e-06
4:170097008 G A 0.054962 9.9529e-06
4:170101917 T C 0.050995 -8.1862e-06
4:170102081 T C 0.110705 5.2408e-06
4:170103027 G T 0.087939 8.5449e-06
4:170106235 T G 0.024451 6.2041e-06
4:170114335 C T 0.053654 -3.3760e-05
4:170123060 T C 0.068652 1.0808e-05
4:170130884 A G 0.050129 -2.0273e-05
4:170132743 C T 0.042468 3.6395e-06
4:170133836 G T 0.232989 9.6948e-07
4:170146155 G A 1.066621 3.1090e-05
4:170154039 C T 0.058376 -3.8352e-06
4:170157611 C T 0.509027 -2.9173e-05
4:170159301 T C 0.111858 9.2569e-06
4:170168198 G A 0.030744 -2.7248e-06
4:170171994 G T 0.063881 1.6116e-05
4:170179359 A C 0.032251 2.4267e-06
4:170183856 A G 0.050304 1.9048e-06
4:170188917 G A 0.186839 1.5365e-05
4:170198039 C T 0.264415 4.2995e-06
4:170226274 C T 0.402927 -8.7617e-06
4:170237660 A G 1.007478 3.3291e-05
4:170238293 A C 0.065721 -2.0463e-05
4:170266714 G T 0.488549 -2.2468e-05
4:170267785 T C 0.026616 -8.8331e-06
4:170271309 A C 1.669491 7.2563e-06
4:170277015 T C 0.032776 5.6251e-06
4:170297709 A G 1.020936 3.5125e-05
4:170305037 A G 0.034383 4.5270e-06
4:170318864 T C 0.077504 1.1888e-05
4:170331148 G A 0.124403 -2.0840e-05
4:170334675 T C 0.169228 3.1821e-05
4:170343212 A G 0.090718 2.6470e-05
4:170350815 G T 0.049762 -4.0552e-06
4:170362151 C T 0.221287 -9.5751e-06
4:170363721 A G 0.034328 -1.4402e-05
4:170378579 G T 0.020553 4.4778e-06
4:170398454 C T 0.223047 -1.3236e-05
4:170400075 C T 0.055173 5.7732e-06
4:170403308 T C 0.189644 -3.2105e-05
4:170410589 G A 0.054838 -2.3437e-08
4:170428901 T C 0.158030 -6.1067e-06
4:170435017 T C 0.028667 -3.0358e-06
4:170476233 A G 0.122157 -1.0169e-05
4:170477125 A G 0.135604 2.6136e-06
4:170505218 T C 0.034445 -1.2689e-05
4:170525543 C A 0.343496 -1.3437e-05
4:170526514 A G 0.044439 4.8552e-06
4:170534100 C A 0.417494 2.3730e-05
4:170557709 T G 0.117577 -8.1356e-06
4:170561116 G A 0.043342 9.8770e-07
4:170564316 G A 0.117405 4.4738e-06
4:170569172 T C 1.394813 1.7469e-05
4:170578249 G A 0.037243 -2.8484e-06
4:170580818 C T 0.277479 -3.5512e-06
4:170582468 G A 0.069776 -7.1285e-06
4:170584603 T C 0.056477 1.7700e-05
4:170590940 A G 0.162979 4.1870e-06
4:170594328 G A 1.976701 -5.6817e-06
4:170601172 G A 0.496865 -2.5040e-05
4:170611981 G A 1.035315 1.8193e-05
4:170625819 T A 0.023110 -6.4050e-06
4:170627045 A G 0.043286 1.4429e-05
4:170648732 A G 0.089831 1.1674e-05
4:170651174 T C 1.190069 3.4333e-06
4:170662275 T C 0.315900 1.1161e-05
4:170662627 C T 1.947758 -3.2148e-06
4:170668418 T A 0.028411 -2.4541e-05
4:170678993 C T 1.584693 -4.8933e-06
4:170679611 T C 0.051385 6.6556e-06
4:170680720 A C 0.066893 -1.6073e-05
4:170681015 C A 0.856849 -3.3081e-05
4:170685867 C T 0.141073 -1.0438e-05
4:170687057 T G 1.218447 1.7294e-05
4:170687949 C A 0.058409 -8.0885e-06
4:170694017 G A 0.059256 1.3690e-07
4:170698024 T C 1.567140 -2.3390e-05
4:170712012 T C 0.085518 -2.7985e-05
4:170713532 T G 0.243680 -3.3044e-05
4:170719215 T C 0.803248 -1.8362e-05
4:170721853 T C 0.073635 4.9256e-06
4:170739694 T C 0.079993 -2.5723e-05
4:170743258 A G 0.087757 4.4355e-07
4:170744772 C T 0.248702 -3.7226e-05
4:170745616 C T 0.265119 3.9574e-05
4:170753739 T C 1.103256 2.6883e-05
4:170769477 A G 0.034419 4.8234e-06
4:170770963 C T 0.211793 1.1762e-05
4:170773712 G A 0.390262 -1.4038e-05
4:170774448 C T 0.046980 4.8109e-06
4:170777554 A G 0.255956 6.8867e-06
4:170781385 T C 0.836543 8.8644e-06
4:170786834 G A 0.564936 -7.9900e-06
4:170788280 A G 0.041254 -5.6182e-05
4:170788949 T C 0.031257 9.3976e-06
4:170789897 A G 0.051161 4.1256e-06
4:170793724 G T 0.917618 -7.5626e-06
4:170804310 C A 0.047866 -1.2294e-05
4:170809568 T G 0.916160 -1.0117e-05
4:170810895 T G 0.033007 -1.9139e-06
4:170818443 T C 1.554676 -2.5090e-05
4:170818509 A C 0.109842 -2.0747e-05
4:170819405 G T 0.052956 3.2172e-05
4:170831630 C T 0.039797 3.8762e-05
4:170835054 A G 0.083775 9.5260e-06
4:170837329 G A 0.700251 9.7591e-06
4:170838145 T C 0.098560 2.7595e-06
4:170840593 C T 0.224358 -9.5735e-06
4:170850283 C G 0.238575 4.3294e-05
4:170857478 G T 0.993314 -1.3738e-05
4:170859164 G A 0.107583 2.3693e-06
4:170864673 C T 0.236393 9.6723e-06
4:170870305 C T 1.101585 -1.1537e-05
4:170877882 A G 0.094194 -1.6627e-06
4:170885428 A G 1.134942 -2.9776e-05
4:170887367 C T 0.223654 1.6831e-05
4:170890276 T C 0.986393 -2.0519e-05
4:170890726 A C 0.148039 -1.0509e-05
4:170893105 A G 0.068893 3.6878e-05
4:170902274 T C 0.217753 4.7205e-06
4:170906519 C T 0.483219 1.5887e-05
4:170906940 C A 0.160207 -3.2439e-06
4:170909739 T C 0.031319 1.5071e-05
4:170910850 G A 0.041764 -1.5277e-05
4:170912049 C T 0.163483 -1.5873e-05
4:170933203 T C 0.859816 8.4069e-06
4:170933517 G T 0.201046 3.6861e-06
4:170939595 T C 0.059853 -1.4377e-05
4:170946654 C T 0.051063 -1.3641e-05
4:170955013 G C 0.120745 2.6723e-05
4:170959515 G A 0.222936 -6.3442e-06
4:170965709 T C 0.523441 -2.0649e-05
4:170970843 A C 0.036214 3.2156e-05
4:170975963 C A 0.857382 6.8952e-06
4:170978003 T C 0.135280 1.7239e-05
4:170984749 C T 0.030121 -1.9552e-05
4:170990645 G A 0.197898 5.0119e-08
4:170992725 A G 0.035136 1.4068e-06
4:170995313 T C 0.195512 -1.0202e-05
4:170995777 T C 0.030894 -5.0432e-06
4:171008696 A G 1.933178 -4.9994e-05
4:171011932 C T 0.176304 1.0355e-04
4:171027909 C T 0.084119 1.1260e-05
4:171030695 T G 0.108884 4.0293e-05
4:171030807 C T 0.216321 -2.9092e-05
4:171046119 G A 0.574475 -2.0321e-05
4:171057113 C T 1.038583 1.2965e-05
4:171059900 G A 0.028037 -1.7882e-05
4:171061632 A G 0.192013 2.0173e-05
4:171062443 C T 0.062716 8.1702e-06
4:171067299 G A 0.137970 3.3084e-04
4:171073969 G C 0.070976 3.6723e-06
4:171089927 T C 0.065832 3.5024e-05
4:171093905 A G 1.004525 -2.6625e-05
4:171100339 C T 0.081558 -1.3193e-05
4:171150092 G A 0.031215 5.2803e-05
4:171163418 G A 0.094346 -1.5643e-05
4:171180171 T C 1.167076 1.9534e-06
4:171180198 A G 0.029063 -1.6285e-05
4:171180685 G A 0.025541 4.9870e-05
4:171181046 G A 0.230317 -8.8434e-06
4:171190901 A C 0.136234 2.5483e-04
4:171192391 A G 0.062024 7.4409e-07
4:171203364 G T 0.046600 -2.2656e-05
4:171203926 T G 0.690809 2.4991e-05
4:171204291 T C 0.105545 -1.6005e-05
4:171210763 C T 0.225238 -5.3983e-06
4:171214432 G C 0.046568 -1.1113e-05
4:171215453 A G 0.109465 -1.1481e-05
4:171215671 A C 0.845570 -5.3240e-06
4:171216548 A G 0.134848 6.8298e-05
4:171226332 T C 0.108359 -9.4376e-06
4:171229083 G A 0.112465 7.3730e-06
4:171229497 G A 0.024386 9.1373e-06
4:171234177 C T 1.071876 -3.0247e-06
4:171252603 G T 0.351344 1.6856e-06
4:171266307 T C 0.060022 2.5634e-05
4:171267339 C G 0.036597 -4.1380e-07
4:171284966 A C 0.037768 8.3921e-05
4:171288473 G A 1.418088 1.6944e-05
4:171292925 G A 1.912278 -1.7363e-05
4:171311973 A G 0.072632 4.5070e-05
4:171315011 G A 0.302696 9.0259e-06
4:171321801 G A 0.113692 1.9658e-05
4:171334911 G A 1.059480 -1.9571e-05
4:171341655 A G 0.064657 -2.3371e-05
4:171346234 A G 0.037220 -1.4936e-06
4:171348754 A C 0.238529 1.5932e-05
4:171351306 C T 1.832577 -9.9175e-06
4:171370014 T C 0.073917 3.6399e-05
4:171387355 A G 0.038307 -1.6776e-05
4:171398224 C T 0.078127 1.5914e-05
4:171411222 T C 1.274866 5.5706e-06
4:171423121 T C 1.951774 -2.4068e-05
4:171426165 A G 0.544562 -8.7746e-06
4:171433978 C G 0.101848 -4.4480e-05
4:171442665 T C 1.378872 -3.4672e-06
4:171447647 A G 0.033945 -3.4591e-06
4:171452618 T G 0.067724 2.3901e-05
4:171461190 A G 0.023081 -3.4597e-05
4:171471949 G T 0.029368 -1.6935e-05
4:171481928 A G 1.325082 -1.2411e-05
4:171510180 A G 0.091685 -3.7880e-06
4:171521999 T C 0.477107 2.4628e-06
4:171523453 T C 0.052248 2.2682e-05
4:171536492 G A 0.084391 4.5103e-06
4:171536995 C A 0.067059 7.7824e-06
4:171552262 G A 0.196450 3.9219e-05
4:171552439 C T 0.067464 4.2596e-05
4:171557388 T C 0.069565 6.1791e-06
4:171567726 G T 0.073359 2.2291e-06
4:171576648 C T 0.083963 3.7387e-05
4:171577495 T C 0.023081 -8.4700e-06
4:171581210 T C 0.091555 -4.8269e-06
4:171586926 G A 0.033127 2.7983e-05
4:171587613 T G 0.056143 -2.1858e-05
4:171592467 A G 0.175778 -1.3941e-05
4:171595443 G T 0.588286 -7.0559e-06
4:171612524 C T 0.151710 2.2123e-05
4:171613916 A G 0.361666 -6.2319e-06
4:171617001 A G 0.093895 2.2322e-05
4:171627133 G A 1.120988 -5.9277e-05
4:171631092 T C 0.067387 -9.4290e-06
4:171637350 C T 0.040761 -1.3185e-05
4:171642070 A G 0.485855 1.2516e-05
4:171649768 T C 0.062719 1.1722e-04
4:171650081 A G 0.137539 1.8032e-05
4:171654183 A G 1.680659 2.1486e-07
4:171657400 C T 0.094525 -1.3687e-05
4:171659358 T C 0.058646 4.7242e-05
4:171668919 A G 0.153226 -2.8021e-06
4:171672038 A G 1.036168 -7.1537e-06
4:171678312 C T 0.037843 -2.7062e-06
4:171682791 C T 0.108420 -2.8635e-05
4:171683345 G A 0.033218 -4.7813e-06
4:171685476 A G 0.024136 -5.8909e-06
4:171692211 C G 0.228246 -2.8670e-05
4:171701110 C A 0.114766 -5.9161e-06
4:171702467 A G 0.068328 1.8941e-05
4:171703399 A G 0.114036 -8.4533e-06
4:171714742 G T 0.103519 -2.2440e-05
4:171717933 C A 0.114678 -9.9671e-06
4:171748874 A C 0.045078 1.0517e-04
4:171752248 T C 0.050638 8.4892e-06
4:171764738 A G 0.080013 -1.1242e-05
4:171766823 C A 0.238523 -1.8664e-05
4:171786339 T C 0.375448 1.8401e-05
4:171787558 C T 0.048314 1.2643e-05
4:171790114 C T 0.031449 -1.9712e-05
4:171797326 T C 0.105963 -1.9240e-05
4:171807374 A G 0.038593 -1.4039e-06
4:171812512 A G 0.022399 -1.3908e-05
4:171828638 A G 0.194704 -1.5383e-05
4:171830503 A G 0.047574 1.3916e-05
4:171839609 T C 0.574365 6.0819e-06
4:171840021 G A 0.100390 -2.6619e-05
4:171853545 C T 0.847027 -1.0036e-05
4:171857637 G T 0.156816 -3.7210e-05
4:171864506 C T 0.049324 2.6734e-06
4:171866958 G C 0.131492 -1.3555e-05
4:171869645 T C 0.771234 -7.0706e-06
4:171872559 A G 0.066715 -2.9412e-05
4:171878690 C T 0.074852 -9.0856e-06
4:171885533 C T 1.429458 -2.7942e-06
4:171888656 G A 0.194866 -2.1432e-05
4:171926575 C T 0.047925 1.2402e-05
4:171935262 G A 0.035821 -1.7256e-05
4:171936205 G A 1.419753 -8.0573e-06
4:171941635 G T 0.022260 -1.0441e-05
4:171960641 G A 0.056604 -8.5464e-06
4:171982488 T C 0.105249 4.5905e-05
4:171982931 A G 0.097174 -5.7735e-07
4:171983285 T C 0.037093 1.2348e-05
4:171996239 A C 0.064949 -3.3091e-05
4:172006998 T C 0.154401 -3.7266e-05
4:172024553 T C 0.663781 -1.9983e-05
4:172033806 T C 0.054189 -1.0702e-05
4:172035317 C A 0.797496 -1.3933e-05
4:172035905 C T 0.037171 2.3589e-05
4:172038373 G A 0.055117 3.8984e-05
4:172041735 A G 0.192529 3.4911e-06
4:172051284 A G 0.340802 3.8509e-05
4:172055817 T C 0.024263 8.2792e-06
4:172061293 A G 0.536051 5.6703e-08
4:172074358 A G 0.126753 -2.8096e-06
4:172075442 C T 0.051781 -2.0087e-06
4:172075871 G A 0.022338 4.1061e-05
4:172089444 A G 0.040527 -7.5151e-06
4:172089574 C T 0.360004 4.3190e-05
4:172096157 A G 0.050612 -7.7358e-06
4:172102301 T G 0.094528 1.5016e-05
4:172124189 C T 1.022484 2.2056e-07
4:172125931 A G 0.109501 4.4305e-05
4:172144156 C T 1.708794 3.5970e-05
4:172149145 T C 0.505281 5.6101e-05
4:172155486 G A 1.754070 3.7178e-05
4:172163285 T C 0.040200 -7.8801e-06
4:172164085 C G 0.048707 1.1311e-05
4:172167245 C T 0.058746 -1.4621e-05
4:172185238 T C 0.027203 -4.0367e-05
4:172190987 C T 0.053358 4.4427e-05
4:172193847 T C 0.076020 -5.2502e-07
4:172204294 C T 0.222933 8.7491e-05
4:172204876 G A 0.496303 2.3383e-05
4:172205108 C T 0.205630 -1.4358e-05
4:172218151 A G 0.052754 -7.3881e-06
4:172228557 C A 0.498091 2.1176e-04
4:172240614 G A 0.032572 1.3446e-05
4:172251883 T G 0.054140 4.9493e-05
4:172261915 T C 0.089338 -3.4207e-05
4:172264451 C T 0.291219 8.0429e-05
4:172269952 T G 0.333414 7.5183e-05
4:172272602 G A 0.085615 -1.9046e-05
4:172280072 T C 0.444714 3.8156e-05
4:172284925 T C 0.108992 -1.1492e-05
4:172285287 G A 0.168189 1.7849e-05
4:172288473 A G 0.030923 3.5908e-06
4:172288684 A G 1.899821 -2.9416e-05
4:172288919 T C 0.038914 -3.9040e-06
4:172297225 T G 0.061661 1.2670e-05
4:172299376 C A 0.026570 -1.5014e-05
4:172324803 G A 0.126681 -5.2546e-05
4:172329011 A G 0.042527 -9.7432e-07
4:172333909 T C 0.073907 -2.5285e-05
4:172347176 G A 1.405310 -6.0978e-05
4:172349371 T C 0.062576 -4.2679e-05
4:172353495 A C 0.044536 -9.0039e-06
4:172370491 G A 0.028992 -1.1280e-05
4:172371466 T C 0.099660 7.5126e-06
4:172381170 C T 1.488974 -5.2834e-05
4:172388728 G A 0.369427 8.3658e-06
4:172394198 T C 0.241963 3.1092e-06
4:172403576 C T 0.290436 -9.0829e-06
4:172405998 A G 0.179494 -1.9802e-05
4:172407225 G A 0.094473 1.7904e-05
4:172412481 A G 0.040053 1.5333e-05
4:172414015 A C 0.027197 3.3379e-05
4:172420898 C T 0.269640 -3.2902e-06
4:172440004 C T 0.036876 1.9242e-06
4:172443696 G A 1.669549 2.7885e-05
4:172449881 A C 0.112127 -4.0676e-06
4:172450702 G A 0.040193 4.8173e-06
4:172457654 C T 0.044020 -1.0634e-05
4:172457705 C G 0.077393 -9.0796e-06
4:172465032 G A 0.175440 4.0986e-05
4:172470359 T C 1.685596 4.6949e-05
4:172475333 G T 0.110881 -9.6480e-06
4:172494530 G A 0.030121 4.9168e-05
4:172496419 T C 0.067101 -1.6815e-05
4:172507993 A C 0.098089 -4.5001e-07
4:172509052 C T 0.038843 -1.3051e-05
4:172510452 A C 0.044653 -4.6143e-06
4:172523188 A G 0.023857 -1.2052e-05
4:172524382 G A 0.057445 1.6393e-05
4:172525210 C T 0.296133 2.7887e-05
4:172529653 C G 0.035113 3.0022e-05
4:172537391 T C 0.402966 1.8596e-05
4:172541799 C T 1.167864 7.3022e-06
4:172548492 T C 0.107580 -3.0150e-06
4:172550204 C G 0.073417 7.1908e-06
4:172552376 A G 1.325456 1.5353e-05
4:172555114 A G 0.102276 -2.9252e-06
4:172555644 T C 0.074144 1.2862e-05
4:172555741 C T 1.728246 5.0069e-05
4:172556697 G A 0.104110 7.3749e-06
4:172558297 G A 0.361199 4.2883e-05
4:172561713 T C 0.334447 3.5868e-05
4:172563035 G A 1.125552 -1.1184e-05
4:172563143 T C 0.223082 -2.8653e-05
4:172566181 A G 0.084414 6.9690e-06
4:172568425 A G 0.862627 -3.4882e-05
4:172572666 C G 0.104025 -2.1415e-05
4:172584034 G A 0.315553 4.1145e-05
4:172586541 T C 0.023075 -2.2532e-06
4:172586799 G A 1.860485 -1.1533e-06
4:172588452 A G 0.053903 9.6850e-06
4:172591466 A G 0.102448 -1.8340e-05
4:172609720 G A 0.244638 2.1536e-05
4:172613121 G C 0.071032 1.9617e-06
4:172616495 A C 0.037966 2.1006e-06
4:172618025 T C 0.547405 -1.1087e-05
4:172626653 T A 0.062193 -1.4661e-05
4:172629580 C A 0.020832 4.2548e-06
4:172637806 T C 0.020384 8.9188e-06
4:172638385 T C 0.027112 -1.8031e-05
4:172642077 G A 0.262357 1.9501e-05
4:172659646 A G 0.061168 8.2149e-06
4:172660813 G T 0.028742 -4.6177e-05
4:172668577 G A 0.105687 1.4021e-05
4:172671296 G T 0.200436 2.7135e-05
4:172675143 T C 1.900162 -1.5741e-06
4:172675346 T C 0.026431 2.2726e-06
4:172686095 T G 0.127220 -9.9323e-06
4:172694273 G A 1.817270 -2.4713e-05
4:172701103 T G 1.019887 -2.6051e-05
4:172715580 C T 0.029128 -1.3466e-05
4:172718440 G A 0.078179 2.6733e-05
4:172727523 C T 0.118502 5.3139e-06
4:172734380 G T 1.903222 -1.3673e-05
4:172735897 G C 1.892112 3.6691e-06
4:172740734 G T 1.216552 -1.0406e-05
4:172742577 C T 1.583807 -4.6763e-05
4:172747022 T C 0.027443 2.3020e-05
4:172748095 C T 0.068458 -1.0625e-05
4:172749386 A G 0.023928 -1.4030e-05
4:172752078 T C 0.033416 -2.4382e-05
4:172755813 A G 0.031809 2.4448e-05
4:172759036 G C 0.325280 2.0713e-05
4:172761218 G A 1.321340 9.5129e-06
4:172761597 A G 0.466221 -4.9291e-05
4:172781517 A C 1.406770 3.9096e-05
4:172791492 T C 0.266658 2.9371e-05
4:172800101 C T 1.875691 3.9565e-06
4:172808543 G A 0.549645 2.6370e-06
4:172812489 G T 0.878697 2.9265e-05
4:172815596 T C 0.078984 1.0910e-05
4:172831886 A T 0.045513 -2.3837e-05
4:172837757 T C 0.063699 -2.2797e-05
4:172845270 A C 0.085248 1.8191e-06
4:172849152 C T 0.875880 3.0550e-05
4:172864905 A C 0.092026 -3.8408e-06
4:172868945 A G 0.394433 4.9121e-05
4:172872920 A G 0.862601 5.1918e-05
4:172874221 A G 0.119758 -1.2584e-05
4:172884795 G A 1.168157 -3.1688e-05
4:172887621 A G 0.037353 -1.3786e-05
4:172889838 C G 0.098374 -1.2312e-05
4:172893225 A G 0.067361 -1.4124e-06
4:172896136 C T 0.826579 2.8569e-05
4:172904279 G T 1.705672 2.9196e-06
4:172904310 T C 0.105970 8.2199e-06
4:172906241 G A 0.067977 -6.8087e-06
4:172912551 C T 0.037275 4.9706e-06
4:172927251 G A 0.022646 2.7585e-06
4:172928922 T C 1.935609 9.7688e-06
4:172929844 G A 1.612013 -5.4467e-06
4:172930435 T C 0.065040 4.9977e-06
4:172933271 A G 1.934567 8.8786e-06
4:172938619 A G 0.133546 1.3117e-05
4:172938730 T C 0.782176 -1.0247e-05
4:172948747 A C 0.027648 -3.5655e-05
4:172953080 C T 0.920185 8.0558e-06
4:172954197 A G 0.057513 -4.9151e-05
4:172955918 G A 0.760163 3.7306e-05
4:172958607 T C 0.025356 -3.5871e-05
4:172963724 T C 0.081538 3.5935e-05
4:172966786 C T 1.580685 -1.4311e-06
4:172969680 G A 0.836933 -1.6717e-05
4:172976880 C A 1.725406 6.1815e-06
4:172981209 G T 0.130391 1.1188e-05
4:172985654 A G 0.062492 -1.6051e-05
4:172993734 T C 0.996160 5.8453e-06
4:172995928 C T 0.057282 -2.4222e-05
4:173002325 T C 0.083671 1.0913e-05
4:173004927 G C 1.871933 -1.0414e-05
4:173007448 C G 0.039804 1.0458e-05
4:173015965 A C 0.756800 1.5212e-05
4:173023966 G A 0.804432 3.0935e-05
4:173035782 T C 0.118187 2.9935e-06
4:173038958 A G 0.085849 1.9703e-05
4:173040504 G A 0.141778 -1.5225e-05
4:173040672 T G 0.153852 -1.3531e-06
4:173048462 G A 0.090042 -1.1462e-05
4:173052054 A G 0.026577 -6.2713e-06
4:173059177 T C 0.056150 2.0936e-05
4:173059279 G A 0.837738 -7.8833e-06
4:173086700 G A 0.120845 2.2466e-06
4:173088087 T G 0.771523 -2.2122e-05
4:173093199 G A 0.739458 -7.4869e-06
4:173105236 T C 0.116681 1.4674e-06
4:173109879 T C 0.291569 9.6661e-07
4:173112193 C T 0.797506 -2.0119e-05
4:173113792 G A 0.069620 3.5501e-05
4:173126351 G A 0.088835 -4.1274e-05
4:173127787 A G 0.134903 -1.4252e-05
4:173132352 G A 0.098462 1.1917e-05
4:173148179 G A 0.032952 -2.5798e-05
4:173148462 G A 0.113192 7.0621e-06
4:173156114 T C 0.041391 1.6447e-05
4:173179180 A G 0.936917 -4.6686e-05
4:173185275 G A 0.097144 2.6340e-05
4:173189057 G A 0.191348 -2.8566e-05
4:173190605 C T 0.124656 1.2884e-05
4:173208200 G A 0.939482 -9.7372e-06
4:173208420 G C 0.898951 5.7790e-06
4:173235296 T G 0.384231 -7.7061e-06
4:173238445 A G 0.184538 -8.5843e-06
4:173242507 C T 0.067812 5.1549e-06
4:173254823 G A 0.323408 -3.4908e-06
4:173258950 T C 0.124283 2.9841e-05
4:173263850 A C 0.082295 -1.0840e-05
4:173271546 C T 0.556662 -1.1962e-05
4:173278413 A G 0.317630 2.1685e-05
4:173281021 A C 1.757589 5.0279e-05
4:173295803 T C 0.071710 -4.2006e-05
4:173319741 C G 0.206065 -1.2568e-05
4:173321647 T C 0.037687 -2.5117e-05
4:173324810 G A 0.075663 2.1442e-05
4:173329875 G T 0.038891 -8.3154e-06
4:173335702 C T 0.020871 8.1281e-07
4:173355047 C G 0.030290 5.5396e-06
4:173360953 G A 0.099764 3.1460e-05
4:173370175 G A 0.078013 -5.5005e-06
4:173375808 T C 1.747598 3.2016e-05
4:173383735 G A 0.091367 -2.2326e-05
4:173404447 A G 0.134215 -2.5115e-05
4:173415216 A G 0.188644 5.2964e-06
4:173418304 G A 0.225984 2.5386e-06
4:173437785 G A 0.091159 -2.5266e-05
4:173456630 T C 0.103500 -4.0064e-06
4:173465967 C A 0.610335 -2.3230e-05
4:173466507 A G 0.092246 -2.6467e-05
4:173473492 A G 0.075352 -4.4914e-06
4:173481714 A G 1.735699 3.1918e-05
4:173483801 A G 0.342646 3.8832e-05
4:173486993 A G 1.086332 -1.3164e-05
4:173489964 T C 0.028433 2.0195e-05
4:173497280 T G 0.152349 1.9674e-05
4:173499989 T A 0.022542 -1.0571e-05
4:173507952 T C 0.089397 -5.1586e-06
4:173512493 T C 0.069292 -9.1978e-06
4:173518292 C T 1.091779 -6.2821e-07
4:173520376 G A 1.071512 -3.5290e-06
4:173520793 T C 0.116827 -6.6723e-06
4:173528070 G A 0.055906 -1.0160e-05
4:173534579 G A 1.254366 7.9555e-06
4:173550109 T C 0.719752 -2.0934e-06
4:173552715 A G 0.022198 2.2805e-05
4:173566685 T C 0.067228 -1.3877e-05
4:173567222 G A 0.023951 1.2801e-05
4:173568701 A G 0.529138 -1.9134e-06
4:173576803 G A 0.050495 2.2604e-05
4:173584239 G T 0.029034 1.0962e-05
4:173602086 G C 0.033562 2.1422e-06
4:173606093 T G 0.163642 5.3853e-06
4:173629857 C T 0.035006 -4.7836e-05
4:173632325 T C 1.783601 1.8340e-05
4:173634320 A G 0.050119 6.1281e-06
4:173637279 A G 0.082012 -3.0353e-05
4:173638054 C A 0.022042 2.4673e-05
4:173640028 C A 0.109219 -1.8021e-05
4:173643131 A G 0.033247 3.0010e-06
4:173659049 G A 0.659422 -6.2762e-06
4:173673089 C T 0.053621 -6.8475e-06
4:173678177 T C 0.121985 2.7387e-06
4:173682572 A G 0.037369 1.7328e-05
4:173689506 G A 0.080480 -1.3473e-05
4:173692776 G A 0.868917 -2.4582e-05
4:173708489 A G 0.032085 1.6214e-05
4:173713780 T G 0.043166 3.1301e-05
4:173730448 A G 0.054890 1.8171e-05
4:173732041 A G 0.338160 1.2053e-05
4:173736503 C A 0.034558 -2.4958e-06
4:173738974 G A 0.052355 1.1881e-05
4:173742740 A G 0.032062 3.7315e-06
4:173744146 C T 0.033104 9.1416e-07
4:173747414 T C 1.752292 -6.5356e-06
4:173750542 T C 0.036421 2.5969e-08
4:173750788 T G 0.181958 2.6777e-05
4:173753552 T C 0.352140 1.0125e-05
4:173756213 A G 0.044150 3.0942e-05
4:173775040 C A 0.046672 1.3109e-05
4:173778961 C T 1.475630 5.1686e-05
4:173780258 G A 1.159269 1.0331e-05
4:173780748 G A 0.089971 7.8538e-06
4:173788852 T C 0.039904 3.9451e-06
4:173797126 G A 1.182863 2.1015e-06
4:173797505 T C 0.025204 3.1684e-05
4:173803914 C T 0.870683 -1.7647e-06
4:173805258 A C 0.468623 1.9321e-05
4:173806329 T C 0.043121 -1.8164e-05
4:173820822 A G 0.087095 9.3237e-07
4:173822456 C A 0.129447 1.2105e-05
4:173823783 C G 0.365201 2.8329e-05
4:173827147 A G 0.038778 -2.8117e-05
4:173843674 C A 0.161493 5.9893e-06
4:173854058 C T 0.036860 5.5256e-06
4:173854452 A G 0.077906 6.5039e-06
4:173855112 A G 0.049713 -2.9778e-05
4:173868291 T C 0.265849 4.0592e-05
4:173868966 T C 0.135896 -1.1037e-05
4:173869048 A G 0.068643 -1.4047e-05
4:173874976 G T 0.484099 1.0962e-05
4:173884101 C A 0.907419 4.9851e-05
4:173884549 G A 0.098615 -6.4561e-06
4:173886129 T C 0.025330 1.5536e-05
4:173888324 A G 0.348722 2.5082e-05
4:173900425 C T 0.271406 -1.9863e-05
4:173903387 A G 0.047386 1.1559e-05
4:173913354 T C 0.055062 5.4827e-06
4:173917844 C T 0.021977 9.5671e-06
4:173928024 A T 0.027719 -1.8859e-05
4:173929409 A G 1.244476 -1.7942e-05
4:173930848 C A 0.260289 -5.5652e-05
4:173932247 T C 0.042572 -1.8034e-06
4:173945561 T G 0.128645 1.8931e-05
4:173951613 G A 0.708054 1.0793e-05
4:173952636 A C 0.035431 1.2800e-05
4:173955076 G A 0.072538 -1.0176e-06
4:173957958 G A 0.116603 1.7011e-05
4:173992608 T C 0.121819 -3.1904e-05
4:173994040 A G 0.055870 5.1351e-06
4:173995383 G A 1.532705 -1.3256e-05
4:174006454 G C 0.041446 -7.6302e-06
4:174012452 A G 0.028028 -3.8345e-05
4:174018000 T G 0.032552 1.1567e-06
4:174028681 A G 0.062644 1.3265e-05
4:174029800 C T 0.286168 -1.2031e-06
4:174043895 G A 0.042199 -5.5980e-06
4:174049265 C T 0.039800 -1.6774e-06
4:174050068 C T 0.027992 -4.7798e-05
4:174050460 C T 0.420315 -1.3848e-05
4:174051024 C T 0.036691 -1.2205e-05
4:174055471 G C 0.409328 -9.2320e-06
4:174058263 A G 0.037876 9.0039e-06
4:174060895 C A 1.936534 4.8588e-06
4:174062281 A C 1.577374 6.7790e-06
4:174070242 T G 0.405014 6.4973e-08
4:174072292 T C 1.238098 9.5569e-06
4:174081080 C T 0.833995 6.1132e-06
4:174085450 T C 0.026122 -2.9932e-06
4:174090004 A G 1.368129 1.0640e-05
4:174094940 A G 0.103496 -4.7143e-05
4:174094942 C T 0.059863 -3.4077e-05
4:174095912 T C 0.355882 -2.1332e-05
4:174106215 G A 0.079766 1.0168e-05
4:174113363 G A 0.072950 1.8265e-05
4:174113459 A C 0.027518 -3.7786e-06
4:174113814 T C 0.037564 1.4204e-05
4:174116455 C A 0.291407 5.2530e-06
4:174126964 T C 1.633579 6.7122e-06
4:174164029 A C 0.031102 -1.2353e-05
4:174171382 A G 0.112656 2.0164e-06
4:174174717 C A 0.045737 9.7995e-06
4:174178928 T C 0.030907 -1.8141e-06
4:174179501 T C 0.028602 2.9681e-05
4:174184264 T C 0.060674 1.8112e-05
4:174184703 T A 0.104165 -7.6952e-06
4:174186044 T C 0.041018 8.7122e-06
4:174186108 G A 0.029586 4.8701e-06
4:174190633 T G 0.031812 -7.4672e-06
4:174203759 A G 0.052089 -1.8977e-05
4:174206483 G A 0.046704 -9.1690e-06
4:174226135 T G 0.037927 -1.2584e-05
4:174235624 C T 1.144504 -2.7755e-05
4:174242277 C T 0.077153 1.5447e-05
4:174245536 G A 0.045691 1.3750e-05
4:174253938 T C 0.037110 -2.1178e-05
4:174256580 T C 0.057646 9.7698e-06
4:174257693 C T 0.105239 1.2596e-05
4:174265097 G A 0.034208 -6.8127e-06
4:174266428 G C 0.098323 -3.2086e-05
4:174271800 C T 1.897172 4.2401e-05
4:174274045 G A 0.888172 2.1469e-05
4:174279259 G A 0.058168 7.0984e-06
4:174286090 A C 0.137318 -6.9849e-06
4:174309136 C T 1.975400 -4.3264e-06
4:174312749 A G 0.024899 6.8643e-06
4:174325726 A G 0.952523 7.3626e-06
4:174330720 T G 0.068990 8.0606e-06
4:174347430 T C 0.068380 -3.1981e-05
4:174348397 C T 0.843515 1.2618e-05
4:174352369 A G 1.093902 -1.5158e-05
4:174356463 C T 0.644783 3.3422e-05
4:174362856 C G 0.104581 -4.3848e-05
4:174364252 T G 0.022636 -1.9109e-06
4:174366088 C T 0.063333 1.9415e-05
4:174369710 T C 0.074485 -1.5003e-05
4:174369711 A G 0.110709 -1.3738e-05
4:174370311 A C 0.045240 5.6469e-06
4:174370499 T C 0.192357 -1.0942e-05
4:174374287 T C 0.032040 1.2149e-05
4:174398324 C T 1.475491 -5.4988e-05
4:174403211 T C 0.229100 2.0478e-07
4:174407185 A G 0.226607 -6.2891e-06
4:174416719 C T 0.192581 -1.3163e-05
4:174427221 G A 0.192091 -1.8726e-05
4:174433108 A G 1.466633 -2.5296e-05
4:174435284 C T 1.569233 -2.1196e-05
4:174438897 A G 0.101357 -2.5936e-06
4:174442919 G T 0.385763 3.4219e-05
4:174453389 A C 1.584645 2.5930e-05
4:174455297 T C 1.655485 3.3991e-05
4:174455395 T C 0.308710 3.7898e-06
4:174455595 A G 0.080733 -1.8354e-05
4:174457800 G A 0.771267 -1.2024e-06
4:174457967 C G 0.185677 1.2419e-05
4:174461309 C T 0.388668 9.0101e-06
4:174462093 G A 0.243495 -2.5415e-05
4:174465976 T C 0.162739 6.0740e-05
4:174468015 T C 0.915982 7.0727e-07
4:174473546 A G 1.836715 -2.0899e-05
4:174475174 T C 0.061194 5.6322e-06
4:174475986 T C 0.240632 -4.4254e-06
4:174479524 T G 0.080415 -3.4076e-05
4:174480376 C G 0.138701 4.5729e-05
4:174485265 T C 1.337186 -4.9906e-06
4:174487601 G A 0.150285 3.9880e-05
4:174487824 C G 0.408153 1.9475e-05
4:174494109 G T 0.488140 -2.0383e-05
4:174495424 T C 0.067013 1.0609e-05
4:174497427 A G 0.116610 2.2242e-06
4:174497836 A G 1.291008 7.8612e-06
4:174498760 T C 0.050573 -8.7129e-06
4:174500503 A C 0.044783 -3.3332e-05
4:174502457 C A 1.494359 3.4185e-06
4:174502917 A G 0.369755 -5.1296e-06
4:174505490 G A 0.068033 1.2588e-05
4:174510876 C T 1.077932 4.5416e-05
4:174512329 G A 0.158981 5.3457e-06
4:174515682 C A 0.282861 1.4897e-07
4:174515831 C T 0.286522 -1.5599e-05
4:174515905 T G 1.712722 8.8275e-07
4:174522819 A G 0.565511 -7.1811e-06
4:174530736 G A 1.106015 2.1971e-05
4:174537356 A T 0.568997 -9.3516e-06
4:174537658 T C 0.150636 -5.1565e-06
4:174537977 G A 0.366717 4.9763e-05
4:174555167 A G 0.023796 -5.0539e-06
4:174555529 A G 0.278141 -9.2936e-06
4:174560018 A G 0.051245 -9.3327e-07
4:174562929 T C 0.051479 -2.4453e-05
4:174563164 G A 0.854168 2.2972e-05
4:174565021 G T 1.322109 2.6299e-06
4:174573033 A G 0.249438 -4.3621e-06
4:174573731 A C 0.066413 2.9624e-06
4:174574406 G C 0.161444 -1.4427e-05
4:174576355 T C 0.026525 2.7760e-07
4:174578566 A C 0.257868 -1.5220e-05
4:174579232 G A 0.097790 1.3918e-06
4:174580215 C T 0.610231 -6.6193e-06
4:174590991 C A 0.050486 4.1493e-05
4:174591579 C T 0.768699 -8.9689e-06
4:174601218 T C 0.026447 -6.3192e-06
4:174602478 C A 0.177962 -3.4786e-05
4:174606810 A C 0.381362 1.2415e-05
4:174609693 T G 1.925583 -3.7355e-07
4:174612666 G A 0.020452 -2.4044e-06
4:174612992 A G 0.112822 3.7826e-06
4:174620223 A C 1.773691 1.8242e-05
4:174633935 G T 0.185697 1.5410e-05
4:174635715 C T 1.607732 2.9527e-05
4:174636915 C T 0.158961 -8.0711e-06
4:174650592 A G 0.081422 -3.0191e-07
4:174652452 G A 0.079094 1.1618e-05
4:174654127 T C 1.298866 5.6962e-06
4:174656652 G A 0.175833 -2.1799e-06
4:174659094 A G 0.194526 -3.1980e-05
4:174664194 G A 0.168845 -1.3829e-05
4:174666639 C T 0.021799 2.6948e-05
4:174667332 T C 1.309292 -6.8929e-06
4:174679531 C T 0.067679 2.3145e-06
4:174682944 T C 0.110923 -1.2586e-07
4:174683271 C T 0.313729 7.3037e-06
4:174693004 T G 0.525571 -1.7783e-05
4:174698736 A G 0.359271 2.0934e-05
4:174702443 A G 0.047214 -2.1090e-05
4:174713754 A G 0.613344 2.2384e-05
4:174719726 T C 0.173921 -1.0840e-05
4:174728566 G T 0.652865 1.1663e-05
4:174729999 T C 0.025954 2.6558e-05
4:174750895 G C 0.536532 -2.6056e-06
4:174760439 T C 0.122579 -2.1043e-05
4:174763078 A G 0.265700 -1.4804e-05
4:174771870 T C 0.090906 1.2720e-05
4:174776461 C T 0.976030 1.1943e-05
4:174784668 C A 0.463988 -4.4984e-06
4:174790137 T C 0.077806 3.0217e-05
4:174800001 A G 0.537002 2.2951e-05
4:174801133 A G 0.119054 -4.5165e-06
4:174802918 G A 0.523688 -7.2948e-06
4:174812906 C T 0.022088 5.2676e-06
4:174815265 C T 1.724319 -1.7784e-05
4:174817710 A G 0.995199 -2.4748e-05
4:174820018 C T 1.165083 1.1615e-05
4:174821512 C T 0.050417 3.4556e-05
4:174822595 A C 0.193364 2.6747e-06
4:174822636 A C 0.038340 -8.5497e-06
4:174822905 A C 0.309976 2.1950e-05
4:174824266 G A 0.268203 2.1548e-05
4:174830210 G A 0.955032 2.8560e-05
4:174830214 A G 0.322492 -6.6571e-07
4:174830726 C T 1.424392 4.2547e-05
4:174836213 C G 0.325595 2.3451e-05
4:174836341 A G 0.069100 2.9261e-06
4:174837887 T C 1.028158 -1.6509e-05
4:174838282 A C 0.043916 -1.6999e-05
4:174842390 A G 0.058162 1.9892e-07
4:174844348 C T 0.025090 -1.0717e-06
4:174851924 G A 0.084262 1.3529e-06
4:174852035 G T 1.032166 6.2828e-05
4:174864110 G A 1.875915 4.0145e-05
4:174867776 C T 0.038421 -1.2703e-05
4:174873969 G A 0.389902 -1.7579e-05
4:174883138 G A 1.072061 7.0624e-05
4:174893691 C T 0.053050 -7.6828e-06
4:174898161 G T 1.621222 -5.4485e-07
4:174904309 T C 0.077160 2.3343e-05
4:174908521 T C 1.075660 7.2022e-05
4:174913092 A G 0.055247 5.1371e-05
4:174933413 A G 0.083103 -3.8301e-05
4:174941800 T C 0.058704 -6.7745e-06
4:174943269 A G 0.029326 1.2130e-05
4:174964213 T C 0.076799 -4.3779e-05
4:174964664 T C 1.553287 1.5963e-05
4:174967011 G A 0.038609 -5.9395e-06
4:174978888 T C 0.030235 -2.1065e-06
4:174988525 G T 0.021406 1.4973e-05
4:175000892 C T 1.706642 2.8174e-05
4:175002376 G A 0.672850 -4.5918e-05
4:175008790 A G 1.217418 4.5566e-05
4:175015316 G A 0.113257 2.8261e-05
4:175016293 A G 0.666134 2.0221e-05
4:175021689 G A 1.934253 1.7195e-05
4:175022693 C A 0.932042 2.2814e-05
4:175022841 G A 0.787905 -2.5010e-06
4:175023210 C T 0.403037 -6.8222e-05
4:175023326 G A 0.037924 -2.0929e-05
4:175023539 C T 0.753002 4.3732e-05
4:175023542 G A 0.131086 7.9668e-06
4:175026972 G C 0.056026 -4.8487e-05
4:175027437 T C 0.885614 6.0250e-05
4:175035142 A G 0.233829 -1.1134e-04
4:175037449 C T 0.045328 6.5122e-05
4:175039093 G A 0.040521 -1.3894e-05
4:175040644 G A 0.163742 -1.7126e-06
4:175044973 C T 0.042621 -4.5181e-05
4:175047639 G A 1.345651 6.0069e-05
4:175051486 A G 0.272695 -1.3743e-05
4:175053821 C T 0.043718 1.2263e-05
4:175059679 G T 0.248325 3.1696e-05
4:175059736 C T 0.446483 -1.9377e-05
4:175063668 G T 1.860757 2.7041e-05
4:175065682 C T 0.041969 -2.4914e-06
4:175069628 T C 0.066371 -5.8532e-06
4:175072833 C A 0.440741 -3.3134e-05
4:175076476 C T 0.829864 5.1826e-05
4:175076845 T G 0.032601 9.1528e-06
4:175078422 A G 0.127918 -7.2924e-05
4:175080319 C A 0.096099 -5.7786e-06
4:175082425 C T 0.088767 2.1381e-05
4:175082759 T G 1.922269 2.8094e-05
4:175085710 G C 0.489892 -6.0483e-05
4:175086135 C T 0.060330 1.5008e-05
4:175089090 C T 1.355970 3.3165e-05
4:175089750 G A 0.512665 -1.4977e-05
4:175092649 T C 0.038885 4.3426e-05
4:175097637 G A 1.828182 -1.7089e-05
4:175100346 A G 0.057516 -4.9151e-06
4:175103005 G C 0.855051 -3.3280e-05
4:175104188 G A 0.057026 -4.8385e-05
4:175105239 G A 0.653592 -2.9896e-05
4:175105610 C T 0.102286 6.5846e-06
4:175112023 A G 0.060515 2.9042e-05
4:175113708 G C 0.213510 -9.0538e-06
4:175116456 G A 1.037759 -7.6446e-06
4:175118458 G T 0.433513 -2.3374e-06
4:175118582 A G 0.205152 1.0650e-05
4:175118873 C A 0.023003 3.8873e-05
4:175121144 G A 1.437044 6.3279e-06
4:175121923 G A 0.706282 -9.6695e-06
4:175125429 A G 0.059009 -2.6819e-05
4:175125663 C T 0.884001 5.8508e-06
4:175126378 A C 0.474436 -2.4195e-05
4:175127818 A G 0.085719 7.1792e-06
4:175133183 C T 0.137642 7.6202e-06
4:175140061 C T 0.037794 -1.7213e-05
4:175143811 C T 0.026849 -1.9554e-06
4:175147257 G A 0.771231 -5.2483e-05
4:175166604 A C 0.021160 4.3333e-06
4:175167937 T C 0.027135 -1.9562e-06
4:175172895 C T 0.195993 -1.7046e-05
4:175178914 C T 0.364409 2.4192e-05
4:175183493 C T 0.363507 2.3134e-05
4:175183685 T C 0.041767 1.3039e-05
4:175186618 A G 0.046954 7.9273e-06
4:175187432 A G 0.078052 -2.9108e-05
4:175225452 A G 1.101202 -7.1268e-05
4:175233869 G A 0.119790 -1.2034e-05
4:175234006 C T 0.138895 1.7514e-05
4:175237170 T C 0.032117 -3.2715e-05
4:175237408 C T 1.476413 -4.3081e-05
4:175239727 C A 0.114711 2.2267e-05
4:175242092 G A 0.138425 -8.5535e-06
4:175243815 G A 0.157302 1.5449e-05
4:175247579 C T 1.395419 -6.7394e-05
4:175254464 T C 0.388116 -3.9618e-06
4:175263715 C G 0.060080 4.4748e-06
4:175269995 T C 1.958466 1.6641e-05
4:175272732 C T 0.054426 1.3482e-05
4:175276647 G A 0.765538 -2.1989e-05
4:175300779 C T 0.281523 2.3751e-05
4:175302173 T C 0.078507 4.0092e-06
4:175302370 T C 0.444506 -3.3412e-06
4:175308601 T A 0.062950 3.1555e-05
4:175309874 T C 0.046892 2.1689e-05
4:175314668 A G 0.272013 3.3917e-05
4:175328302 T C 0.250721 4.5540e-05
4:175340298 C T 1.058165 -6.5184e-06
4:175349867 C G 0.093726 2.4940e-06
4:175359369 C T 1.963890 6.3598e-06
4:175367789 T C 1.354840 -2.2866e-05
4:175367965 A G 0.685220 4.5783e-05
4:175370656 G A 1.897270 1.0119e-05
4:175377761 C T 0.598313 -6.1280e-05
4:175381743 T C 0.090133 -1.2212e-05
4:175385354 T C 0.055773 -2.4958e-06
4:175402217 T C 1.528687 -1.1593e-06
4:175410435 G A 0.287710 -9.8189e-06
4:175422289 A G 1.559077 1.0075e-05
4:175425256 A G 0.235858 7.0047e-05
4:175428815 C A 0.035922 -1.7173e-05
4:175430672 C T 0.122803 8.7252e-06
4:175433338 C A 0.610968 -4.5347e-05
4:175440265 C T 0.190822 1.6227e-05
4:175442061 C T 1.005213 -3.0704e-05
4:175442198 G A 0.369385 2.2411e-05
4:175443261 T G 0.126597 -9.1300e-06
4:175449507 C T 0.318315 -3.9254e-05
4:175450282 G A 0.446613 -2.0278e-05
4:175451482 C A 0.087186 2.2604e-06
4:175452187 G T 0.337647 -1.5152e-05
4:175452245 A C 1.642936 -7.4336e-06
4:175460035 A G 0.030699 3.3449e-05
4:175461127 G T 0.211962 -9.6619e-06
4:175461901 C G 0.174512 2.1186e-05
4:175466983 A G 0.496102 -1.9885e-05
4:175479889 T G 0.302959 -1.4321e-05
4:175482525 A G 0.065118 5.1627e-05
4:175485318 C T 0.753807 1.7626e-05
4:175491359 G C 0.357593 -5.9273e-06
4:175491958 C T 0.631404 -2.0344e-05
4:175492358 C T 1.402168 -2.3350e-05
4:175493706 A G 0.049648 6.0024e-05
4:175499976 C A 0.228357 -1.6377e-05
4:175502088 C T 0.384066 2.0533e-05
4:175503012 A G 0.921990 -1.5236e-06
4:175508799 G A 0.041206 6.4495e-06
4:175515345 C A 1.774100 -2.7090e-06
4:175515940 A G 0.393060 -1.9789e-05
4:175517942 T C 0.106109 -1.6170e-06
4:175523040 G A 0.758426 -2.2071e-05
4:175530628 T C 0.110683 -1.5440e-05
4:175537640 T C 0.023036 -4.4302e-06
4:175538879 C T 0.025898 1.9826e-06
4:175555450 A G 0.295120 -6.4440e-05
4:175555707 G A 0.651518 1.4140e-05
4:175557803 G A 0.072755 1.0698e-04
4:175568158 G A 0.788911 2.7491e-05
4:175582550 A G 0.058347 4.5904e-05
4:175583647 C T 0.691796 3.9288e-05
4:175585307 G T 0.096570 -2.5547e-05
4:175585803 C A 0.178293 2.0829e-05
4:175593910 A G 0.112523 -1.9628e-06
4:175599198 G A 0.021004 2.7410e-05
4:175602874 C T 0.343967 5.3843e-04
4:175604008 T C 0.029307 -1.0071e-05
4:175606718 A C 0.023432 8.1066e-06
4:175608188 G T 0.058292 -1.6291e-05
4:175609577 C T 0.975014 -3.6063e-05
4:175631755 A G 0.293316 -1.3789e-05
4:175634896 A G 0.412872 3.1599e-05
4:175637950 C T 0.398094 -4.1892e-05
4:175649057 C T 0.026944 4.8289e-06
4:175649861 G T 1.306838 -6.2365e-05
4:175654089 A C 0.031046 1.7123e-06
4:175656112 G A 0.025129 -7.4777e-05
4:175656608 G T 0.088721 -2.9102e-05
4:175658492 A C 0.609284 -1.1783e-04
4:175659619 C T 1.045162 1.4159e-04
4:175660680 A G 0.233670 9.4986e-07
4:175662277 G A 0.043377 -2.0306e-05
4:175668647 C T 0.084972 -1.9114e-05
4:175671899 C T 0.104253 9.1084e-05
4:175673397 A G 0.039670 -2.2828e-05
4:175685075 A C 0.033705 -9.1355e-06
4:175689199 C T 0.050460 4.5986e-05
4:175694663 C T 1.504557 -1.6117e-05
4:175709806 T C 0.516768 -8.3764e-05
4:175711115 A C 0.086319 -2.3379e-05
4:175712271 G A 0.171087 -3.5925e-05
4:175717045 G A 0.576014 -1.5419e-05
4:175726703 T C 0.267842 -1.0280e-05
4:175734620 G A 0.324255 5.3142e-05
4:175736888 T C 0.020397 1.1808e-05
4:175743966 C A 0.064663 1.4650e-05
4:175746763 T C 0.123500 2.1191e-06
4:175766020 C T 0.203062 -1.1624e-05
4:175770215 C T 1.600238 -2.4120e-05
4:175790230 A G 0.124253 1.1602e-04
4:175791360 T C 0.030004 -2.6966e-05
4:175794217 A C 0.082330 -5.6396e-06
4:175796503 C T 0.624422 -5.3558e-05
4:175796943 T C 0.541105 1.9664e-05
4:175799074 T C 0.021779 9.3974e-06
4:175801224 T C 0.157530 4.6629e-05
4:175802020 G A 0.045896 -1.0328e-05
4:175803164 C T 0.214565 -2.0296e-05
4:175817225 G A 0.613977 -5.4645e-05
4:175829769 G T 0.242369 3.7354e-06
4:175841184 C T 0.138542 -2.0425e-07
4:175842113 G A 0.167361 -2.3291e-05
4:175846110 A G 0.238396 -5.8441e-05
4:175853535 G A 0.917929 1.5573e-05
4:175858908 C G 1.839737 -2.3178e-05
4:175866496 C T 0.024289 -3.6973e-05
4:175870028 A G 0.030225 -6.7141e-06
4:175877195 G A 0.748471 -3.3333e-05
4:175910873 T C 0.152528 2.7468e-05
4:175916120 T C 0.477604 -2.7237e-05
4:175922636 C T 0.039031 -8.0388e-06
4:175922845 A G 0.564959 2.2071e-05
4:175923101 C A 1.149425 5.5221e-07
4:175929930 A C 0.169448 -6.6883e-05
4:175931061 A G 0.168144 -3.4093e-06
4:175935585 A C 0.206587 1.8670e-06
4:175935746 T G 0.336446 1.0218e-05
4:175947638 C T 0.805968 3.7465e-05
4:175949051 T C 0.789758 -6.9165e-05
4:175949131 C T 0.027554 -1.6734e-05
4:175960267 G A 0.364857 -3.0158e-05
4:175961726 T C 0.071992 -1.2034e-05
4:175966074 G A 0.197671 -1.2693e-05
4:175970464 G A 1.906510 2.9804e-05
4:175985901 A G 0.243973 -2.2886e-05
4:175986274 C T 0.206740 -3.6070e-05
4:175988118 G T 1.226562 -2.3445e-07
4:176008152 C T 0.047960 -1.9815e-05
4:176008218 A G 0.135143 -4.1600e-05
4:176010089 G A 0.023243 -2.8023e-05
4:176024801 C A 0.037908 4.0334e-06
4:176036322 A G 1.128755 8.4050e-06
4:176042484 A G 0.045679 2.8667e-06
4:176055295 T C 0.819425 9.8973e-05
4:176063218 T C 1.830130 3.5626e-06
4:176069166 A C 0.766719 6.7662e-05
4:176071201 A G 0.139421 2.9036e-05
4:176075212 C T 0.227409 -1.3864e-05
4:176081703 A G 0.031851 6.0122e-06
4:176092234 G A 0.057623 -8.5552e-06
4:176108880 T C 0.131829 -2.9320e-06
4:176111406 A G 0.060639 -8.8794e-06
4:176112076 A G 0.068237 -1.1545e-05
4:176116299 T C 0.860777 -1.2171e-05
4:176122493 C T 0.863555 2.0299e-05
4:176125249 A G 0.041144 1.3809e-05
4:176137474 A G 0.289632 1.9343e-05
4:176137712 A T 0.086969 7.5322e-06
4:176141012 G A 0.295003 4.8591e-06
4:176150780 T C 0.172243 3.1863e-05
4:176153170 G A 0.036782 4.3244e-05
4:176153331 G T 0.745316 4.4402e-06
4:176156337 C A 0.268108 -1.9953e-05
4:176171564 T C 0.080084 2.2745e-05
4:176175638 T C 0.110413 1.9661e-05
4:176175970 G A 0.060045 1.7812e-05
4:176176194 T C 1.558921 4.1753e-06
4:176177972 G A 0.584599 1.4639e-05
4:176191926 G A 0.033445 -2.8140e-06
4:176191937 T C 0.491681 -2.1223e-05
4:176192408 T C 0.037197 -2.4620e-05
4:176200230 C T 1.618330 -2.1653e-05
4:176201675 G A 0.063819 8.2883e-06
4:176210235 A G 0.023188 -1.3369e-05
4:176212470 G A 0.065585 8.8721e-06
4:176217181 A G 0.027521 4.5609e-06
4:176220965 C T 0.109183 1.4666e-05
4:176221314 C T 0.068571 2.2733e-05
4:176234777 G C 0.036519 7.7191e-06
4:176241825 A G 0.036645 8.7357e-06
4:176247122 C T 0.032040 2.2236e-05
4:176254506 T C 0.043014 -5.9765e-06
4:176257392 C T 0.064011 1.8179e-05
4:176258966 C T 0.079549 1.1523e-05
4:176265086 G T 0.038372 6.7306e-06
4:176278985 T G 0.067176 2.1101e-05
4:176282606 C T 0.071749 2.1457e-05
4:176285962 C T 0.316861 5.7460e-05
4:176291220 T C 1.875889 -1.1785e-05
4:176309614 G A 1.964410 1.1349e-05
4:176317707 C T 0.054968 1.1574e-05
4:176343297 C T 1.908354 -2.9481e-05
4:176353780 C T 0.044108 2.1371e-05
4:176358900 T C 0.090802 -2.1744e-05
4:176359405 A G 0.104191 -5.7705e-05
4:176362371 T C 0.074122 -3.0424e-06
4:176363983 C T 0.037265 3.0291e-06
4:176367087 A C 0.080990 -9.6640e-06
4:176367378 C T 0.065053 3.2239e-05
4:176371655 G A 1.870582 -6.5078e-06
4:176380419 T C 0.113474 -2.1331e-06
4:176392095 T C 0.033984 2.2860e-05
4:176395396 A G 1.855223 -4.1602e-05
4:176397835 A G 0.023474 -2.0136e-05
4:176408657 C T 1.958879 -5.1754e-05
4:176410587 A C 1.562631 -3.2384e-05
4:176431598 C T 0.045493 1.6970e-05
4:176440985 A C 0.050193 -2.0012e-05
4:176457646 A G 0.435067 1.4637e-05
4:176476127 G A 0.056584 2.2223e-05
4:176481367 A G 0.046062 1.1671e-05
4:176488434 T C 0.432195 -1.5888e-05
4:176495793 A G 0.021065 3.6463e-06
4:176500269 A G 0.378467 -2.5061e-05
4:176503265 A T 0.035954 1.2485e-05
4:176504741 T G 0.027979 4.4224e-05
4:176505088 A G 0.395436 -1.9047e-05
4:176515270 G A 0.031280 3.0541e-05
4:176518149 A G 0.308723 2.4972e-05
4:176520939 G A 0.091675 1.7744e-05
4:176530675 A G 1.027878 -2.6533e-06
4:176534327 A G 0.044731 1.4881e-05
4:176535502 C T 0.830795 8.7215e-06
4:176548169 G A 1.912629 1.8490e-05
4:176549053 C T 0.073083 -3.0454e-05
4:176549909 A G 0.073969 3.2705e-06
4:176555282 G A 0.691685 -9.7195e-06
4:176559235 G C 0.121407 2.3924e-05
4:176563762 C A 0.129362 2.1444e-06
4:176566962 T C 1.711784 2.4996e-05
4:176567355 G C 0.074566 2.8709e-05
4:176569630 A G 0.034480 -1.8136e-05
4:176571389 C G 1.143011 4.9921e-05
4:176573028 C T 0.033854 -2.5657e-05
4:176574362 C T 0.426566 1.4290e-05
4:176574877 T C 0.044400 6.2043e-07
4:176575077 T C 1.951731 1.3613e-05
4:176576959 A G 0.119106 -9.2872e-06
4:176584528 A G 0.081470 -2.2207e-05
4:176585859 C T 0.125562 -1.3992e-05
4:176587929 C T 0.526872 1.3704e-05
4:176599197 T C 0.067338 1.6539e-05
4:176609256 T C 0.474251 1.7182e-05
4:176609529 T G 0.033078 2.8662e-05
4:176613311 C T 0.128493 -1.5456e-06
4:176618043 T C 0.030615 1.9453e-05
4:176618982 T C 0.284604 8.1647e-06
4:176626693 C T 0.978412 -1.1673e-05
4:176627509 G A 0.023672 -1.9667e-05
4:176628878 T C 1.871196 2.2943e-05
4:176633779 G A 0.044254 6.9629e-06
4:176634144 G A 0.133053 5.0811e-06
4:176638346 T C 0.022779 2.3880e-05
4:176641031 C T 0.031176 5.9354e-05
4:176641242 A G 1.109952 -3.8994e-05
4:176649861 T C 0.102055 -3.2080e-05
4:176652493 T G 0.064806 1.4154e-05
4:176658227 G A 0.133920 4.0744e-06
4:176662087 C T 0.414645 2.8428e-05
4:176662460 C T 0.057665 1.2199e-05
4:176663497 A C 0.057860 1.0465e-05
4:176668028 A G 0.528651 1.6181e-05
4:176670601 A G 0.140645 1.3808e-05
4:176670796 G T 0.721505 1.4665e-05
4:176671059 A G 0.021507 -4.4017e-07
4:176671191 G A 1.438748 -7.9212e-06
4:176672144 A G 1.659698 -1.9627e-05
4:176672877 A G 0.036963 -2.1061e-05
4:176673368 T C 0.026285 -9.5408e-06
4:176676766 G A 0.198940 1.9650e-05
4:176678049 C T 0.049940 9.9367e-06
4:176678915 T C 0.039002 2.2476e-05
4:176681927 A G 0.857658 1.1996e-05
4:176685898 G C 1.134647 -3.7953e-06
4:176688345 C T 0.176829 -2.1071e-05
4:176692262 G A 0.298421 8.8907e-06
4:176698383 T C 1.536431 1.4983e-05
4:176699362 C T 0.912723 3.1369e-06
4:176700569 C G 0.190877 1.4394e-05
4:176702256 A C 0.059639 -1.2306e-05
4:176723267 T C 0.113179 1.0366e-04
4:176728342 A G 0.063277 -2.9391e-05
4:176728576 C T 0.769530 5.6365e-06
4:176734632 C T 0.043965 4.8208e-06
4:176740404 C T 0.550677 -4.2522e-05
4:176747669 A G 0.062099 4.5074e-06
4:176755352 C A 0.554189 -3.6020e-06
4:176758272 G A 0.364987 -1.9376e-05
4:176759170 C T 0.060661 -6.6886e-06
4:176761037 T C 0.191929 -1.1564e-05
4:176766528 G A 0.039184 2.4014e-05
4:176779260 T A 0.327488 -4.5456e-07
4:176782054 C T 0.299165 6.7239e-05
4:176793344 T C 0.681899 -2.9495e-05
4:176795426 G A 0.167485 2.3467e-05
4:176814296 C A 0.064631 -4.4482e-06
4:176815346 A G 1.209155 -2.2497e-05
4:176819776 G A 0.190845 3.0457e-06
4:176823415 T G 0.258618 -4.5140e-05
4:176824389 T G 0.072285 3.7263e-06
4:176825040 T C 0.920623 3.0464e-05
4:176828581 T C 1.949148 2.4259e-05
4:176832561 G A 0.302498 1.6960e-05
4:176840816 T C 0.297869 2.4149e-05
4:176841238 G A 0.192542 1.3984e-04
4:176843215 G C 0.034542 -1.2542e-05
4:176845154 A G 1.408757 -5.7471e-05
4:176845676 T C 0.109449 1.3567e-04
4:176856505 T G 0.180078 -1.1656e-05
4:176859108 T C 0.026129 1.4059e-05
4:176861301 A G 1.513597 -3.6760e-05
4:176877347 T C 0.068120 -1.8837e-05
4:176880351 T C 0.211605 1.5554e-04
4:176886137 C G 0.020342 1.0689e-05
4:176888465 C A 0.051446 -9.6304e-06
4:176897737 T G 0.245105 6.5940e-05
4:176903894 G A 0.071723 3.0368e-07
4:176916614 T C 0.369177 -2.9151e-05
4:176918624 C T 0.063394 -1.0965e-05
4:176922125 A G 0.069360 -4.7744e-05
4:176922278 G A 1.416592 -3.6245e-05
4:176931808 G A 1.687122 -4.9272e-05
4:176932710 T C 0.543163 3.3560e-06
4:176933646 A G 0.128317 -1.8340e-06
4:176945353 C T 0.037437 2.7192e-05
4:176945663 C A 1.545691 -2.1487e-05
4:176952943 C A 0.747364 7.9977e-05
4:176956406 A G 0.058204 3.0723e-05
4:176957001 T C 0.028167 -1.3760e-05
4:176961371 A G 1.716565 -1.2429e-05
4:176977463 G A 0.046902 -2.2440e-05
4:176979000 C T 0.883816 -1.0606e-05
4:176979503 A C 0.065725 1.6211e-05
4:176980949 T C 0.376324 1.1767e-05
4:176989236 T C 1.260679 1.3298e-05
4:176999987 A G 0.039726 -1.3209e-05
4:177001238 A C 0.041352 3.2516e-06
4:177002172 A G 0.146332 2.6899e-05
4:177004926 G C 0.197070 -2.2757e-05
4:177005001 T G 1.265758 1.3883e-05
4:177040513 G A 0.137759 1.6243e-05
4:177041658 G A 0.085440 4.1008e-06
4:177042395 G C 0.028628 4.4479e-06
4:177043528 G A 0.057656 9.7138e-06
4:177055175 T G 0.490159 -9.7880e-07
4:177078065 G A 0.028661 1.5760e-06
4:177079327 A G 0.066017 -2.0891e-05
4:177079374 T C 1.351857 1.7546e-05
4:177079431 A G 0.021293 7.6348e-06
4:177082069 C G 0.511234 1.3017e-05
4:177083333 G A 0.389733 5.8031e-05
4:177090783 C A 1.090179 1.0386e-06
4:177095773 A G 0.040135 -1.3410e-05
4:177098285 A G 0.499559 -1.2319e-05
4:177100644 A G 0.588176 1.2649e-05
4:177100882 G A 0.099134 -1.5375e-05
4:177111767 A C 0.637175 1.5626e-05
4:177113779 C T 0.601335 -4.5877e-05
4:177115028 G T 1.340409 -2.0517e-05
4:177116909 T G 1.204643 5.3364e-06
4:177119115 G A 0.608868 7.3169e-06
4:177119176 A G 1.188102 5.4730e-06
4:177119741 A G 0.222673 -9.4248e-06
4:177121739 C T 0.177625 7.0155e-05
4:177122209 A G 0.032406 -1.6613e-05
4:177126288 T G 0.097092 2.8376e-05
4:177128284 T C 0.477932 -5.7298e-05
4:177131403 G T 0.222550 2.0070e-05
4:177135620 A G 1.828555 -7.7790e-06
4:177141536 A G 0.889486 1.6406e-05
4:177142611 A G 0.064722 3.8693e-05
4:177155290 T C 0.467305 2.2966e-06
4:177155479 T C 0.076910 2.3879e-05
4:177155788 A C 0.881323 7.4900e-06
4:177159451 C T 0.134828 2.1486e-05
4:177162962 C T 1.876191 -3.3471e-05
4:177162999 C G 0.030267 -5.2861e-06
4:177163536 C T 0.189329 -2.7410e-05
4:177173617 A G 0.291459 -5.1917e-05
4:177173779 T C 0.411554 7.8287e-06
4:177184716 T C 0.204442 -2.3118e-05
4:177184767 C T 0.024574 1.0609e-05
4:177191914 G A 0.029693 2.1831e-05
4:177192032 C T 1.387126 -3.6710e-05
4:177193181 A C 0.521789 6.4709e-06
4:177204321 G T 0.109271 2.4646e-05
4:177206186 G A 0.459411 6.7557e-06
4:177208264 A G 0.044737 -3.3052e-05
4:177211043 T C 0.037434 1.2120e-05
4:177211074 A G 0.281400 3.0416e-05
4:177212709 A C 0.043776 -2.9217e-05
4:177219279 A G 0.637750 2.2809e-05
4:177226436 A C 0.456986 7.8640e-06
4:177227738 A G 1.331590 1.5517e-05
4:177228198 A G 0.054640 1.4249e-05
4:177228351 C T 0.203643 -2.9494e-05
4:177228514 T A 1.111614 1.1623e-05
4:177228579 G A 0.034662 1.2209e-05
4:177229387 A G 0.695639 -7.8954e-06
4:177237325 A G 1.013470 4.0312e-05
4:177239322 C T 0.228519 3.6799e-05
4:177243366 T G 0.053894 -4.7849e-05
4:177245956 A G 0.137750 -3.1638e-05
4:177246621 G T 1.206399 9.7813e-06
4:177250045 C T 0.229762 4.2171e-05
4:177258839 A G 0.027508 1.0059e-05
4:177259491 A G 0.297798 -1.3359e-05
4:177262161 T C 0.508722 -3.6879e-05
4:177281574 A G 0.506625 -1.1659e-05
4:177282178 G A 0.049499 4.3297e-06
4:177287827 C T 0.527025 4.8022e-05
4:177291824 G A 0.315498 8.9261e-05
4:177292032 C A 0.648600 -4.0960e-06
4:177298579 A G 0.976831 1.7011e-07
4:177299902 A G 0.176774 2.9877e-05
4:177301131 A G 0.068078 -1.8700e-06
4:177304010 A C 0.262613 -1.6685e-06
4:177307382 G A 0.106304 -1.0707e-05
4:177308667 G A 1.431052 -1.4937e-05
4:177310481 A G 0.445223 -2.3929e-05
4:177312517 T A 1.423162 -1.8470e-05
4:177314797 T C 1.216217 -4.8822e-06
4:177318266 A G 0.143456 -2.0705e-05
4:177318936 C T 1.396906 -8.5495e-06
4:177325006 T G 0.252081 4.0325e-06
4:177325910 G C 0.042670 -3.8496e-06
4:177326464 G A 0.146280 4.0762e-07
4:177327013 C T 0.040417 -7.3129e-06
4:177333079 A G 0.061882 -2.5156e-05
4:177334089 T G 0.061641 -2.4350e-05
4:177334232 A G 0.122793 1.4769e-05
4:177334892 C T 1.821009 2.6013e-05
4:177336714 T C 0.042699 7.3195e-06
4:177340183 A G 0.528502 -1.5516e-05
4:177341028 T C 0.930627 -1.0795e-05
4:177344102 T G 1.818097 2.3553e-06
4:177344443 G A 0.044692 9.9015e-06
4:177346314 A G 0.847047 2.0572e-05
4:177351769 T C 0.362078 -5.7780e-05
4:177354104 C T 0.067750 -7.9921e-06
4:177355359 T C 0.024071 3.3675e-05
4:177358617 A G 0.136328 5.2436e-05
4:177363597 G A 0.040914 -3.9097e-05
4:177365945 A G 0.031689 -3.6560e-05
4:177386546 A G 0.201098 6.0821e-06
4:177400028 T G 1.175171 -3.1811e-05
4:177403692 C A 0.683720 -1.4478e-05
4:177406393 T G 1.407027 -4.4504e-05
4:177415840 T C 0.106379 -3.3824e-05
4:177419109 A C 0.075560 -4.9774e-05
4:177432085 C T 0.197612 5.1467e-07
4:177435601 G A 0.063255 -2.3188e-06
4:177436420 G A 0.064621 3.2813e-06
4:177441399 C A 1.135117 -2.1321e-05
4:177450034 A G 0.625802 6.8270e-05
4:177464408 C T 0.026629 -5.2715e-06
4:177465198 C T 1.675333 5.7949e-06
4:177465478 A C 0.764152 -2.0459e-05
4:177467914 T C 0.426261 -4.2445e-05
4:177472703 T G 1.750058 2.3087e-05
4:177479774 C A 0.098634 1.8248e-05
4:177482377 T C 0.474556 -1.4515e-05
4:177483522 G A 0.067662 5.9437e-05
4:177484154 G A 0.703990 5.5035e-05
4:177485150 T C 0.022101 2.9520e-05
4:177494374 A G 0.056844 8.1193e-06
4:177496564 T C 0.039670 -3.1204e-05
4:177496915 G A 0.782143 2.8419e-05
4:177501251 A C 0.042290 -2.5412e-05
4:177511710 A G 0.165505 -1.7658e-05
4:177512791 C T 0.420432 1.6188e-05
4:177517197 C T 0.345804 -1.1570e-06
4:177522692 T C 0.139924 -4.7955e-05
4:177526862 A G 0.022552 -3.8003e-05
4:177527996 A G 0.080052 3.3122e-06
4:177536594 C T 0.032783 2.1677e-05
4:177539774 T C 0.048041 1.5343e-05
4:177540435 A G 0.069853 -2.9166e-05
4:177542973 G A 0.566228 -3.7047e-05
4:177545272 G T 0.062274 -5.3256e-06
4:177548451 A G 0.562330 1.3455e-05
4:177559960 C A 0.038642 -3.8601e-05
4:177560610 G A 1.340578 2.1508e-05
4:177563769 T G 0.051391 2.2784e-05
4:177569710 A G 0.354301 -7.9444e-06
4:177571116 G A 0.072544 1.0891e-05
4:177575052 A G 0.474037 -8.6069e-06
4:177576243 A G 0.050317 1.6904e-05
4:177576619 G A 0.048213 -6.1191e-06
4:177579183 A C 0.867879 2.5545e-05
4:177580725 G A 0.541141 2.0794e-06
4:177601762 G A 0.384514 -2.1285e-05
4:177604228 A G 0.032033 6.3480e-06
4:177607181 C T 1.402651 3.1002e-05
4:177608234 C T 0.024370 8.9797e-06
4:177610884 G T 1.020101 -1.8465e-05
4:177628068 C A 0.059243 1.7820e-05
4:177645549 T C 1.774587 1.6295e-05
4:177650866 T C 0.020436 -1.2425e-05
4:177656752 A C 0.038794 -9.2487e-07
4:177656790 G A 1.814219 5.2901e-06
4:177663430 T C 0.058113 -5.9913e-05
4:177669470 T C 0.038528 -1.5521e-05
4:177670307 G A 0.048960 -1.2180e-05
4:177678122 A G 0.067237 -2.2330e-05
4:177679643 A G 0.057821 -1.1959e-05
4:177681985 A C 0.023571 -2.3246e-05
4:177688889 G A 1.803897 -4.5323e-06
4:177689614 C T 0.026505 -4.6713e-05
4:177702763 A C 0.084138 3.3332e-06
4:177706555 C T 0.057062 3.9518e-05
4:177707602 T C 1.771952 1.4065e-05
4:177710450 A G 0.069061 -1.6310e-05
4:177711834 A G 0.081000 -1.8193e-05
4:177714470 C A 1.806318 6.0306e-06
4:177715476 A G 0.047850 -6.6383e-06
4:177724722 A C 0.035013 -6.0109e-06
4:177738885 T C 1.225903 1.8449e-05
4:177739471 A G 0.112526 -2.8006e-05
4:177753386 T C 0.086962 3.1164e-05
4:177757724 G A 0.068636 -8.7842e-06
4:177762977 G A 1.501545 8.4418e-06
4:177766113 A G 0.061590 -1.5488e-05
4:177776061 A G 0.074807 3.0002e-05
4:177776987 G T 0.043364 2.5413e-06
4:177786909 A G 0.046409 -1.4715e-05
4:177786912 T C 0.038846 -2.5691e-05
4:177792639 T G 0.216633 -5.5725e-06
4:177795983 C T 0.166696 5.7873e-06
4:177798218 G A 0.057837 1.3509e-05
4:177802642 A T 0.122650 -1.3147e-05
4:177805447 A G 0.083846 -2.6143e-06
4:177810758 A G 0.068020 -1.8758e-05
4:177811127 T C 1.381115 1.8026e-05
4:177820103 T C 0.450024 -1.0627e-06
4:177842009 A G 1.706052 2.3284e-05
4:177849348 G A 1.856246 2.9693e-05
4:177863637 C T 1.974621 2.2826e-05
4:177863886 T C 1.973878 2.4283e-05
4:177865581 C A 0.046100 -2.1096e-05
4:177871534 T C 0.131073 1.0854e-06
4:177871569 A G 0.198677 -1.2078e-05
4:177878620 T C 0.079727 2.2571e-05
4:177882981 C T 0.042660 -2.0500e-05
4:177888542 A G 0.070668 -2.2261e-05
4:177889395 T C 0.040394 6.6475e-06
4:177890893 T C 1.358797 9.2399e-06
4:177900078 C T 0.596940 5.5246e-05
4:177901949 T C 0.104840 3.0005e-05
4:177908919 A C 0.257696 8.3704e-07
4:177914134 C A 0.788557 -9.9528e-06
4:177916825 C T 0.068870 1.3598e-05
4:177916874 G T 0.286009 -8.7898e-06
4:177927377 T C 0.046769 -2.3367e-06
4:177933365 A G 1.556782 -6.1013e-05
4:177937683 T C 0.136321 -2.2551e-05
4:177949106 G C 0.640272 -2.0472e-05
4:177951103 A C 0.065144 1.7006e-05
4:177958179 T C 0.073008 3.0766e-05
4:177960825 A G 0.102860 -1.3134e-05
4:177965282 G T 0.067007 1.3940e-05
4:177966548 T C 0.814183 -2.7483e-05
4:177967466 A G 1.590662 -3.3637e-05
4:177967967 C T 1.597511 -3.9256e-05
4:177968438 G A 0.227438 2.0609e-06
4:177973097 C T 0.088273 1.3312e-05
4:177974017 A C 0.054605 5.1565e-06
4:177974062 C A 0.505089 -7.5024e-06
4:177974921 G A 0.468236 1.4127e-05
4:177975350 G A 0.639574 -1.5163e-05
4:177976958 T G 0.172629 4.8651e-06
4:177977077 C T 0.849033 1.6840e-07
4:177978541 C T 0.197642 6.9215e-06
4:177985291 A G 0.335355 1.7463e-05
4:177998749 A G 0.078127 -8.9249e-06
4:178001276 C A 1.626529 -3.8383e-06
4:178010629 G A 0.327423 2.7295e-06
4:178016869 G A 0.081383 1.1262e-05
4:178018865 C G 0.061826 6.1861e-06
4:178019148 T G 0.954867 -1.7766e-05
4:178029202 G A 0.205688 -6.1182e-05
4:178059744 T C 0.177784 4.8158e-06
4:178064403 G T 0.224332 -3.7883e-05
4:178069110 A C 0.055312 8.7725e-06
4:178070586 C T 0.487370 1.8159e-06
4:178082910 T C 0.159678 2.4015e-05
4:178089529 T C 1.742996 1.2895e-05
4:178100977 A G 0.030115 6.0466e-07
4:178102016 G A 0.510335 -6.3913e-05
4:178103654 T G 0.133332 -1.1170e-04
4:178107783 A G 0.072904 -5.4127e-07
4:178110617 A C 0.175755 -1.1768e-06
4:178110936 T C 0.182516 -1.5310e-05
4:178112579 T C 0.030436 -1.1123e-05
4:178128297 G A 0.029235 -1.1517e-05
4:178133455 C A 0.451433 1.6778e-05
4:178140525 C T 0.232920 -4.3277e-05
4:178142885 A G 1.618658 4.0036e-05
4:178144241 G A 0.107447 -4.7202e-06
4:178151435 T C 1.642073 2.3255e-05
4:178151554 G A 0.044922 -3.0814e-05
4:178152876 A G 0.761029 2.2989e-05
4:178153009 G A 1.466325 -2.5583e-05
4:178157669 A G 0.288564 1.6256e-05
4:178158348 A G 0.244222 -8.3816e-06
4:178165850 T C 0.319552 1.6213e-05
4:178167348 A G 0.040456 1.0937e-07
4:178169500 A G 1.107414 6.2315e-06
4:178170533 C T 0.077384 1.8244e-05
4:178183918 A G 0.152654 -1.2033e-05
4:178189265 A G 0.100507 -2.2061e-05
4:178193317 A G 0.375341 1.2404e-05
4:178197386 G A 0.135614 -7.9983e-06
4:178198741 G A 0.223001 2.1467e-05
4:178201067 A G 0.058730 -2.1765e-05
4:178202569 T C 0.029531 -3.5275e-06
4:178202611 A G 0.027927 -9.3266e-06
4:178204247 T C 0.037012 1.9729e-05
4:178208476 A G 1.884763 1.0904e-05
4:178210019 G A 0.026191 -1.1297e-05
4:178210348 T C 0.241136 3.4918e-05
4:178214311 T C 0.086151 -1.4342e-05
4:178217424 T C 0.693425 9.5608e-05
4:178221198 C T 0.207486 7.6318e-05
4:178221761 T C 1.130505 -5.9791e-06
4:178227089 T C 0.331288 2.1729e-05
4:178228273 C A 0.635766 -1.1207e-05
4:178231152 A C 0.453309 1.3387e-05
4:178231219 T C 0.031166 -4.4052e-07
4:178242398 A G 0.328396 -1.9675e-05
4:178243595 G A 0.074884 -1.5633e-05
4:178246486 T C 0.567594 -3.3719e-05
4:178249690 A G 0.070603 -1.1958e-06
4:178252471 T G 0.020520 3.2629e-05
4:178256913 G C 0.221969 -5.6173e-06
4:178257516 A G 1.111264 -2.2269e-05
4:178262683 C T 0.420604 -2.3737e-05
4:178262784 G A 0.331782 1.5291e-05
4:178263632 A G 0.062631 2.3666e-05
4:178267651 T C 0.205198 -1.7755e-05
4:178268377 G A 0.027534 3.2380e-05
4:178272748 A G 0.943438 -3.6578e-06
4:178274750 T C 1.532059 -3.1343e-05
4:178274835 C A 1.589364 -1.5792e-05
4:178275528 T C 0.466532 -1.0205e-05
4:178277299 C T 0.069386 1.9742e-05
4:178278921 G C 0.376743 1.0252e-05
4:178281754 A G 1.926492 1.8673e-05
4:178282355 G A 0.063644 5.1524e-05
4:178283370 G A 0.043173 -1.0615e-05
4:178288454 G C 0.187615 -8.9184e-07
4:178290368 T C 0.285048 4.4247e-05
4:178290677 A G 0.120147 -2.4969e-05
4:178291257 C T 1.290820 -1.9773e-05
4:178292969 G T 0.073025 -2.0529e-05
4:178294146 T C 0.891830 -2.0073e-05
4:178295695 C T 0.340731 -5.7462e-05
4:178296148 A G 0.795847 -5.2670e-05
4:178297431 G A 0.067237 -1.4479e-05
4:178297446 G A 1.430789 3.6095e-05
4:178298180 T C 0.281377 -2.6280e-05
4:178298239 T C 0.082856 -5.6989e-06
4:178299038 T G 1.232661 9.5065e-05
4:178302732 T C 0.381044 -4.3123e-05
4:178310671 A G 0.285954 4.9607e-05
4:178313545 T C 0.805958 -4.2261e-06
4:178313571 T C 0.184090 -5.1718e-06
4:178318191 A C 0.528070 -3.7723e-05
4:178321406 A G 0.160269 -5.1079e-06
4:178323815 A G 1.108641 2.3255e-05
4:178326222 C T 0.048295 -1.6423e-05
4:178330563 A G 0.034042 -2.4727e-05
4:178332488 A C 0.248523 3.8124e-05
4:178334592 T C 0.103195 3.1521e-05
4:178338960 G A 0.143401 -7.3522e-05
4:178348105 G C 0.442961 -1.0809e-06
4:178348653 A C 1.280238 3.3375e-05
4:178354667 A C 1.656845 -6.5123e-05
4:178360811 T G 0.022954 -1.2991e-05
4:178361162 C T 0.979727 -4.4359e-05
4:178361987 C T 0.723732 -7.3758e-05
4:178362122 G C 0.721657 -7.1767e-05
4:178363496 A C 0.049726 -2.6167e-05
4:178364803 C T 0.571460 5.3230e-05
4:178377527 C T 0.078361 5.1086e-05
4:178406883 T C 0.020549 3.5463e-05
4:178407961 A C 0.138931 6.8959e-05
4:178419092 G A 0.203786 9.8786e-06
4:178424447 C T 0.577095 3.3623e-05
4:178426799 C T 0.894670 -1.7384e-05
4:178438310 G A 0.065082 9.8439e-06
4:178439006 C T 0.717370 1.8186e-05
4:178466353 C T 0.210573 8.8438e-06
4:178469471 C T 0.593421 -8.3240e-07
4:178471300 G A 1.503587 5.3022e-05
4:178471754 T G 0.157215 -6.0588e-05
4:178479822 G A 1.024723 5.9013e-06
4:178484678 G A 0.045221 4.0142e-05
4:178490970 C T 0.324511 -1.6964e-05
4:178498527 C T 0.190647 -5.0879e-05
4:178504528 C T 0.834193 2.6277e-05
4:178512915 C T 0.124438 -3.5821e-05
4:178517058 C T 0.688372 -2.2376e-05
4:178519778 C T 0.118865 2.8962e-05
4:178536315 A G 1.292637 4.5964e-06
4:178540151 G A 0.689251 -2.0469e-05
4:178543380 T C 0.399944 5.7798e-05
4:178560609 C T 0.091652 -6.5437e-07
4:178567691 T C 0.069993 6.8530e-06
4:178567764 A G 0.146293 -3.1971e-05
4:178570081 A G 0.024623 4.6454e-05
4:178580806 G T 0.093243 1.2051e-05
4:178582476 T C 0.523441 -4.2373e-05
4:178585203 T C 0.048373 -3.8252e-05
4:178595180 C T 0.449092 5.9070e-06
4:178610398 C T 0.810872 8.6971e-06
4:178615606 A G 0.482609 -5.0431e-06
4:178629514 C T 0.446609 2.2743e-05
4:178632927 T C 0.053520 1.0953e-05
4:178634683 T C 0.669559 -2.3631e-05
4:178648851 A G 0.032948 -9.1011e-06
4:178649091 C T 1.384546 7.4639e-06
4:178652575 C A 1.965958 2.0058e-05
4:178659630 T G 0.038807 1.4635e-06
4:178667415 T G 0.275123 3.0644e-05
4:178675221 T G 1.489896 1.2906e-05
4:178681945 C T 0.344307 2.2404e-05
4:178688294 T C 0.655034 4.1567e-06
4:178692400 G A 0.507095 -1.2102e-05
4:178702302 T C 0.039632 -4.8230e-06
4:178710898 C T 0.314654 2.0900e-05
4:178710940 C A 0.295740 -4.1664e-05
4:178711743 T C 0.942809 2.0105e-05
4:178713959 T C 0.170013 4.7714e-06
4:178716833 C T 1.798837 2.6961e-05
4:178720733 C T 0.063157 -5.6574e-05
4:178721378 C T 0.095801 3.3177e-06
4:178727750 C T 0.083087 5.5740e-06
4:178728975 A G 0.901759 -9.1219e-06
4:178734040 T C 0.089831 -1.2218e-05
4:178734249 T C 0.812028 2.1611e-05
4:178735786 A G 1.795253 2.9605e-05
4:178741675 T G 0.087420 -3.6188e-06
4:178744533 G A 0.073258 3.8063e-05
4:178748145 T C 1.766385 3.9455e-05
4:178759888 T G 0.168536 -2.1455e-05
4:178760454 A G 0.321554 -2.8314e-05
4:178772250 T G 0.218960 -4.9116e-05
4:178783715 T C 1.201952 -5.1338e-05
4:178787983 T C 0.034555 -6.5324e-06
4:178788047 C T 0.036827 1.1888e-05
4:178790229 G T 1.112682 5.5261e-06
4:178795182 A G 0.860417 -1.2978e-05
4:178804204 G A 0.322233 5.9952e-05
4:178806161 A G 0.456259 1.8891e-05
4:178814525 G A 0.029092 1.3851e-05
4:178814555 C T 0.427147 5.0451e-06
4:178817579 A G 0.333330 -4.8153e-05
4:178819640 T C 0.633984 2.5208e-06
4:178821798 G A 0.629418 -8.6526e-06
4:178824001 G A 0.100523 -9.7452e-07
4:178827841 G A 0.085255 -9.5618e-06
4:178831106 T C 0.347956 1.2720e-04
4:178849492 A G 0.095213 -1.1647e-04
4:178856879 C G 0.062537 4.0287e-05
4:178862655 T C 0.047519 -3.6698e-05
4:178869138 A C 0.023224 2.7059e-06
4:178871739 A G 0.025343 -4.3454e-05
4:178872718 G C 0.051015 1.6659e-06
4:178873922 C T 0.227776 -1.7377e-05
4:178883650 G T 0.160753 4.6541e-06
4:178883893 A G 0.031098 -6.6136e-06
4:178887791 A G 0.051748 -4.1295e-05
4:178888670 G A 1.042069 -4.8729e-05
4:178890565 T C 0.024233 1.1356e-05
4:178911822 C T 0.133731 -1.0046e-05
4:178911873 A G 0.338910 2.0909e-05
4:178944245 A C 0.584109 2.3133e-05
4:178954526 T C 0.575332 -7.3162e-06
4:178963783 C T 0.439524 -5.6844e-06
4:178964015 G T 0.197392 6.7721e-06
4:178965658 T G 0.491006 5.7088e-05
4:178968717 C T 0.082428 5.7353e-05
4:178978140 C T 0.824258 5.0993e-05
4:178985238 A G 0.093931 1.6648e-05
4:178985962 A G 0.232671 1.2850e-05
4:178991713 C A 0.052005 -9.5364e-06
4:178993570 A G 0.086449 1.4698e-05
4:178996477 G A 1.903132 -8.4868e-06
4:178997635 T G 0.042144 9.6273e-07
4:179004822 T C 0.518154 -1.0599e-05
4:179005539 C T 0.148604 2.9680e-06
4:179009622 G A 1.477672 2.5353e-07
4:179009670 T C 0.337124 1.7732e-05
4:179011288 C A 0.498838 2.1466e-05
4:179019336 G A 0.072762 -6.6787e-05
4:179021015 T C 0.433973 -5.6394e-06
4:179025382 T C 0.113539 -4.2319e-05
4:179032605 G A 0.041589 -2.8596e-05
4:179034508 A G 0.034256 -3.1622e-05
4:179035790 A C 0.388607 8.2823e-06
4:179038006 G A 0.751977 -9.5420e-06
4:179038334 C T 0.041641 -7.2092e-07
4:179049217 T G 0.810171 1.5229e-05
4:179051920 G A 0.764622 3.0911e-05
4:179054929 G A 0.073021 1.3354e-05
4:179058762 A G 0.444889 -4.8140e-06
4:179067316 A G 0.105723 2.8856e-05
4:179076101 T C 0.157978 2.5927e-06
4:179087051 C T 0.034565 8.1871e-06
4:179089770 G T 0.087569 1.8892e-05
4:179106142 T C 0.250747 2.4105e-05
4:179115387 G A 0.882261 -6.9538e-06
4:179119001 G A 0.285688 1.7421e-05
4:179132445 T G 0.127197 9.7917e-06
4:179142704 C T 0.791134 -1.4144e-05
4:179144342 A G 0.085865 1.2292e-06
4:179162634 A G 0.021192 -3.0181e-05
4:179175020 G A 0.328588 3.9338e-05
4:179182433 A G 0.041527 1.7223e-06
4:179185308 A C 0.042890 -2.2900e-05
4:179188876 C T 0.033812 -3.5119e-05
4:179194965 A G 0.796779 5.4263e-06
4:179207447 T C 0.042462 3.5288e-07
4:179217978 T C 0.075952 6.1982e-06
4:179230381 T G 1.202848 -3.5867e-05
4:179236264 T C 0.139622 -1.4134e-06
4:179247331 T C 0.372358 2.6108e-05
4:179266756 G A 0.064478 4.2866e-05
4:179271679 T C 0.041433 9.8396e-06
4:179272232 A C 0.048769 -1.2981e-06
4:179282760 G A 0.043432 -1.2156e-05
4:179295642 A G 0.754382 3.4683e-05
4:179316930 T G 0.676005 -2.2871e-05
4:179319193 A C 0.355863 4.6454e-05
4:179323384 T C 0.113221 -2.4520e-05
4:179334721 T C 0.620975 5.6326e-05
4:179335309 T C 0.955286 4.9877e-05
4:179335597 T C 0.338507 -3.6359e-05
4:179339771 C T 0.067773 -1.1895e-05
4:179340650 T G 0.164060 -8.6331e-05
4:179346226 G A 0.810395 1.6117e-05
4:179347277 A G 0.027654 8.8841e-07
4:179350616 C G 0.335456 9.7185e-05
4:179351355 A C 0.026389 4.1081e-06
4:179357208 C T 0.135299 -7.3641e-06
4:179365058 A G 0.132504 8.6200e-05
4:179369674 T C 0.084164 -5.8653e-06
4:179372436 G A 0.547555 -2.1688e-05
4:179375575 T C 1.820438 9.3554e-06
4:179385578 T C 0.191934 1.7947e-05
4:179389172 G A 0.263476 -1.3837e-05
4:179389332 A C 0.179754 -4.2028e-05
4:179391633 G A 1.351198 -1.4169e-05
4:179392878 T G 0.688729 -7.3745e-05
4:179392948 G T 0.595336 2.3130e-05
4:179395117 A G 0.663002 6.2366e-06
4:179399523 A G 0.158315 -4.1544e-05
4:179401563 T C 1.488578 1.8773e-04
4:179401917 C A 0.103285 7.5129e-05
4:179404167 G A 0.034990 -2.0133e-05
4:179405366 T C 0.406329 1.4443e-05
4:179408291 C T 1.537272 2.3748e-05
4:179409526 G A 0.480606 9.8437e-06
4:179409562 G A 0.549210 5.2368e-06
4:179410192 G A 0.027047 5.0023e-06
4:179417513 T C 1.419740 4.9224e-05
4:179424066 T C 0.049622 1.0874e-05
4:179424283 G A 0.052628 -8.4219e-05
4:179432014 G A 1.234274 5.4146e-06
4:179442000 C T 0.350497 1.2282e-05
4:179442436 G A 0.033341 4.7930e-06
4:179446237 T C 0.488711 -2.2670e-05
4:179449681 T C 0.758248 -2.1181e-05
4:179452868 G A 0.051641 -7.6901e-05
4:179452941 T G 0.148643 6.7457e-05
4:179455990 A T 0.041508 8.8460e-07
4:179457157 A G 1.561700 -4.7658e-07
4:179457546 T G 0.210946 -2.6967e-05
4:179458844 A G 0.039210 -7.5986e-06
4:179467688 G C 0.098138 -3.9594e-06
4:179472303 A G 1.633274 2.2399e-06
4:179475329 A C 1.372546 4.1402e-05
4:179476040 T C 0.047564 7.2207e-06
4:179481211 A G 1.785457 -3.0102e-05
4:179482800 T G 0.854116 -8.5424e-06
4:179483832 C T 0.185733 -1.6632e-05
4:179489168 T C 0.051521 -2.8789e-06
4:179489707 C T 0.273490 1.5057e-05
4:179494022 A G 0.142563 -9.2374e-06
4:179495132 C T 1.473900 4.2109e-06
4:179497490 G A 0.323239 -2.6267e-05
4:179500231 G A 0.039735 -8.1001e-05
4:179504297 G T 0.066877 2.6922e-05
4:179510226 C T 0.049522 2.4603e-05
4:179520846 G A 1.575310 -6.6319e-06
4:179525722 A C 0.064845 -4.9563e-05
4:179528085 T C 0.036947 1.4497e-05
4:179530861 C A 0.144335 2.6258e-06
4:179533722 A G 0.172457 -3.4777e-05
4:179535956 C A 0.172632 1.9628e-05
4:179536312 C G 0.808298 5.7629e-05
4:179536684 A G 0.711180 6.5480e-05
4:179536725 C T 0.112328 2.0404e-06
4:179536770 C T 0.436771 -1.2617e-05
4:179538226 A G 0.431867 -1.7434e-05
4:179540613 T C 0.978272 -4.1642e-05
4:179541481 A G 0.105632 -7.0522e-06
4:179542563 C T 0.085774 1.0357e-05
4:179542893 G A 0.618606 9.0812e-06
4:179544812 T C 0.481005 1.5567e-05
4:179545940 T C 0.396792 1.7581e-05
4:179549418 C T 0.618544 3.0763e-05
4:179549696 G C 0.251999 -3.8347e-06
4:179551404 G A 0.970518 7.5552e-06
4:179553342 T C 0.065017 1.3577e-05
4:179555584 C T 0.417293 -6.2785e-06
4:179557134 C T 0.985887 2.0420e-05
4:179579301 C T 0.065783 5.8754e-05
4:179591402 G A 0.187875 4.2781e-05
4:179594763 T C 0.055101 3.4552e-06
4:179606130 A G 0.068185 -3.1036e-05
4:179608180 T C 0.383527 5.1506e-07
4:179610551 C T 0.093438 -2.2835e-05
4:179621235 G A 0.951631 9.0440e-06
4:179634938 T G 0.041375 -1.7803e-05
4:179646969 A G 0.074716 1.2421e-05
4:179648354 T C 1.823339 2.2627e-05
4:179653636 A G 0.867655 -1.0547e-05
4:179654632 G A 0.032040 -1.7602e-05
4:179657274 T C 0.025684 -1.5095e-05
4:179666245 A G 0.209398 -4.4614e-05
4:179670278 G A 0.039570 4.4315e-05
4:179670878 T C 0.058798 1.6195e-05
4:179678260 T C 0.054004 -3.5212e-05
4:179678368 C T 0.023016 -1.4820e-05
4:179688127 T C 0.056925 6.0079e-05
4:179692147 G T 0.250071 6.2249e-06
4:179704824 A G 0.149594 -2.1716e-05
4:179707041 T C 0.978769 2.4202e-05
4:179708829 T C 0.083168 8.4126e-06
4:179715635 T C 1.590471 -9.7776e-05
4:179719348 T C 0.076858 5.1279e-08
4:179720903 G T 0.139807 -6.1458e-06
4:179725801 C A 0.072285 4.4553e-06
4:179734219 G T 0.038651 1.5854e-05
4:179740235 A G 0.026265 5.6368e-06
4:179757471 A G 0.062917 1.2184e-05
4:179763945 A G 0.035727 -6.6090e-06
4:179765562 A G 0.098946 -1.2908e-05
4:179769492 G A 0.089173 9.2467e-06
4:179772377 G A 0.063459 1.8608e-05
4:179778357 T A 0.050547 -2.9353e-05
4:179797083 C T 0.039593 1.4043e-05
4:179811725 G A 0.157916 -3.3775e-06
4:179813733 G A 0.030092 -6.2824e-06
4:179816571 T A 0.167465 3.1476e-05
4:179831421 A G 0.067653 1.4950e-05
4:179833516 A G 0.982219 6.7650e-06
4:179844756 C T 0.093746 -7.0309e-06
4:179853103 C T 0.091893 1.1357e-05
4:179853331 C G 0.094687 -4.0758e-06
4:179854035 A G 1.944552 1.6433e-05
4:179865606 C T 0.774474 1.3519e-05
4:179868650 T C 0.876737 2.1695e-05
4:179876445 C T 0.205964 1.8790e-06
4:179877850 T G 0.682350 9.8127e-06
4:179894773 C A 0.044007 2.3338e-05
4:179899843 G A 0.869719 1.8207e-05
4:179905046 T C 0.030686 8.8080e-06
4:179905799 T C 0.106846 6.0792e-05
4:179906109 T C 0.112828 -2.0368e-05
4:179919733 G C 0.208905 -2.0061e-05
4:179922209 G A 1.806610 2.6121e-05
4:179923730 G C 1.091714 5.0830e-07
4:179932194 C T 1.133235 -9.1976e-06
4:179936956 G A 0.065962 4.8734e-05
4:179939435 A C 0.619093 -9.5357e-06
4:179942165 C T 0.067322 -1.4140e-05
4:179944494 G A 1.008481 1.6062e-05
4:179944540 A C 0.161217 -1.9630e-05
4:179961087 G T 1.230493 -2.4780e-07
4:179962359 G T 1.181909 -3.3408e-06
4:179967597 C A 0.059762 3.3822e-06
4:179969696 G A 0.096722 -3.6188e-05
4:179970108 T C 0.133384 2.3322e-05
4:179970354 A G 0.027310 7.0855e-05
4:179971151 T C 0.069276 7.2650e-06
4:179984845 A G 0.663671 -6.1064e-06
4:179986642 G T 0.077101 4.7259e-05
4:179988291 A G 0.066676 -3.8025e-05
4:179992133 G A 0.521361 -2.1876e-05
4:179997243 C G 0.063865 2.6600e-05
4:179999324 G A 0.027132 5.1893e-05
4:180005125 G A 0.297805 -9.2215e-06
4:180012674 C T 1.382076 3.9966e-05
4:180016468 T C 0.064102 1.4960e-05
4:180019487 C T 1.246530 2.1141e-05
4:180022188 C A 0.023529 7.9414e-06
4:180023290 A G 1.450865 -9.8170e-06
4:180027606 C T 0.102380 -2.2515e-05
4:180030565 A C 0.023906 -2.0540e-05
4:180032297 C T 0.050736 8.0683e-06
4:180034200 T C 0.067409 2.6781e-05
4:180035019 G A 0.401431 -1.0634e-05
4:180036877 C T 0.307240 -9.4333e-06
4:180037243 G A 0.039651 -6.0762e-06
4:180048362 T C 0.206334 -7.1242e-06
4:180053504 C T 0.190523 2.9275e-05
4:180069814 G T 0.160207 1.5150e-04
4:180070157 G A 0.574508 -1.8014e-05
4:180076682 A G 0.042313 -1.6579e-05
4:180077963 A G 0.099549 -1.9049e-05
4:180079037 T C 0.590172 1.1751e-05
4:180085436 G A 0.548317 1.3085e-05
4:180092563 A T 0.516314 7.8601e-06
4:180097571 G A 0.451767 2.9984e-05
4:180102626 T C 0.052079 -2.0619e-05
4:180106072 A G 0.451339 1.6178e-05
4:180107375 C A 0.066413 -3.2978e-05
4:180109910 A G 0.036817 2.2821e-05
4:180121036 G C 1.962186 3.2570e-05
4:180123268 A G 1.233586 -6.8632e-05
4:180123714 T C 0.184928 1.4753e-05
4:180123873 C T 0.024740 4.8271e-06
4:180128905 A G 0.071879 2.5099e-05
4:180132138 G A 0.114026 1.1717e-05
4:180134211 C T 0.069931 1.7454e-05
4:180137935 C A 0.033273 -1.2780e-06
4:180138649 G T 0.064793 -4.9147e-05
4:180138678 A G 1.029709 4.7206e-05
4:180140759 G A 0.092500 -1.0944e-05
4:180148916 C G 0.037947 3.1821e-05
4:180150841 T C 0.777515 -2.3784e-05
4:180152070 T G 0.034334 -3.1518e-05
4:180162940 G A 0.842422 3.8384e-05
4:180168755 G A 0.043293 -7.3968e-05
4:180169234 C G 0.181312 1.8677e-05
4:180169778 C T 1.098215 2.1361e-05
4:180170546 G T 0.135575 -2.2507e-05
4:180172521 C T 0.078744 -7.4738e-06
4:180186551 A G 0.492083 1.8061e-05
4:180193914 A G 0.053329 -7.3122e-06
4:180194048 G A 0.064988 1.5368e-06
4:180210609 T C 0.064735 5.0021e-05
4:180214220 C A 0.158451 -1.9798e-05
4:180214679 A G 0.079877 -2.1329e-05
4:180216318 T G 0.126993 2.5731e-05
4:180217423 A T 0.082262 -1.1726e-05
4:180228146 G A 0.042744 1.1155e-05
4:180229480 G A 0.455471 6.6530e-06
4:180233813 T G 0.099692 -4.2400e-05
4:180236736 T C 0.020095 2.9355e-05
4:180237765 A G 0.042767 -1.1432e-05
4:180240950 G A 0.789985 -8.1429e-05
4:180246897 T C 0.034984 2.3522e-05
4:180250564 T C 0.365269 -3.4883e-07
4:180256523 T C 0.450637 -4.3982e-05
4:180258360 A G 1.325514 1.3329e-05
4:180267462 C T 0.048561 -3.6574e-06
4:180267543 G A 0.075099 -1.3672e-05
4:180271128 G A 1.646306 -8.4695e-06
4:180275104 G T 0.042494 1.6000e-05
4:180278635 A G 0.925288 1.2294e-05
4:180279303 A G 0.172467 1.3156e-05
4:180280410 G A 1.358430 -2.3808e-06
4:180284798 C T 0.126302 -2.5663e-05
4:180284877 C G 0.238877 2.7436e-05
4:180289682 A G 0.047905 -2.1830e-06
4:180294979 A G 0.107937 1.5315e-05
4:180296629 G A 1.446671 1.9659e-05
4:180303950 A C 0.971580 5.1789e-05
4:180307360 A C 0.927096 2.9245e-05
4:180307882 T G 0.055377 -1.0888e-05
4:180310765 C T 0.185609 1.9758e-06
4:180311659 T C 0.333862 -2.5048e-05
4:180311668 T C 0.763100 -1.0968e-05
4:180312809 G T 1.379921 6.4354e-05
4:180316321 T G 0.035733 1.9701e-05
4:180319339 T C 0.066685 -3.1576e-05
4:180324614 G T 0.350705 2.5161e-05
4:180331602 C G 0.094054 2.7353e-05
4:180333066 G A 0.123101 -2.6828e-05
4:180334106 A G 0.680848 -1.3778e-05
4:180334183 G A 1.463595 3.3023e-05
4:180334278 C T 0.150863 2.1853e-05
4:180335184 T G 0.115431 2.5185e-05
4:180339664 G A 0.057480 3.5585e-05
4:180340275 A C 0.105522 1.2684e-05
4:180347365 A G 0.305208 -3.0191e-06
4:180353189 A G 0.023292 6.7932e-06
4:180375768 C T 0.029170 1.9165e-05
4:180376025 G A 0.023295 1.0021e-05
4:180381427 T C 0.347229 6.8696e-06
4:180383312 T C 1.694503 1.6915e-05
4:180385808 A G 0.424892 -3.1935e-06
4:180386620 T C 0.030754 1.2956e-07
4:180400620 T C 0.386708 3.5290e-06
4:180402143 A G 0.035250 2.0288e-05
4:180407387 T C 0.030459 1.4439e-05
4:180408688 A G 1.062888 -8.3989e-06
4:180420260 A G 0.074050 7.0723e-05
4:180424671 T G 0.073171 1.2810e-05
4:180426829 G T 0.893965 -8.2791e-06
4:180435297 T C 0.031962 5.2908e-06
4:180442943 G A 0.158176 9.9150e-06
4:180447199 C T 0.158023 1.3067e-05
4:180458462 A T 0.146345 1.5005e-05
4:180460032 T C 0.034195 -3.1903e-05
4:180460676 A G 0.140807 1.4998e-05
4:180471941 C A 0.148665 -7.2547e-05
4:180477819 A G 0.036123 1.1135e-05
4:180481770 C T 0.049697 2.6981e-05
4:180485430 G A 0.569597 -3.0153e-05
4:180487431 G T 1.898769 -8.2427e-06
4:180501622 A G 1.229912 -2.8549e-05
4:180505244 C T 1.368937 -2.2441e-05
4:180506967 A C 0.140022 8.8422e-06
4:180515583 G A 0.061538 2.2635e-05
4:180519744 C T 0.077978 2.2845e-05
4:180521142 T C 0.117200 6.0860e-06
4:180522804 T C 0.130979 -4.8225e-06
4:180531597 G A 0.908568 1.0706e-06
4:180536545 T G 0.576793 9.1543e-07
4:180537476 G C 0.034351 -4.9071e-05
4:180538828 A G 0.044435 -2.5015e-06
4:180539561 C T 0.241976 -7.2766e-06
4:180540117 A G 0.147646 5.0133e-06
4:180542333 T C 1.295471 7.3108e-06
4:180550594 A G 0.521916 -2.4839e-05
4:180552590 G A 1.868145 5.2285e-06
4:180570932 T C 0.932143 3.1369e-05
4:180571768 G A 0.114373 2.3694e-05
4:180572806 G A 0.034211 4.4503e-06
4:180580114 T C 0.041368 -4.1446e-05
4:180581901 C A 0.233313 -5.5566e-06
4:180582261 A C 1.883452 -1.5328e-05
4:180584693 A G 0.044108 -2.4125e-05
4:180588370 A G 0.116830 3.5370e-05
4:180588881 T G 1.784240 5.2388e-05
4:180589341 C T 0.294121 -4.7976e-05
4:180589915 C T 0.063508 8.2223e-06
4:180591326 A C 0.331964 -1.2039e-04
4:180594787 A C 0.100666 1.7322e-07
4:180596158 C T 0.059752 1.5224e-06
4:180598834 A G 0.023669 1.4502e-05
4:180598939 C T 0.244050 4.5127e-07
4:180611159 G A 0.042170 -3.3970e-05
4:180611257 T C 0.086456 -2.6790e-05
4:180611820 A G 0.035055 -8.7081e-06
4:180612910 C G 0.401827 2.9358e-05
4:180614766 T C 0.035201 7.3214e-06
4:180619588 A G 0.535587 -4.6311e-05
4:180625273 G C 0.078189 -1.1703e-05
4:180630666 A G 0.059584 -3.1918e-05
4:180635694 T C 0.031033 1.3905e-07
4:180637185 G T 0.033971 -6.8863e-05
4:180638122 T C 0.646841 3.6724e-05
4:180639143 A G 0.104655 3.2446e-05
4:180655000 G A 0.785467 1.2550e-05
4:180655607 A G 0.054368 2.2764e-05
4:180655625 T C 0.084512 -8.1081e-06
4:180658815 G T 0.031030 -5.3344e-06
4:180661580 T G 0.777833 1.6436e-05
4:180664079 G C 0.170263 2.3143e-05
4:180666112 C A 1.218814 -1.7878e-06
4:180667647 A G 0.094856 -3.6245e-06
4:180667703 A G 0.039515 -6.2543e-05
4:180668187 G T 0.287716 2.2654e-05
4:180670749 T C 0.275012 4.2251e-06
4:180670976 G A 0.246189 -8.3270e-06
4:180672588 C A 0.065488 -9.9637e-06
4:180673104 C T 0.263421 -3.6742e-05
4:180673823 T C 0.665251 -9.8341e-05
4:180674201 G A 0.120527 1.7425e-05
4:180683019 T C 0.046487 -2.8232e-05
4:180684150 G C 0.157497 -4.4661e-05
4:180688000 T C 0.673162 -9.5827e-05
4:180694143 C A 1.249451 -3.2863e-05
4:180695696 A C 0.092178 -5.4986e-05
4:180700553 C T 0.827186 -8.8649e-06
4:180700855 T C 0.097011 2.6563e-05
4:180702321 T C 0.193747 -5.2597e-05
4:180708000 T C 0.023289 -2.1946e-05
4:180714928 A G 0.035409 -2.3108e-05
4:180715746 C T 0.168296 5.2840e-05
4:180719044 G A 0.107778 5.1988e-07
4:180749276 G A 0.144387 -1.2107e-05
4:180753278 G A 0.254810 1.0952e-04
4:180755541 T C 0.086829 4.3127e-06
4:180756059 T C 0.079993 -1.5676e-06
4:180765225 T C 0.497348 -9.4820e-05
4:180765638 T C 0.715523 1.2128e-05
4:180773239 T C 0.121962 2.6930e-05
4:180779521 A G 0.054731 -2.2643e-05
4:180780392 G T 1.490882 -3.7499e-05
4:180787754 G A 0.436038 -6.9233e-05
4:180789343 T C 0.759361 3.7032e-06
4:180792527 T C 1.577426 -9.5381e-06
4:180794037 C T 0.182750 -2.2730e-05
4:180794246 T C 0.027797 1.8816e-06
4:180800806 A C 1.563709 -6.6509e-06
4:180802030 C A 0.079614 6.1922e-05
4:180806181 T C 0.497088 -3.5290e-05
4:180806281 T C 0.090218 2.4021e-05
4:180812129 G T 0.068276 -3.9205e-05
4:180814432 T C 0.063410 3.0640e-05
4:180825544 T C 0.821830 5.2352e-05
4:180830527 T C 0.177621 -2.8449e-05
4:180831371 G A 0.389184 6.2949e-06
4:180836319 T C 0.036791 -1.0882e-05
4:180836563 A G 0.060311 -2.4190e-05
4:180854105 T C 0.043244 9.8848e-06
4:180855039 G A 0.859475 4.9148e-05
4:180869437 C T 0.090146 1.7159e-05
4:180873743 T C 0.230837 -6.4277e-06
4:180876468 A G 0.041897 -2.4285e-05
4:180879888 T G 0.618359 -5.2185e-05
4:180893558 A G 0.384036 -8.0222e-08
4:180895953 A C 0.113552 2.8718e-05
4:180898244 G A 0.163872 -2.6457e-05
4:180898959 A G 1.213825 2.2577e-05
4:180899915 G A 0.040573 -2.6193e-05
4:180900220 C T 1.328650 4.2094e-05
4:180900322 A G 0.129099 -1.8434e-05
4:180902764 T G 0.040628 1.2459e-05
4:180905257 T G 1.661311 7.5659e-07
4:180905651 G C 0.022984 2.8188e-05
4:180910925 G A 0.253661 1.0211e-05
4:180911019 A G 0.285292 -3.4808e-05
4:180913213 C T 0.072963 -1.2399e-06
4:180917385 C T 0.023149 2.6404e-05
4:180918453 T C 0.051956 3.0338e-05
4:180921802 T C 0.760361 2.8897e-05
4:180922246 G A 0.186560 -3.5607e-05
4:180922702 G A 1.918718 1.3391e-05
4:180928741 A C 0.553154 -1.7931e-05
4:180946774 C T 0.161376 1.2390e-05
4:180955602 G A 0.803079 -3.4138e-05
4:180956701 G T 0.157624 -1.5588e-05
4:180961974 A C 0.058925 -1.9653e-05
4:180963284 A G 0.057286 1.6469e-05
4:180965434 C T 0.268264 5.0511e-06
4:180967580 C G 0.068623 -6.3565e-06
4:180978310 G A 0.025136 3.5105e-05
4:180980876 T G 0.304439 -8.0074e-06
4:180983593 A G 1.907267 -2.4403e-05
4:180984334 A G 0.068208 1.2637e-06
4:180984786 A G 0.023983 3.2180e-06
4:180988794 C T 0.950569 3.2373e-05
4:180995154 T G 0.199794 -4.0201e-06
4:181008167 T C 1.592474 -5.5795e-05
4:181024984 A G 0.051339 -3.3076e-05
4:181025718 A G 0.637766 2.2893e-06
4:181027892 C G 0.021127 -3.7602e-06
4:181028316 T C 0.035639 2.2353e-05
4:181031805 G A 0.153278 -1.2238e-05
4:181031814 A G 0.041060 2.0081e-06
4:181032462 T C 0.059129 3.2529e-05
4:181035009 G A 1.043234 5.7087e-06
4:181038957 A C 1.930192 -7.2736e-06
4:181045080 A G 1.549012 -1.2699e-06
4:181058890 A G 1.831691 7.0101e-06
4:181066422 G A 0.105506 1.6438e-05
4:181078295 A G 0.786408 3.0269e-05
4:181084796 G A 0.038911 -1.5036e-05
4:181086037 C T 0.928089 5.5267e-05
4:181089144 A G 0.057672 6.9372e-06
4:181093960 A G 1.367966 -6.6012e-06
4:181102888 G A 1.020335 3.4002e-05
4:181108510 G A 1.496803 -1.4967e-05
4:181119137 T C 1.273678 -1.4481e-05
4:181124250 A C 0.811336 -2.9864e-05
4:181124269 T C 0.984686 3.1028e-05
4:181124631 G A 1.657400 3.9034e-05
4:181125964 G A 1.589611 -1.2833e-05
4:181128114 A G 0.038856 -1.8205e-05
4:181131339 T G 0.086524 1.1538e-05
4:181137418 T C 0.174044 3.5892e-05
4:181139421 T C 1.406715 3.3116e-06
4:181148678 T C 1.652323 -1.6406e-05
4:181148799 A G 0.037856 1.6292e-05
4:181148942 G A 0.168686 3.5755e-05
4:181149277 T C 0.042631 3.2026e-06
4:181151538 T C 0.162684 3.0107e-05
4:181152248 A C 0.659672 -8.8296e-05
4:181153885 G A 1.568432 7.4524e-06
4:181155561 G A 0.092366 -2.9255e-06
4:181163711 T C 0.050937 6.2681e-06
4:181169691 G A 0.628603 -4.3057e-05
4:181176299 A G 0.668663 1.8262e-05
4:181176551 T G 0.089286 -2.6717e-05
4:181178855 A G 0.348715 -7.2399e-06
4:181192571 A G 0.120443 3.7949e-05
4:181193361 C T 0.071165 2.9097e-05
4:181194756 C T 0.280975 1.1933e-05
4:181195033 T C 0.065462 -1.1375e-06
4:181196779 C T 0.098186 4.4749e-06
4:181198590 A C 0.041014 1.7379e-05
4:181200669 C G 0.185194 -5.5431e-05
4:181202106 G T 0.597589 -4.7078e-06
4:181202912 A G 0.133199 -4.7284e-05
4:181204678 C T 1.534055 7.1193e-06
4:181204878 G A 0.337095 5.8575e-06
4:181205991 T C 0.332661 1.9741e-05
4:181207294 C T 0.728305 -1.9730e-06
4:181209354 T C 0.083651 1.3148e-05
4:181210711 C T 0.127580 1.4644e-05
4:181212074 G A 0.050041 3.7673e-06
4:181214557 C T 0.179296 8.5349e-06
4:181215655 A C 0.351364 -5.6820e-06
4:181220101 T C 0.035863 -1.5270e-05
4:181220551 A G 0.049366 3.4657e-05
4:181227321 A G 1.523049 4.8595e-07
4:181231771 G A 0.328474 -3.9809e-08
4:181241789 C T 0.107872 2.1401e-05
4:181241855 C T 0.034717 9.4245e-06
4:181252223 T C 0.202520 -1.3664e-05
4:181252601 T C 0.020199 3.2524e-07
4:181252764 C T 0.184298 2.6963e-06
4:181253016 G A 0.314524 4.2618e-05
4:181258698 C T 1.145043 2.4074e-05
4:181263217 A G 1.577848 -3.4050e-05
4:181265740 G A 0.295542 -2.4048e-05
4:181266106 A G 0.139707 -1.7015e-05
4:181276558 A C 0.460557 -2.1223e-05
4:181279680 T C 0.041842 5.8321e-05
4:181283894 A G 0.600374 -5.3948e-06
4:181294633 C A 0.281235 -2.7988e-05
4:181294749 G A 0.211758 2.8239e-05
4:181294913 T G 0.366184 -3.8626e-06
4:181295142 T C 0.128194 7.7871e-06
4:181295241 A G 1.747332 1.0803e-05
4:181299754 A C 0.081928 1.1848e-05
4:181302217 G A 0.613558 3.7805e-05
4:181303760 G T 0.080172 4.6429e-05
4:181309425 A C 0.187768 2.3246e-05
4:181310122 A G 1.230226 1.5023e-05
4:181312813 G A 0.052167 -1.5834e-05
4:181313201 T C 0.054786 5.7457e-06
4:181316199 T C 0.684830 -4.8187e-05
4:181316490 C T 0.096226 2.8640e-05
4:181319792 G A 0.028252 -2.0728e-05
4:181320165 G A 1.086631 3.2075e-05
4:181320398 A G 0.481177 2.9011e-05
4:181320843 T C 0.606544 3.2289e-06
4:181321826 C T 0.077851 1.7009e-05
4:181340508 C T 0.098907 2.8286e-05
4:181343571 T C 1.050761 -4.5755e-05
4:181344110 G T 0.688112 5.7419e-05
4:181350152 C T 0.040323 -1.2387e-05
4:181351635 T C 0.720190 1.0487e-05
4:181351656 A C 1.544659 3.8982e-06
4:181352208 A G 0.057104 -2.7758e-05
4:181353789 C T 0.988133 1.2193e-05
4:181357473 G A 0.191734 6.2367e-05
4:181358689 C T 0.115701 1.2675e-05
4:181361070 G A 0.455675 1.0747e-05
4:181363386 A G 0.544020 5.6192e-06
4:181364328 C G 1.771130 -5.5563e-05
4:181370428 T C 0.452182 1.7020e-05
4:181376809 A C 0.336592 2.1798e-05
4:181380686 G A 0.096998 1.1277e-05
4:181382631 C A 0.857502 -1.2546e-04
4:181385440 A G 0.033951 -1.7260e-05
4:181394818 G C 0.066358 -1.5417e-05
4:181396367 T C 0.023441 2.0638e-06
4:181405496 G T 0.024639 -6.5927e-06
4:181406392 G A 0.035899 -2.5125e-06
4:181407795 C A 0.063589 5.1570e-05
4:181409075 T C 0.081337 -2.6758e-05
4:181419258 T G 0.340825 7.7810e-06
4:181421024 A C 0.045510 -5.6110e-05
4:181421518 T C 0.105041 -8.1419e-06
4:181424821 C T 0.024626 -9.9650e-06
4:181432097 T G 0.036782 9.6671e-06
4:181437375 T C 1.132222 -2.5607e-06
4:181442264 A G 0.038272 -7.1704e-06
4:181442443 C A 0.589945 2.4248e-05
4:181443620 G T 0.059100 -1.6486e-05
4:181445006 T C 0.073599 2.7186e-06
4:181447215 G A 0.034698 -1.7841e-05
4:181448254 C T 0.071960 -4.6314e-05
4:181455889 C A 0.047629 -1.4904e-05
4:181457480 G A 0.105376 -3.4950e-05
4:181462622 G A 0.107453 1.3715e-05
4:181463753 G A 0.041686 1.7481e-05
4:181469727 G A 0.164638 8.4196e-05
4:181472775 C T 0.872874 2.7879e-05
4:181473219 A G 0.033912 2.0131e-05
4:181473475 A G 0.710028 -9.0910e-06
4:181483255 G A 0.182808 3.9645e-05
4:181486259 C T 0.380797 -6.7318e-06
4:181491059 C T 1.027323 -9.5287e-06
4:181492387 A G 0.047473 3.2666e-05
4:181492407 T G 1.090841 -1.9412e-05
4:181493355 A G 1.495212 5.3787e-05
4:181498044 G C 0.091016 -5.4916e-06
4:181500662 G A 0.616717 -5.7716e-05
4:181504039 C T 1.779258 8.6297e-06
4:181508681 G T 0.618187 -1.7042e-05
4:181509754 G A 0.191254 -1.4578e-05
4:181516417 T G 0.170867 3.7642e-05
4:181518767 C T 0.094544 1.9475e-05
4:181520272 C A 0.280530 -3.1818e-05
4:181520296 T G 1.870751 -5.5717e-06
4:181522691 C T 0.287749 -4.9074e-06
4:181527113 G A 0.118674 -1.1757e-05
4:181528499 A G 0.358261 -2.1699e-05
4:181531165 A G 0.602659 -6.1535e-07
4:181531636 C G 0.251035 2.9640e-05
4:181542719 A G 0.065579 3.9164e-05
4:181543568 A G 0.224666 -2.5087e-05
4:181546357 A G 0.025035 -1.5292e-05
4:181547502 T C 0.841036 -3.1742e-06
4:181551423 G A 0.330931 -6.6672e-06
4:181552074 T G 0.046896 -4.1662e-05
4:181555660 T G 0.832399 1.3130e-05
4:181560856 T G 1.448989 -3.7889e-05
4:181561333 A G 1.543614 -2.7152e-05
4:181575458 T G 0.678679 -1.5773e-05
4:181577045 A G 1.719486 -1.5678e-05
4:181583955 G A 0.708255 1.3807e-05
4:181584587 T C 0.035938 7.4953e-06
4:181585723 G A 1.925427 -2.6124e-06
4:181587981 C A 1.900691 -4.2580e-06
4:181593520 C T 0.626117 2.1930e-05
4:181597537 T C 0.052034 -6.1363e-05
4:181604010 T C 1.269702 -1.0428e-05
4:181612111 A G 0.337189 3.1572e-05
4:181619400 C T 0.122400 -8.8296e-06
4:181639323 G T 1.261909 4.8483e-06
4:181639687 A G 0.120307 -4.3881e-05
4:181643177 A G 0.165277 -2.2614e-06
4:181646382 G A 0.475173 1.9367e-05
4:181652949 A G 0.298895 -3.9479e-05
4:181656347 T C 0.032968 -1.4515e-05
4:181657468 T C 1.612104 1.7274e-05
4:181657722 T C 0.053767 2.2631e-05
4:181663311 A G 1.859229 4.6057e-06
4:181663815 T C 0.439936 2.9413e-05
4:181664222 G A 0.022520 -2.9405e-06
4:181668012 G A 0.048463 2.1654e-05
4:181669730 T C 0.077932 -2.5041e-05
4:181689957 G A 0.164274 -1.5105e-05
4:181690759 G A 0.037889 -2.6224e-05
4:181694209 T G 0.030647 2.0204e-05
4:181696314 G A 0.638454 1.0496e-05
4:181697946 G T 0.226211 -1.2467e-05
4:181702947 G A 1.071924 1.2122e-06
4:181709845 G A 0.135458 -1.8615e-06
4:181716232 A G 0.207947 6.4911e-06
4:181719029 T C 0.024198 -1.6555e-05
4:181719685 A G 0.872958 2.4281e-05
4:181729352 G A 0.874633 2.1737e-06
4:181730082 A G 0.216818 8.1696e-06
4:181730737 T G 0.167514 4.1592e-05
4:181734640 A G 0.203997 -3.2828e-05
4:181735965 G A 0.021166 -5.3759e-06
4:181737059 A C 0.643829 -8.3232e-06
4:181741955 A C 0.213553 3.7600e-05
4:181744208 A G 0.059259 -1.3482e-05
4:181747598 A G 0.272627 1.4199e-05
4:181748551 C T 0.412914 -1.5770e-05
4:181750624 A G 0.291761 4.7990e-05
4:181753673 G A 0.060668 1.5944e-05
4:181753860 A C 0.127613 2.6527e-06
4:181756792 A G 0.674421 -5.1400e-06
4:181758331 T C 0.085988 -4.1790e-06
4:181758685 C T 0.062365 8.0448e-06
4:181766069 T C 0.567770 -1.2878e-05
4:181769198 G T 1.717091 -5.2321e-05
4:181772546 C T 0.028037 -3.9976e-05
4:181782394 G A 0.392492 -1.0420e-05
4:181782616 T C 0.613198 3.3739e-05
4:181783108 G A 0.072518 -3.3646e-05
4:181783275 T C 0.979097 -2.2281e-05
4:181783984 C T 0.276025 1.0382e-05
4:181784930 G A 0.524412 -2.0102e-05
4:181789703 T C 0.026606 -2.1295e-05
4:181797677 T C 1.113052 -4.8765e-06
4:181800584 T C 0.548788 -2.7961e-05
4:181801111 G A 0.102633 -1.4817e-05
4:181803695 C T 0.569162 1.3853e-05
4:181804556 A C 0.136081 -1.2233e-05
4:181809430 G C 0.140252 1.9542e-06
4:181812200 T G 0.093207 -4.7535e-06
4:181821632 T C 0.076543 1.9731e-05
4:181821983 T C 0.435077 3.4495e-05
4:181826710 C T 1.348511 -2.0228e-06
4:181828735 A C 1.872118 2.4582e-05
4:181836259 G T 0.079162 -3.2440e-06
4:181838919 A G 0.056289 -3.0430e-05
4:181850199 T C 0.118839 -1.4275e-05
4:181850825 A G 0.033653 1.5180e-05
4:181852759 C T 0.202043 2.4048e-05
4:181854896 A G 0.046493 2.0137e-05
4:181856365 C T 0.357596 -1.2803e-05
4:181857235 T C 0.022536 2.3750e-06
4:181859758 A G 0.162502 -4.2762e-05
4:181868218 T G 0.049901 1.0969e-05
4:181875871 G T 0.405702 -5.8568e-06
4:181882215 A G 0.180721 -3.2888e-05
4:181885234 C T 0.194324 5.9839e-06
4:181888903 G A 0.708035 -1.7171e-05
4:181894717 G C 0.057058 -4.3822e-05
4:181895092 C T 0.144628 4.2514e-05
4:181895440 T C 0.169925 1.0777e-05
4:181897409 C T 0.281342 4.6823e-06
4:181899047 C T 0.564592 2.0483e-05
4:181902216 C T 0.736962 -5.8466e-06
4:181915696 C T 1.488253 -3.1942e-05
4:181916051 G T 0.322414 2.4025e-05
4:181919113 A G 0.540634 6.9422e-06
4:181924579 C T 1.453056 -1.7113e-05
4:181924995 G T 0.070230 -5.6552e-05
4:181927704 T G 0.477474 1.3320e-07
4:181927829 A G 0.835959 -2.7028e-05
4:181928430 G A 0.041008 -1.5484e-06
4:181928755 G T 0.167066 -1.9166e-04
4:181933447 T C 0.152479 6.2884e-06
4:181935405 G A 0.786301 -3.1747e-05
4:181938471 C T 0.182127 2.3196e-05
4:181938939 A C 0.194496 -1.0509e-05
4:181940286 A G 0.066442 -5.0812e-06
4:181941513 C T 0.033695 -4.3572e-06
4:181942406 C A 0.478941 -3.5088e-05
4:181942707 T C 0.033987 -1.9025e-05
4:181945203 T G 0.212741 2.5398e-05
4:181946322 A G 0.068899 1.0692e-05
4:181947443 T C 0.269235 -1.6003e-05
4:181948886 G A 0.141417 1.3525e-05
4:181957166 C A 0.591182 4.7921e-06
4:181957208 T G 0.033994 1.9772e-05
4:181957621 G T 1.636347 2.2562e-05
4:181959788 C T 0.157264 2.5154e-05
4:181960860 C T 0.126013 -3.9020e-06
4:181963214 A G 0.309681 5.0059e-06
4:181969741 A G 0.159721 -7.7831e-07
4:181978939 A G 0.043725 -1.9185e-05
4:181979599 A G 1.351925 -1.1950e-05
4:181984202 C T 1.530310 -2.4231e-05
4:181984592 T C 0.025405 2.4137e-05
4:181989420 G A 0.049655 2.1488e-05
4:181992262 G C 0.209086 -5.8458e-06
4:181994006 C T 1.633189 1.5079e-05
4:181999336 G A 0.722563 2.3190e-05
4:182003027 G A 0.073190 -1.0236e-06
4:182009745 C T 1.124471 -1.2448e-05
4:182010023 A G 0.057669 1.4355e-05
4:182017636 A G 0.069704 2.0154e-05
4:182027212 G A 0.065455 9.1362e-06
4:182027698 T C 0.408899 2.2190e-05
4:182040967 T C 0.173921 -1.7087e-05
4:182043881 C T 0.026849 -7.5369e-06
4:182049769 T C 0.268384 -3.5236e-05
4:182049957 C T 0.444457 3.4490e-05
4:182051145 A G 1.106505 -2.6130e-05
4:182052736 C T 0.036415 3.9730e-05
4:182057452 T C 0.056971 -4.9701e-05
4:182061451 A G 0.321077 -2.3658e-06
4:182061750 G T 0.337014 -6.9891e-06
4:182062247 C T 0.443597 -3.8167e-06
4:182065314 A G 1.471515 1.0707e-05
4:182066384 C T 0.028768 3.9465e-06
4:182066869 A G 0.387896 -6.7771e-06
4:182068856 T C 0.923009 4.2148e-05
4:182070568 A C 0.627908 -9.7112e-05
4:182075785 C T 0.260689 1.4887e-05
4:182075981 A G 0.140823 1.0459e-05
4:182077467 A C 0.020501 2.0769e-05
4:182078069 A C 0.105009 2.1503e-05
4:182083999 T C 0.059687 -3.3845e-05
4:182089613 G A 0.079471 -1.6733e-05
4:182092437 G T 0.181805 2.7986e-05
4:182094811 A G 0.975436 2.3197e-05
4:182095358 T G 0.175807 -3.2174e-05
4:182098264 C A 0.038353 -7.6838e-06
4:182098564 G A 1.862796 -8.3044e-06
4:182101091 T G 0.114526 2.6682e-05
4:182104055 C T 0.859553 5.7762e-05
4:182104486 A G 0.030998 -1.7818e-05
4:182109639 G A 0.087998 2.4717e-05
4:182111576 C T 0.084622 2.2308e-07
4:182111616 T C 0.624903 2.3478e-05
4:182113431 C A 1.724511 -1.0817e-05
4:182113563 C T 0.331707 -9.9315e-05
4:182113970 G A 0.293874 -8.5138e-06
4:182119851 A G 1.878642 3.2575e-06
4:182119918 A G 1.621855 1.0521e-05
4:182119948 T C 1.938281 5.5670e-06
4:182120076 G A 0.168527 -8.7307e-05
4:182124566 T C 0.057987 4.0725e-05
4:182126536 A G 0.065705 -5.3551e-05
4:182128000 A G 0.215224 4.2670e-06
4:182133522 G A 0.196006 3.8345e-05
4:182135395 T G 1.639074 6.2128e-05
4:182136484 G C 0.047915 -1.1453e-05
4:182139443 A G 0.104629 -5.0965e-06
4:182142922 G A 0.397734 -5.1323e-05
4:182146407 G A 0.109881 -5.7287e-06
4:182146681 G A 0.311567 -3.2318e-06
4:182147412 T G 0.035331 9.7690e-06
4:182153374 C T 0.467964 -1.8604e-05
4:182155026 T C 1.541537 -4.7335e-06
4:182156586 C G 1.913512 1.8885e-05
4:182158275 G A 0.282189 1.3277e-05
4:182159150 G A 0.332571 -2.6434e-06
4:182159204 C T 0.431094 -8.1533e-06
4:182159981 C T 0.210605 -9.9381e-06
4:182160093 T C 0.215851 -1.3675e-06
4:182163112 C T 0.051618 -9.1202e-06
4:182163785 T C 0.542287 1.2397e-05
4:182163907 A G 1.830139 -8.6322e-06
4:182174062 C A 0.042287 -2.1170e-05
4:182177786 T C 0.037824 -5.1378e-06
4:182193932 G C 1.604642 2.0954e-05
4:182197741 G T 0.189134 -1.3955e-05
4:182199523 G A 0.051553 -5.4472e-06
4:182207336 C A 0.384043 -1.2480e-05
4:182211515 G A 0.456353 1.7771e-05
4:182212437 T C 0.234206 3.2665e-06
4:182222075 G A 0.654472 -2.4469e-06
4:182229745 A G 0.099238 -7.0360e-07
4:182229917 T G 0.333181 -8.9928e-06
4:182231318 G A 0.145936 6.7496e-06
4:182232252 T G 0.530206 8.4171e-06
4:182239032 A C 0.134040 1.2820e-05
4:182243702 C G 1.430552 1.8233e-05
4:182248413 C T 0.639590 2.4848e-05
4:182251306 A G 0.066572 4.0889e-05
4:182254811 T C 0.030284 -3.4096e-05
4:182262701 T C 0.190764 -1.8059e-05
4:182267341 A C 0.057721 -1.0092e-05
4:182267744 T C 0.223222 -3.3188e-05
4:182279787 A G 0.916203 -8.0040e-05
4:182280621 C T 1.164969 -6.9416e-05
4:182282618 T C 0.097456 -6.1956e-06
4:182286461 T C 0.059911 1.7820e-05
4:182287174 C A 0.132719 -4.4548e-05
4:182287219 T C 0.041809 -1.8843e-05
4:182288767 C T 1.915372 -2.2640e-05
4:182292161 C T 0.701147 -5.1913e-06
4:182292227 C T 0.427044 1.5777e-05
4:182295766 C A 1.123406 1.1735e-05
4:182295875 A G 0.134864 2.7300e-05
4:182296951 G A 0.326842 2.7035e-05
4:182297317 C A 0.798963 -1.0702e-05
4:182297812 A G 0.223141 3.5083e-06
4:182300672 C T 0.152255 -1.9726e-05
4:182302392 A G 0.692555 -4.1902e-05
4:182303124 T A 0.090163 -3.8973e-06
4:182305247 C A 1.515291 -5.6349e-07
4:182313722 G C 0.117148 2.3056e-05
4:182319401 C T 0.240146 -9.0013e-06
4:182342394 A G 1.900707 -3.7680e-05
4:182353278 T C 0.201676 1.5611e-05
4:182353710 A G 0.039901 -6.6304e-06
4:182359761 T C 1.189387 1.5142e-05
4:182361916 T C 0.148325 1.4652e-05
4:182362270 C T 0.041190 -5.4426e-06
4:182362615 G T 0.679462 -1.6309e-05
4:182368382 A G 0.306997 3.2873e-05
4:182373047 G A 0.210566 -1.3480e-06
4:182379507 C A 0.882709 -2.0661e-05
4:182382695 T C 0.082425 9.0470e-06
4:182393462 C T 1.508459 -2.4720e-05
4:182396444 C T 0.071807 -1.4627e-05
4:182399695 A G 0.631320 -7.5261e-06
4:182407973 A G 0.036707 -1.2647e-05
4:182416246 G A 1.067390 -3.2878e-05
4:182416441 A G 0.139756 1.1868e-06
4:182416879 A G 1.230778 -2.6807e-05
4:182421893 A G 0.210008 1.9313e-05
4:182422491 C T 0.439163 2.1325e-05
4:182423008 G A 0.523746 8.2034e-06
4:182427024 C T 0.072570 -1.3374e-05
4:182429459 C T 0.059363 1.1906e-05
4:182429638 G A 0.049278 -3.8924e-06
4:182432295 C A 0.281351 -4.9338e-06
4:182436818 C T 0.624344 1.1402e-05
4:182438461 C T 0.164586 -9.5188e-06
4:182439194 G A 0.229253 2.1234e-05
4:182439381 G A 0.185853 -8.3725e-06
4:182445268 C T 0.205990 1.4051e-05
4:182446952 G A 0.305767 1.0753e-05
4:182457255 C T 0.373604 1.2948e-05
4:182459990 C A 0.201056 1.7239e-05
4:182463698 A G 0.052018 2.0793e-05
4:182465132 T C 0.073456 -2.3939e-05
4:182467373 A G 0.121436 -1.1857e-05
4:182470023 A G 0.492278 -7.2713e-06
4:182470210 C T 0.227555 3.0608e-05
4:182473707 G A 0.514632 1.4667e-05
4:182475004 G A 0.661542 9.1331e-07
4:182477211 C T 0.828085 5.9391e-05
4:182482074 C T 0.166735 5.1441e-06
4:182486098 A G 0.023785 -1.2015e-05
4:182488322 G A 0.475786 2.0308e-05
4:182490447 T C 0.204951 -1.0361e-05
4:182495256 A G 0.689949 -1.8672e-05
4:182497310 C A 0.034604 -1.5873e-05
4:182499174 T C 0.669799 7.0361e-07
4:182506584 A C 0.051076 -3.5599e-06
4:182511694 C T 0.225543 1.4816e-04
4:182519180 C G 0.144082 -3.0817e-05
4:182521726 C T 1.358826 4.0213e-05
4:182524384 G T 0.051420 -2.0564e-05
4:182528115 C T 0.020247 -1.4344e-05
4:182528430 G A 0.895527 2.5076e-06
4:182539137 C T 0.228698 -2.6144e-05
4:182539250 T C 0.047499 1.7283e-05
4:182541616 C T 1.436937 2.2518e-05
4:182546624 T C 0.105087 -5.1205e-05
4:182553178 C T 0.176141 -1.1976e-05
4:182554571 C T 0.175742 -1.1649e-05
4:182556742 T G 0.083973 -5.4827e-06
4:182558757 G A 1.838721 -1.9819e-05
4:182564286 A G 0.225468 -1.3010e-06
4:182570945 T G 0.073414 -1.2115e-05
4:182571271 T C 0.039813 3.1977e-05
4:182582767 T C 0.732628 -1.0309e-07
4:182582849 G A 0.397692 1.9328e-05
4:182584331 G A 0.184240 -1.1189e-05
4:182588505 A G 0.139032 -3.0548e-05
4:182588629 G A 0.058149 -6.8718e-06
4:182589537 C A 0.020669 2.1021e-05
4:182592234 T G 0.049664 -3.7473e-05
4:182592333 A G 0.150694 5.9923e-06
4:182596326 A C 0.055965 -1.9130e-05
4:182596746 A G 0.456363 -1.9576e-06
4:182598659 T C 0.136506 2.7249e-05
4:182602168 C A 0.149535 2.0527e-06
4:182607269 A G 0.072061 1.2841e-06
4:182614615 G T 1.651736 1.6724e-05
4:182615625 T C 0.514941 2.7471e-05
4:182621264 A G 1.549836 9.3295e-06
4:182628578 T C 0.350413 -1.9042e-05
4:182630453 G A 1.414463 -1.2515e-05
4:182636362 G A 0.150642 1.6290e-05
4:182643207 A G 1.524889 -1.5994e-05
4:182645275 A G 0.026122 8.8341e-06
4:182650638 T C 0.043118 -3.7038e-05
4:182651102 A G 0.028716 -1.1544e-05
4:182664765 T G 0.036788 -1.5733e-05
4:182673197 C G 0.026921 -1.7174e-05
4:182675244 A G 0.772935 6.9133e-06
4:182675595 G A 1.824368 1.2248e-05
4:182682227 C T 1.714186 -1.4963e-05
4:182686437 T C 0.634533 6.2712e-06
4:182689025 A G 0.104655 3.9374e-06
4:182691188 T C 0.368057 1.1949e-05
4:182692325 G T 0.851000 -2.0251e-06
4:182698810 C T 0.050651 -4.3563e-06
4:182699075 G A 0.088890 2.3253e-06
4:182700388 G T 0.043533 5.7629e-05
4:182704591 G A 0.347680 2.9571e-05
4:182712314 T C 0.056555 1.5800e-05
4:182714208 G A 1.613124 -2.6915e-05
4:182718414 G A 0.632073 -2.1903e-05
4:182723538 G A 0.122053 -1.2442e-05
4:182724177 C A 0.137724 -2.5485e-05
4:182726970 C T 0.632689 -1.5322e-05
4:182727664 G A 0.092613 6.1718e-06
4:182729786 G C 0.033367 -4.0350e-05
4:182731876 A G 0.041946 8.2959e-07
4:182732781 G A 0.076150 -9.8576e-06
4:182733123 C T 0.075222 9.5531e-06
4:182733332 C T 0.624516 3.8675e-05
4:182733906 A C 0.090127 4.0841e-06
4:182734883 A G 0.636484 7.4013e-05
4:182738007 C T 0.106966 3.3377e-05
4:182738703 C A 0.050706 -2.0651e-05
4:182739485 A G 0.071405 2.0709e-05
4:182739528 A C 0.096745 1.3695e-05
4:182740613 C T 1.242856 4.1501e-06
4:182742514 C T 0.059652 -1.9344e-05
4:182742909 G A 0.241165 -2.4149e-05
4:182747165 C A 0.199670 -1.4820e-05
4:182748869 A G 0.032293 1.0303e-05
4:182749666 C T 0.252516 -1.3630e-06
4:182753053 T C 0.087459 -2.7168e-05
4:182756773 A G 0.100896 -1.8659e-06
4:182757735 T C 0.047795 3.7891e-05
4:182758832 A G 1.244323 3.6131e-05
4:182766346 G A 0.084525 -1.3528e-05
4:182768235 T C 0.064917 6.1454e-05
4:182770248 C A 0.834245 5.2836e-05
4:182770862 C T 1.000669 4.0418e-05
4:182776777 T C 1.258657 4.2354e-05
4:182778238 T G 0.110738 -1.1195e-05
4:182779935 A G 1.436895 5.9983e-05
4:182780837 T C 0.041884 3.0974e-05
4:182784916 T C 1.021215 4.8519e-06
4:182791365 C A 0.073151 -5.3396e-05
4:182796048 T C 0.237461 1.0408e-05
4:182797156 C T 0.772172 -1.0211e-05
4:182799564 C T 0.043426 2.4977e-05
4:182804351 C T 1.260770 -9.3084e-06
4:182810854 C T 0.059363 4.8594e-05
4:182818462 C A 0.127860 -2.2441e-05
4:182819440 C T 0.730830 -1.7643e-07
4:182827360 C T 0.084525 -3.3246e-05
4:182829210 A G 0.033987 1.6954e-05
4:182833196 C G 0.898831 -1.2688e-05
4:182835130 G A 0.332386 -4.0590e-05
4:182838659 A G 0.058360 5.4437e-05
4:182845034 A G 0.040764 -1.3696e-05
4:182854996 C T 1.932273 1.1351e-05
4:182857642 A G 0.045461 1.7263e-05
4:182863343 G A 0.150882 -3.9609e-05
4:182865819 G A 0.289748 -2.0897e-05
4:182866254 C G 0.065394 3.3974e-05
4:182868840 A G 0.494758 9.6232e-07
4:182870520 A G 0.052612 -3.1210e-05
4:182879782 C T 0.021224 -5.2060e-05
4:182884357 G T 0.450592 1.6035e-05
4:182884590 A G 0.812803 8.6383e-07
4:182886016 T C 1.145033 -1.2386e-05
4:182886480 A C 0.392284 6.7093e-06
4:182891181 T C 0.038684 1.9521e-06
4:182893757 T C 0.032663 4.7649e-06
4:182897132 T C 0.229470 -2.3605e-05
4:182899972 C T 0.079571 -4.7978e-05
4:182904120 G A 0.106713 3.3294e-05
4:182906146 G A 0.315786 -1.2166e-05
4:182906157 T C 0.060119 -6.3447e-05
4:182907241 A G 0.376431 8.9163e-06
4:182912143 T C 0.365146 -1.1601e-05
4:182914354 T C 0.424018 3.6109e-06
4:182919181 T C 0.135643 -2.5740e-05
4:182921259 C A 0.139548 -1.3741e-05
4:182921992 C T 0.493398 2.5655e-06
4:182923379 G A 0.723907 -8.7801e-06
4:182927597 G C 0.054251 -1.0760e-05
4:182939739 C T 0.115941 3.8888e-05
4:182940730 A G 0.641706 -1.6641e-05
4:182941881 G A 0.167027 9.3208e-06
4:182944203 G T 0.040404 -2.6759e-05
4:182960470 G A 0.171987 -1.4339e-05
4:182966613 A G 0.271198 -4.0452e-05
4:182968906 G A 0.105041 2.2462e-05
4:182970609 C A 0.171415 -1.4324e-05
4:182974370 C G 0.082561 7.2120e-05
4:182975360 T C 0.150834 -3.3014e-05
4:182976765 C T 0.270407 3.4251e-06
4:182982973 A G 0.178465 -7.7948e-06
4:182987263 T C 0.165732 2.9519e-05
4:182987330 T C 0.060181 -2.2236e-05
4:182990553 T C 0.924856 -1.4900e-05
4:182991233 G A 0.069655 -1.4886e-05
4:182992970 A G 1.562200 -3.5162e-06
4:182996793 G T 0.556571 -6.3377e-05
4:182996925 G A 0.331480 7.1743e-06
4:182997781 C A 0.766314 4.2529e-06
4:182998326 C T 0.516336 -1.0184e-05
4:183004766 A G 0.606651 7.4158e-06
4:183006264 C T 0.036941 -1.3165e-05
4:183008639 A G 0.283458 -4.9933e-06
4:183011132 C A 0.085667 8.0449e-06
4:183011283 G A 0.050495 -2.5687e-05
4:183015146 T G 0.034140 -7.7629e-06
4:183018034 G A 0.713634 -2.4710e-06
4:183019854 A G 0.064965 -2.1046e-05
4:183022776 A G 0.259877 2.9608e-05
4:183023423 C T 0.020832 -3.4949e-05
4:183023559 C T 0.126876 2.0670e-05
4:183023654 C T 0.074336 4.9838e-06
4:183024077 T C 0.683525 -5.7684e-06
4:183030731 T C 0.419786 -7.6146e-06
4:183033397 A G 0.168445 1.9859e-05
4:183034387 G A 1.438456 1.5313e-05
4:183035207 C T 0.385929 -2.6984e-06
4:183048471 C T 0.064939 -4.6444e-06
4:183052738 T C 0.169517 1.4545e-05
4:183054110 T C 0.737578 -6.2186e-05
4:183058106 C A 0.080675 2.2065e-06
4:183061423 G C 0.286561 -3.9637e-07
4:183062823 T C 0.930195 -2.1475e-05
4:183063011 C A 1.323015 -3.8784e-05
4:183065260 C T 0.136380 -1.3932e-05
4:183068987 A G 1.304423 2.1908e-05
4:183078659 G A 0.148766 -1.9812e-05
4:183079792 A G 0.245138 1.1891e-05
4:183083669 A G 1.738886 -1.6457e-06
4:183084256 T C 0.233203 -2.9374e-05
4:183086410 C A 0.091321 9.5295e-06
4:183090279 A C 0.149824 -1.0416e-05
4:183090436 G A 0.469126 7.9553e-06
4:183094268 C T 1.348943 3.0301e-05
4:183094887 G A 0.065235 -1.1460e-06
4:183095155 G A 0.768475 3.0059e-05
4:183095474 A G 0.337813 5.8988e-06
4:183098330 C T 1.614467 2.5117e-05
4:183100611 A G 0.040255 -2.0679e-05
4:183105158 C T 0.067990 -1.8110e-05
4:183110513 C G 0.132147 1.1437e-05
4:183114498 T C 0.072612 1.3276e-05
4:183117487 A G 0.348313 5.9574e-06
4:183117828 C T 0.185032 7.6848e-08
4:183119690 A G 0.029118 -4.1071e-06
4:183124531 C T 0.557117 1.1715e-05
4:183124733 C G 1.927404 3.3623e-05
4:183124933 G A 0.877762 1.3583e-05
4:183125630 T C 1.449745 -1.1683e-05
4:183132439 C T 0.084242 -2.3344e-05
4:183135342 T C 0.463634 -9.8579e-05
4:183135357 T C 0.047181 -6.7226e-05
4:183136858 G A 0.104616 2.0749e-05
4:183137398 C T 1.297383 -1.8248e-05
4:183141735 C T 1.376892 -5.9716e-06
4:183143729 A G 0.762396 2.9365e-05
4:183144358 G C 0.563969 1.8552e-06
4:183146482 A G 1.562317 -4.1684e-05
4:183152892 G A 0.198885 4.9647e-05
4:183155395 G A 0.169504 -8.3937e-06
4:183156496 A G 0.052680 -5.5631e-06
4:183157856 G A 0.607271 4.9490e-05
4:183160086 A C 0.638889 -2.0905e-06
4:183161912 G A 0.097407 -1.4428e-05
4:183164212 C T 0.214452 -3.7468e-05
4:183166469 A G 0.492165 -6.5555e-05
4:183170004 G A 1.118486 7.3560e-05
4:183174689 T C 0.035220 1.3443e-05
4:183176424 T C 0.438320 2.1285e-05
4:183177150 T C 0.089669 2.7877e-05
4:183178440 G A 0.497306 -4.2548e-05
4:183182922 T C 1.629249 -2.7550e-05
4:183185740 C G 0.043754 4.3571e-06
4:183186591 G A 0.489006 1.2736e-06
4:183194420 A G 0.039252 -1.2308e-05
4:183194783 G A 0.332142 -2.5911e-05
4:183196524 T C 0.096076 9.7299e-06
4:183198752 G T 0.277603 -3.7951e-05
4:183204558 G A 0.197164 1.1681e-05
4:183205145 A G 0.065871 1.7684e-05
4:183214471 C G 0.169130 -1.3559e-05
4:183215156 A G 0.058181 -1.1417e-05
4:183223519 G A 0.679897 3.1917e-05
4:183230598 C T 0.471940 6.8991e-06
4:183233693 C T 0.106226 5.8812e-06
4:183237835 G T 0.021965 1.3120e-06
4:183241298 A G 0.115506 7.7167e-06
4:183242157 A G 0.404505 -4.2811e-06
4:183243184 T G 0.167949 2.2263e-05
4:183244218 A C 1.510948 3.8126e-06
4:183246106 A C 0.542085 1.2103e-05
4:183246170 G A 0.568575 5.4910e-05
4:183247601 A G 0.779927 4.3154e-05
4:183248307 C T 1.953351 -3.3161e-05
4:183249314 C T 0.887123 -2.9156e-05
4:183249856 G A 1.150876 1.6037e-06
4:183251286 C T 0.024863 -1.8241e-05
4:183253490 A G 1.455526 2.2030e-05
4:183255693 C A 1.560356 2.4566e-05
4:183257245 C T 0.043971 -2.4509e-07
4:183259474 A G 0.098618 1.8053e-05
4:183260894 C T 0.474270 2.4780e-05
4:183264295 C A 0.032822 1.0568e-05
4:183266279 C T 0.176391 3.5228e-05
4:183269528 T C 0.112874 1.9647e-05
4:183272232 G C 0.069415 -2.6435e-05
4:183272742 T C 0.502272 2.6788e-05
4:183272984 T C 0.531225 -7.7621e-06
4:183273292 G T 0.083314 5.6932e-06
4:183274673 A G 0.939981 -3.2632e-05
4:183286787 G A 1.555997 -1.4922e-05
4:183294628 A G 0.027680 2.2382e-05
4:183298058 T C 1.088760 1.6105e-06
4:183299364 C A 0.138623 -5.8989e-06
4:183300614 G A 1.816981 3.3852e-05
4:183309211 T G 0.205763 -2.5875e-05
4:183313353 T C 1.730051 1.4771e-05
4:183313875 C T 1.143910 8.5318e-06
4:183314518 A G 0.072242 -3.3032e-05
4:183316232 A G 0.611559 3.4800e-05
4:183316354 T C 0.055020 -1.9278e-05
4:183318868 A G 0.146513 -1.9249e-05
4:183319222 C A 0.226315 1.0874e-05
4:183323813 A G 0.258994 -1.2408e-06
4:183325991 A G 0.058766 7.4932e-07
4:183333207 T G 0.032182 1.2624e-05
4:183349026 G A 0.148068 -6.6177e-06
4:183350165 C T 0.042384 6.9709e-06
4:183352363 T G 0.023175 5.4193e-06
4:183353381 A G 1.082447 -1.3180e-05
4:183355395 A G 0.042154 -1.5996e-06
4:183357327 T C 0.098423 3.0907e-05
4:183367131 C T 0.145608 -1.4761e-05
4:183368597 G A 0.473696 -1.4812e-05
4:183369097 C G 0.219489 4.7091e-05
4:183371787 C A 0.539693 9.4377e-06
4:183372960 C G 0.137318 8.7892e-06
4:183373593 A G 1.216351 -1.2642e-04
4:183376019 G A 0.072181 1.8697e-05
4:183377383 C T 0.129080 2.5492e-06
4:183382637 C G 0.513152 -1.1115e-05
4:183387236 G A 0.086819 3.9738e-06
4:183391291 T C 1.085456 -4.6742e-05
4:183396248 G T 0.674213 -1.7935e-05
4:183396730 A G 0.060843 -9.3337e-06
4:183405200 T C 0.364863 -5.1391e-05
4:183407103 T C 1.601724 6.4363e-06
4:183407652 T C 1.671847 -1.5091e-05
4:183408872 C T 0.965296 7.5589e-06
4:183408971 C T 1.906254 4.2051e-05
4:183410403 G A 0.064819 -3.4744e-05
4:183410865 G A 0.085836 4.5465e-05
4:183414179 T C 0.075550 -1.5415e-05
4:183415231 A G 0.051583 6.1848e-07
4:183417285 A G 0.333580 -9.6780e-06
4:183417581 A G 0.231827 1.5407e-05
4:183418759 C T 0.414239 -1.0670e-05
4:183419438 A G 0.123380 9.9449e-06
4:183422600 G T 1.009270 6.2881e-05
4:183426073 G A 0.126386 2.4656e-05
4:183427919 G A 0.723550 -8.2482e-05
4:183435803 C T 0.030774 6.9743e-06
4:183435990 A G 0.208759 -5.2542e-05
4:183436530 C A 0.118499 1.7947e-05
4:183446804 A G 0.736903 3.0639e-05
4:183446895 C T 0.020942 2.2320e-05
4:183454393 G C 0.064819 1.5764e-06
4:183458893 T C 0.100468 3.1671e-06
4:183469993 T C 0.219135 3.2374e-05
4:183470608 T C 0.021900 3.5342e-05
4:183472582 G A 1.183048 -1.6654e-05
4:183475257 A G 0.105713 1.3423e-06
4:183475934 C A 0.325345 2.9414e-05
4:183478717 A G 0.491791 -3.3138e-05
4:183481561 C T 0.125714 7.1934e-06
4:183486609 G A 0.295562 6.1204e-06
4:183488227 A G 0.042984 3.2072e-05
4:183496570 T C 0.155335 -2.1564e-05
4:183498021 T C 0.031371 -6.6523e-06
4:183498237 A G 1.256729 -2.5603e-05
4:183498538 A G 0.283990 -4.7102e-06
4:183503268 A G 0.038148 -1.0345e-06
4:183507543 A G 0.788713 8.4539e-06
4:183518060 G A 0.322827 -8.1723e-06
4:183518281 C T 0.223387 -3.9422e-05
4:183522469 C T 0.096063 1.4276e-05
4:183523547 G C 1.554241 -1.6011e-06
4:183524159 A G 0.024185 -1.5011e-05
4:183526278 C T 0.478431 -5.0409e-06
4:183526414 A G 0.186645 -6.0423e-06
4:183526795 G A 0.081873 -3.0521e-05
4:183527266 A G 1.447314 1.3851e-05
4:183531189 G A 0.044241 -1.1127e-05
4:183533542 C T 0.213101 -4.8686e-05
4:183533841 G A 0.062745 -2.7724e-05
4:183534635 G A 0.164424 -2.9737e-06
4:183537016 A G 0.571603 5.0248e-05
4:183541163 C T 1.317461 -4.1592e-05
4:183545991 G A 1.892501 -7.2278e-07
4:183546180 T G 1.460829 -3.4907e-05
4:183547288 G A 0.081087 -1.6437e-05
4:183548965 C T 0.120832 -3.9331e-06
4:183550931 G A 0.157147 3.2225e-05
4:183550987 G A 0.103691 -8.9106e-06
4:183556207 A G 1.134871 4.4970e-05
4:183557366 G A 0.375737 -2.0280e-05
4:183559688 A G 0.020975 3.6762e-05
4:183559826 T C 0.074969 -3.6504e-06
4:183564746 T C 0.133644 3.9504e-06
4:183569330 C A 0.119933 3.5009e-05
4:183573852 T G 0.071898 -1.6789e-05
4:183577715 C T 0.032900 -7.8111e-06
4:183578103 A G 0.465578 1.7009e-05
4:183578237 C T 0.128502 -1.1069e-05
4:183578598 G A 1.279787 1.0536e-06
4:183579369 C G 0.114204 -2.6116e-06
4:183579487 T C 0.741223 1.4379e-05
4:183583512 A G 0.113117 2.5305e-05
4:183583762 T G 1.692328 -2.6961e-05
4:183589773 C T 0.416011 -2.8656e-05
4:183592399 C T 0.066559 1.6814e-05
4:183597788 G A 0.675979 1.8815e-05
4:183598466 T G 0.030417 -2.0370e-05
4:183601819 C G 0.027346 5.8535e-06
4:183608189 A G 0.139256 -2.0784e-05
4:183610481 G A 0.217827 -1.3312e-05
4:183610911 C A 1.583350 -1.5722e-05
4:183613837 G A 0.325063 6.5711e-05
4:183614180 G A 0.050476 2.4355e-05
4:183618801 C T 0.880057 2.2174e-05
4:183621635 T C 0.061200 1.2414e-05
4:183621750 G C 0.760461 -1.2201e-05
4:183628826 G A 0.124951 -7.2175e-06
4:183635883 A G 0.110812 1.4713e-05
4:183636705 G A 0.259056 -2.9393e-05
4:183637951 G A 0.436775 1.2508e-05
4:183641599 G C 0.057357 -2.8663e-06
4:183645742 G A 0.053313 4.2958e-05
4:183654185 T C 0.528800 -2.0248e-05
4:183655802 A G 0.071515 -1.5076e-05
4:183660731 A C 1.384864 2.6296e-05
4:183670572 C T 0.115311 -7.4163e-06
4:183671323 G A 0.042498 -2.3024e-05
4:183671543 G A 0.333687 -1.5107e-05
4:183674597 C A 0.453426 -3.5631e-05
4:183675227 C T 0.365977 9.8917e-05
4:183679991 G C 0.055387 9.6383e-06
4:183680961 A G 0.337803 -2.3600e-06
4:183681048 G C 0.367252 7.9453e-07
4:183682221 G T 0.105363 -1.6935e-05
4:183685648 T C 0.489659 4.0954e-06
4:183685704 C T 0.097193 1.0058e-05
4:183687789 C T 0.267667 1.7815e-06
4:183689666 G A 0.267359 -1.6160e-05
4:183690512 T C 0.121456 -4.6718e-05
4:183691547 G A 0.685204 -1.6332e-05
4:183691630 T G 0.033624 -5.7226e-06
4:183692079 G A 0.337394 -2.3551e-05
4:183692538 A G 1.725105 1.3602e-05
4:183692664 C A 0.559924 -1.3445e-05
4:183692822 G T 0.248023 -6.9520e-06
4:183692908 C T 0.069175 -3.0565e-05
4:183697707 C A 0.121112 1.1240e-05
4:183706953 C A 0.779290 -2.7071e-05
4:183708168 G C 0.165745 1.4445e-05
4:183711725 T C 0.262049 4.0437e-05
4:183716111 G T 0.145634 -1.7245e-05
4:183716648 A C 0.198375 2.3260e-05
4:183717271 A G 0.123088 9.2397e-06
4:183719025 G A 0.032153 -1.1640e-05
4:183722500 T C 0.133614 6.2857e-06
4:183722743 C T 0.704390 1.1141e-05
4:183724843 C G 0.355389 1.8809e-05
4:183726057 T C 0.143732 -4.5938e-06
4:183727261 C G 0.313245 1.4680e-05
4:183730650 C T 0.496959 -2.2310e-06
4:183735309 A G 0.329133 1.0329e-05
4:183741374 A G 1.487997 -4.1285e-05
4:183743658 A G 0.080685 7.6799e-07
4:183744263 C A 0.353042 1.3796e-05
4:183744854 A G 0.248705 4.7413e-05
4:183745321 A G 0.488539 4.1386e-05
4:183745690 C A 0.815361 1.0438e-05
4:183747354 T G 0.141096 1.2176e-05
4:183747706 C A 1.870703 -5.7900e-06
4:183751029 C T 0.334297 -1.6267e-06
4:183756864 G A 0.160529 8.5239e-06
4:183756888 G A 0.892969 -6.3017e-05
4:183757618 A G 1.905264 6.2631e-06
4:183757693 A G 0.185781 8.1791e-06
4:183758159 A C 0.690205 -4.5011e-05
4:183759184 T C 0.664281 1.7668e-05
4:183761101 G C 0.052112 1.2507e-05
4:183761345 C G 0.074307 1.9018e-06
4:183763618 G A 1.662467 1.6913e-05
4:183767841 T C 0.774078 1.0044e-05
4:183768698 G A 0.888697 3.1737e-06
4:183769279 T C 0.202413 -4.2335e-05
4:183772674 A G 0.244268 -3.4534e-05
4:183775313 T C 0.168231 -4.8890e-05
4:183778572 T C 0.251548 3.2378e-05
4:183778788 C T 0.920140 -7.1350e-06
4:183782238 A G 0.783601 1.6790e-05
4:183782879 T C 0.235004 3.8705e-06
4:183786150 G A 0.034318 -2.1557e-05
4:183792974 G A 0.285993 -1.8188e-04
4:183793275 C T 0.490068 1.9201e-05
4:183794919 C T 0.071817 3.9745e-05
4:183794979 T C 0.032536 -2.7055e-06
4:183798859 T C 0.335690 -3.3349e-05
4:183800486 T C 0.217006 -1.4800e-05
4:183802005 A G 0.274918 -7.4674e-05
4:183802060 T C 0.132017 3.4152e-05
4:183802568 A G 0.179523 -4.1387e-05
4:183802720 C G 1.225348 1.9037e-05
4:183802989 G A 0.026450 -2.8305e-05
4:183803699 T C 0.377934 1.1271e-05
4:183804585 T C 0.029660 1.0937e-06
4:183804749 T C 0.175317 -1.0376e-05
4:183807884 G A 0.862939 9.7179e-06
4:183812301 C T 0.472083 1.1533e-05
4:183812871 T C 0.029599 2.8581e-05
4:183814089 A G 0.063011 2.2239e-05
4:183816845 T C 0.083716 3.2796e-05
4:183817044 A G 0.137487 1.1732e-05
4:183819091 C A 0.618271 5.7603e-05
4:183824601 C G 0.883582 3.4832e-05
4:183824814 A G 0.100634 1.9397e-06
4:183825871 G A 0.745975 2.7353e-05
4:183827126 T C 0.102863 -3.2404e-05
4:183829988 A C 0.038596 2.3282e-06
4:183833928 T C 0.144998 -7.2857e-05
4:183836490 T C 0.450693 3.5147e-06
4:183839591 A G 0.686489 -1.3886e-05
4:183839782 T C 0.078734 1.7744e-05
4:183846585 T C 0.125325 1.2903e-05
4:183863234 G A 0.056812 -2.9874e-05
4:183868474 G T 0.027362 3.5077e-06
4:183873241 T C 0.397516 -1.7561e-05
4:183878891 C A 0.181990 1.8226e-05
4:183885391 T C 0.333372 -4.3793e-06
4:183890703 G A 0.632228 4.6916e-06
4:183896573 T C 0.373481 3.5734e-06
4:183897007 G T 0.384939 1.1689e-05
4:183897908 C G 0.184863 -4.3334e-06
4:183914563 G A 0.272325 -9.6165e-06
4:183915908 T C 0.112062 1.3664e-05
4:183918078 G A 0.052443 5.0555e-05
4:183928459 G T 0.081441 9.8009e-06
4:183932685 A C 0.335833 5.9542e-06
4:183932844 G T 0.307347 -5.2842e-05
4:183933227 T C 0.333703 1.6248e-06
4:183934000 C T 0.082444 1.8162e-05
4:183939054 G A 0.486952 -4.5810e-05
4:183945886 T C 0.117278 -6.8565e-06
4:183951484 C T 0.082528 2.2142e-05
4:183955034 A G 0.051553 3.9318e-06
4:183956612 T C 0.660870 -4.4866e-05
4:183977883 T G 0.094970 -2.2597e-07
4:183988449 A G 0.434983 3.3461e-05
4:183991752 G A 0.094548 2.8908e-06
4:183994138 A C 0.050476 -2.6155e-05
4:183994213 T C 0.244235 3.3579e-05
4:183996190 T C 0.055478 -1.9830e-05
4:184006806 C T 0.086667 2.9038e-05
4:184010290 C T 0.047977 -6.9081e-06
4:184028193 A G 0.027888 2.9493e-05
4:184033907 T C 0.039622 -4.4824e-06
4:184037853 T C 0.021633 3.6771e-05
4:184046377 G A 0.021335 2.0137e-05
4:184048636 G A 0.258150 -8.1076e-05
4:184049867 C T 0.072249 2.2134e-05
4:184063608 T G 0.329231 8.6325e-05
4:184076143 C T 0.096395 -1.1502e-06
4:184078229 G A 0.188060 8.3362e-06
4:184081482 C A 0.325631 -2.6398e-07
4:184113813 T C 1.591945 -2.8431e-05
4:184129086 T C 0.036688 -2.2838e-06
4:184139997 T C 0.232943 9.8392e-06
4:184155515 T G 0.234978 3.0384e-05
4:184159770 A G 0.586780 -1.0496e-06
4:184162371 A G 0.049580 6.1518e-05
4:184164263 A G 0.040420 -8.3015e-06
4:184168117 C T 0.127623 -2.6250e-05
4:184178242 T C 0.712751 -1.3976e-06
4:184179030 G A 0.049499 -1.4929e-05
4:184182805 T C 0.049187 -6.0629e-06
4:184188601 G T 0.024860 1.7949e-05
4:184189607 A T 0.725763 -3.8216e-05
4:184190233 T G 0.193743 -5.9916e-05
4:184192278 T G 0.297227 -1.5219e-05
4:184201909 A G 0.808295 -2.2818e-05
4:184203886 C G 0.552079 -2.7736e-05
4:184207398 T G 0.140564 -1.4067e-05
4:184207778 C A 0.196814 -5.1366e-05
4:184209499 G C 0.026931 2.5663e-05
4:184209611 C T 0.749708 1.2036e-06
4:184215675 G A 1.518537 -3.6791e-05
4:184215865 G A 0.046139 1.0909e-05
4:184220661 T C 1.482005 -3.9562e-05
4:184220760 A G 0.059830 2.9293e-05
4:184226442 G A 0.584901 -1.7291e-05
4:184234224 C G 0.256200 6.0972e-06
4:184236868 A G 0.130985 8.8088e-06
4:184238670 G C 0.584706 -1.9344e-05
4:184239935 A G 0.048077 1.6211e-05
4:184242959 G C 0.551498 2.7950e-05
4:184243528 A G 1.614201 -4.0652e-05
4:184247352 A G 0.458499 5.3140e-06
4:184247452 A G 0.349270 -1.5381e-05
4:184251370 C T 1.079289 -8.7769e-06
4:184253438 G A 0.528774 2.4744e-05
4:184253869 T C 0.164271 6.8463e-06
4:184256979 G A 1.691462 -2.5328e-05
4:184259095 T C 0.428569 -1.4870e-05
4:184259614 G A 0.476981 -1.3715e-05
4:184261782 C T 0.083862 1.0872e-05
4:184265904 T C 0.043767 -1.1945e-05
4:184269388 A G 0.853863 2.2189e-05
4:184272994 T C 0.027677 -2.8334e-05
4:184273165 T C 0.177371 -1.0289e-05
4:184274971 A G 0.592626 3.1450e-06
4:184275603 A G 0.083447 -1.4020e-05
4:184276667 G A 0.023091 -1.1993e-05
4:184278722 T G 0.240370 2.8863e-05
4:184281577 C T 0.265479 1.5166e-05
4:184281811 C T 1.406183 1.4720e-05
4:184282792 G A 0.077101 2.0050e-05
4:184283506 T G 0.027005 1.9064e-05
4:184284983 G C 1.564975 5.6483e-06
4:184285017 T C 0.956399 -1.3390e-05
4:184285390 C G 1.023899 -1.1718e-05
4:184289319 T C 0.909052 -1.3093e-05
4:184291619 T C 0.041943 7.5715e-06
4:184292904 G A 0.599339 -6.1664e-06
4:184297519 C T 0.079711 8.1987e-06
4:184297728 C T 0.076205 8.2549e-06
4:184302485 T C 0.226659 -5.2034e-06
4:184305497 T G 0.078007 -6.5978e-06
4:184308941 A C 0.288807 1.8235e-05
4:184313119 C T 0.084898 1.1719e-05
4:184313199 G A 0.136630 -1.3436e-06
4:184315980 C T 0.214851 2.7681e-05
4:184316185 C A 0.672788 -7.1166e-06
4:184320357 C T 0.580075 -1.0534e-05
4:184321385 A G 0.039989 5.2055e-06
4:184323148 T C 0.340000 -2.0974e-05
4:184323983 A C 0.488909 -1.0614e-05
4:184324128 A G 1.095125 4.9651e-06
4:184324319 A C 0.740831 2.9688e-05
4:184324768 T C 0.217194 6.4593e-05
4:184325258 C T 1.580740 3.3795e-05
4:184325450 G A 1.392790 2.4729e-05
4:184325817 C T 1.247147 9.0949e-06
4:184326569 C T 1.508965 5.4850e-05
4:184330059 A G 0.041326 -4.0206e-05
4:184330266 T G 0.766687 1.9913e-05
4:184331107 G T 0.104581 7.3796e-06
4:184332800 C T 0.022623 -8.2275e-07
4:184334639 A G 0.414826 4.1588e-05
4:184335394 A G 1.567205 1.6497e-04
4:184336987 T C 0.165602 -1.7295e-05
4:184337057 T C 0.027469 -2.0951e-06
4:184337155 T C 0.235832 1.0885e-05
4:184337897 G C 1.403664 4.4310e-05
4:184344495 A C 0.140918 -1.5257e-04
4:184350673 G A 1.287324 4.5110e-05
4:184350796 T C 0.050950 -4.9858e-05
4:184355690 G A 1.532500 -2.6861e-05
4:184356574 A C 1.221670 -1.1374e-04
4:184357844 T C 0.053459 -4.5822e-05
4:184358760 C T 1.831288 -2.6856e-05
4:184359888 G A 0.034607 6.6540e-06
4:184359960 C T 1.578082 -3.8257e-05
4:184366391 G A 0.063586 4.6269e-06
4:184376838 T C 0.024159 1.0758e-05
4:184378736 A G 1.725488 -1.9556e-05
4:184384672 C T 1.554322 -3.8921e-05
4:184391253 C G 0.127327 -6.1485e-06
4:184400084 C T 0.155378 -2.1846e-06
4:184400413 C G 1.254801 -2.4351e-05
4:184415303 A C 1.900629 -1.5174e-05
4:184415663 C T 0.194292 1.1755e-05
4:184427580 G A 0.426427 6.0875e-06
4:184428153 A G 0.128700 -1.5232e-06
4:184432573 A G 0.035201 -2.1768e-06
4:184440980 T A 1.300547 8.0810e-06
4:184441647 G A 0.092934 1.8176e-05
4:184441694 G A 0.814021 -1.9096e-05
4:184442814 C T 0.053553 1.9639e-05
4:184442910 G A 0.052589 5.2466e-06
4:184444904 C T 0.107450 -3.0814e-05
4:184445907 G T 1.214289 5.3402e-05
4:184446571 C G 0.723874 -1.4855e-05
4:184447919 C T 0.048158 2.6418e-05
4:184449657 A G 1.589935 -2.4721e-06
4:184451627 C T 0.026145 -2.5318e-06
4:184454084 G T 0.846190 -1.5403e-05
4:184455306 A G 1.802923 1.5851e-05
4:184455314 A G 0.754547 -4.3323e-07
4:184457682 T C 0.605613 -3.1227e-05
4:184461891 C T 0.028803 -2.0753e-06
4:184463473 C A 0.129035 1.4771e-06
4:184465139 G A 0.173360 -2.1549e-05
4:184465290 C T 0.040761 -6.9844e-07
4:184465353 T C 0.799246 -6.5649e-06
4:184465968 G A 0.301592 -1.4592e-05
4:184466290 A G 0.161866 -4.6926e-05
4:184470852 T C 0.076858 2.3177e-05
4:184472549 C T 0.029255 -2.0591e-06
4:184472790 G A 0.033880 1.1074e-05
4:184477223 T C 0.124289 1.2201e-05
4:184479763 A G 0.434752 9.9847e-06
4:184482596 C G 1.938531 -1.1712e-05
4:184484794 A G 0.099657 3.3282e-07
4:184485496 C T 0.206305 -8.8373e-06
4:184487162 C T 0.821502 2.5315e-06
4:184487758 G A 0.100374 5.1647e-06
4:184488850 A G 0.132001 1.3064e-05
4:184491422 G A 1.064163 -8.4529e-06
4:184492498 T C 0.318737 -3.5547e-06
4:184498315 C T 0.129116 -6.8912e-06
4:184499777 A G 0.847793 -1.4109e-05
4:184504784 C T 0.123049 -3.4600e-05
4:184505720 C G 0.282627 1.4678e-05
4:184508121 C T 0.236819 7.5327e-07
4:184508144 A G 0.983407 -2.7904e-05
4:184509175 A G 0.805848 2.1908e-05
4:184511090 G A 0.037119 -5.4696e-05
4:184511109 C A 0.549395 5.5411e-06
4:184511265 G A 0.758121 1.4035e-05
4:184511806 C G 0.064430 -1.3121e-05
4:184512854 G A 1.096972 1.2169e-05
4:184514083 A G 0.252035 -8.1571e-06
4:184517414 T C 0.489828 -1.5013e-05
4:184518037 G A 0.271059 4.6184e-05
4:184523031 T C 0.173441 -3.6727e-06
4:184523118 C A 0.020848 -2.1199e-05
4:184523581 G A 0.270994 4.9590e-05
4:184523770 C T 0.281196 -2.7755e-05
4:184523907 G T 0.053335 3.3195e-05
4:184529441 C T 0.100436 1.8057e-05
4:184530109 C T 0.586823 -1.0733e-05
4:184531893 C A 0.069668 4.1410e-05
4:184534873 C T 0.054900 3.2345e-05
4:184534907 T C 1.052680 1.8230e-05
4:184536078 A G 1.157348 1.0342e-05
4:184536572 A G 0.031913 -9.5652e-06
4:184536598 C T 0.049272 -8.9363e-07
4:184539969 G A 0.435411 6.7252e-05
4:184539987 T C 1.313096 -2.8247e-05
4:184540486 T C 0.342490 -4.2811e-05
4:184542698 T C 0.270192 -3.6397e-05
4:184542981 G C 0.095398 -8.5149e-05
4:184543343 A G 0.859988 1.4318e-05
4:184546038 T C 0.031338 3.7343e-07
4:184549238 T C 0.561002 -6.0974e-05
4:184550612 G A 0.294293 3.6120e-06
4:184557799 A G 0.346430 -4.1936e-06
4:184559502 T C 0.116655 -1.4210e-05
4:184560761 C T 0.081003 4.4844e-05
4:184560790 A G 0.428939 1.1224e-05
4:184562807 C T 0.037872 3.4778e-06
4:184568817 G T 0.366230 1.0379e-05
4:184570124 G C 0.095882 -1.1060e-04
4:184570238 G A 1.124627 -1.6687e-05
4:184571111 T G 0.059207 -5.0624e-06
4:184572604 G A 0.081915 2.9589e-05
4:184572783 T C 0.129820 2.2150e-06
4:184575568 T C 0.915495 -9.3183e-05
4:184575727 C G 0.172071 -2.7544e-05
4:184577348 A G 1.801297 -1.5744e-05
4:184577749 A C 0.491438 -7.4282e-05
4:184579421 G A 0.176407 -2.8903e-05
4:184581820 G C 0.499899 1.2200e-05
4:184582431 C G 0.959703 -3.5554e-05
4:184583230 G A 0.389924 4.0192e-06
4:184585015 A G 0.067094 3.3669e-06
4:184585165 C G 0.024892 -8.7468e-06
4:184587600 A G 0.022682 1.5262e-05
4:184592385 A G 0.235637 -2.9152e-05
4:184597109 C G 0.371994 -6.1369e-06
4:184600571 A C 0.127541 1.3838e-05
4:184601775 T C 0.871923 -3.6429e-05
4:184603460 G A 0.059353 -1.6718e-05
4:184605697 C T 0.053163 -4.3055e-05
4:184612553 C G 0.210852 -1.8300e-05
4:184613338 T G 0.227993 4.3588e-05
4:184614874 T C 0.483219 -3.0290e-05
4:184615117 C A 0.265054 -1.0192e-05
4:184618936 C G 0.226867 -9.7603e-06
4:184619017 G C 1.172639 -2.7310e-05
4:184636031 T G 0.035156 -1.3544e-05
4:184639173 T C 0.130914 1.2289e-05
4:184640179 G A 0.518517 -1.8354e-05
4:184642950 G A 0.029621 3.3347e-06
4:184647039 T C 1.417436 -4.3467e-06
4:184647942 T C 0.051391 -4.2906e-05
4:184650898 A G 0.023039 2.1345e-05
4:184652344 A G 0.462170 -1.4909e-05
4:184653433 T C 0.068519 -1.7665e-05
4:184654392 T G 0.035840 1.6834e-05
4:184660286 A G 0.049973 -3.3377e-06
4:184664543 A G 0.439248 -3.8115e-06
4:184666329 A C 0.542767 -4.4716e-06
4:184666522 C T 0.973994 -3.4475e-05
4:184668842 G A 0.024074 2.6915e-06
4:184673796 G C 0.261717 2.5508e-05
4:184685429 T C 0.460855 -2.1986e-05
4:184689409 A G 1.673165 -8.8060e-06
4:184695681 C T 0.970586 3.2090e-05
4:184698101 G A 0.215412 -2.2895e-05
4:184698217 G T 0.196811 1.5057e-05
4:184699072 G A 0.449054 -4.3150e-06
4:184701177 A G 0.061434 4.1412e-06
4:184710083 A G 0.039031 -1.0450e-05
4:184710165 G A 0.030073 2.4618e-06
4:184710292 T G 0.042608 -1.7976e-05
4:184713755 G T 1.467866 -2.1125e-05
4:184713915 C T 0.089987 -1.0448e-05
4:184715747 G C 0.030865 3.6184e-06
4:184716011 C T 0.340172 8.2119e-06
4:184719992 C T 0.291170 -6.3543e-06
4:184720131 T C 0.041443 -4.0848e-05
4:184721217 A G 1.978032 2.1095e-05
4:184721809 G A 1.403174 2.3294e-05
4:184722546 T C 0.714721 -3.9922e-05
4:184722775 A G 0.753937 3.3558e-05
4:184726179 T C 1.673337 -6.0512e-06
4:184727676 T C 0.145111 -3.6406e-05
4:184728682 T C 0.844707 -4.3675e-05
4:184731377 T A 0.439602 -2.7889e-04
4:184749270 G A 0.238448 1.1495e-05
4:184749598 G A 0.136020 3.2227e-06
4:184749987 A G 0.099952 2.9519e-05
4:184754559 G C 0.122929 -1.8717e-05
4:184757437 A G 1.190780 2.0937e-05
4:184759728 A G 0.032322 -9.5310e-07
4:184762700 A G 1.690186 1.4165e-05
4:184774772 G A 0.726682 -1.8211e-05
4:184777808 T C 1.117402 -7.0077e-07
4:184780438 T C 1.797957 -1.3373e-05
4:184787159 G A 1.100819 1.8737e-05
4:184795283 T C 0.228071 1.3770e-05
4:184795721 C A 0.878028 -1.6586e-06
4:184802250 G T 0.168121 -2.3238e-05
4:184809518 T C 0.087037 -2.7417e-06
4:184811318 A G 1.699622 1.2131e-05
4:184813351 T C 0.128759 -9.1883e-06
4:184813864 G A 1.406215 1.3904e-05
4:184817202 A G 1.509004 2.1914e-05
4:184817239 T C 0.046126 1.6032e-05
4:184817855 C T 0.041391 -2.1418e-05
4:184824378 G A 0.058396 7.3137e-07
4:184824884 T C 1.833440 -1.4904e-05
4:184826315 C G 0.031566 -1.9373e-05
4:184831547 C A 0.055572 -8.1369e-06
4:184831715 G A 1.184986 -1.5434e-05
4:184834281 C T 0.207291 2.9060e-05
4:184834608 G A 1.323294 5.4443e-05
4:184835242 T C 1.737267 8.3396e-05
4:184835333 C T 0.026911 -3.2316e-06
4:184836189 A G 0.779826 4.8243e-05
4:184838007 G A 0.279355 -6.5757e-06
4:184838420 A G 0.138697 -1.3805e-05
4:184839041 C T 0.024986 1.4512e-05
4:184839303 T C 0.117103 2.2808e-05
4:184839482 A G 0.416663 2.3596e-05
4:184843264 A G 0.227971 -1.3747e-06
4:184844962 T G 0.091000 1.2618e-05
4:184848071 A G 0.214471 -1.0364e-05
4:184850033 G A 0.032614 -1.8975e-05
4:184850894 G A 0.167851 -3.4306e-05
4:184852170 G A 0.143368 -8.0013e-05
4:184856183 G A 0.144238 -8.0033e-05
4:184858957 G A 1.463092 2.2667e-05
4:184861044 A T 0.891823 7.7462e-06
4:184862168 T C 1.884676 5.0934e-05
4:184867550 T G 1.965877 1.8365e-05
4:184869492 T C 1.717701 1.2244e-05
4:184871246 C A 0.093597 -1.4899e-05
4:184872001 C T 0.512191 3.7361e-05
4:184875120 A C 0.613013 8.3617e-06
4:184876413 G A 1.070188 1.6869e-05
4:184880036 T C 0.167825 -1.2859e-06
4:184880624 A G 0.073651 -2.8024e-05
4:184884140 C A 0.069827 1.4472e-05
4:184887356 G C 0.082850 -1.8667e-05
4:184887541 C T 0.043484 -1.8764e-05
4:184890400 A G 0.064329 -8.7671e-06
4:184896224 G T 0.104074 -7.2507e-05
4:184902148 T C 0.054196 1.1104e-05
4:184902533 A G 0.980859 -1.5086e-05
4:184905363 A G 0.045951 -2.6059e-05
4:184913507 A G 0.673239 1.1131e-05
4:184920894 T C 1.676664 1.4847e-05
4:184922669 A G 0.901768 1.1522e-05
4:184928703 T C 0.034045 -1.0534e-06
4:184931818 A G 0.477201 1.9353e-05
4:184932088 T C 0.082681 -3.8343e-06
4:184932523 T C 0.032919 -3.0536e-06
4:184932631 G A 0.026444 -3.0727e-06
4:184936604 G A 0.484037 1.8648e-05
4:184943500 G A 1.384630 -2.1650e-05
4:184945260 T C 1.850552 7.1474e-06
4:184946378 A G 1.468678 -2.2601e-05
4:184952645 C A 0.869112 -4.0543e-05
4:184953090 C A 1.390720 -2.2829e-05
4:184954888 C A 1.893534 2.2584e-05
4:184954999 T C 0.877032 -3.1122e-05
4:184959296 G A 0.044328 -3.1480e-06
4:184964257 A G 0.033266 2.2908e-05
4:184968749 A G 0.065131 -1.2904e-05
4:184973980 A G 0.836443 -1.7962e-06
4:184978061 A G 0.048243 1.1420e-05
4:184979215 C A 0.099822 -6.4525e-06
4:184989428 C T 0.715984 -1.4171e-05
4:184989521 T C 0.033033 2.9234e-06
4:184989643 G A 0.048142 1.6261e-06
4:184990090 G A 1.469249 -9.1505e-06
4:184991291 T C 0.044023 2.0327e-07
4:184994669 C T 1.224478 7.2026e-06
4:184999224 T C 0.055588 7.8395e-07
4:185004567 C G 0.075537 -4.6134e-06
4:185007002 T C 0.047620 -7.5374e-06
4:185007522 A G 0.099494 -2.0816e-05
4:185007893 G A 0.203679 7.1636e-06
4:185012398 C T 0.829724 -1.2559e-06
4:185015836 A G 0.787697 -2.5175e-06
4:185021141 A G 0.854395 -3.6188e-06
4:185022765 G A 0.279836 -5.1573e-06
4:185027843 T C 0.087235 -2.9007e-05
4:185030977 T C 0.954857 -4.0216e-05
4:185031925 C A 0.287428 6.8035e-06
4:185032299 T C 0.109667 -3.0107e-05
4:185032877 A G 0.055575 7.2300e-06
4:185034015 C A 0.043419 1.2781e-05
4:185039014 A G 0.040346 -1.5839e-05
4:185042789 G A 1.390901 -3.6333e-05
4:185048687 T C 0.060726 -2.8501e-05
4:185062681 T C 0.020423 -8.8460e-06
4:185064048 T C 0.038749 -3.3293e-05
4:185066950 C A 1.975166 4.6376e-06
4:185072818 A G 1.857524 2.3703e-05
4:185076040 G A 0.033507 -7.9811e-06
4:185076147 C T 1.735040 1.1272e-05
4:185076149 G A 0.910120 1.5699e-05
4:185079351 C T 0.035367 1.4653e-05
4:185080276 T G 0.594911 -1.7818e-05
4:185080472 G A 0.112302 7.6706e-06
4:185081335 C T 0.744563 -2.3760e-05
4:185087846 T C 1.467561 -5.0588e-05
4:185088697 T G 0.724306 -2.5515e-05
4:185091025 C T 0.451319 -3.3001e-05
4:185095015 G A 0.051063 1.3312e-05
4:185096879 G T 1.837095 3.3504e-06
4:185108992 A G 0.304040 8.0758e-06
4:185111580 T C 0.972128 1.0897e-04
4:185118792 T C 0.044361 1.1154e-05
4:185119438 C T 1.718671 2.6039e-05
4:185119844 G A 1.056867 -3.3288e-05
4:185121733 C T 0.042929 4.3912e-05
4:185121854 T C 0.110907 -9.7564e-06
4:185122329 G A 0.103974 3.4367e-05
4:185125698 C T 0.942990 -8.8211e-06
4:185126010 C G 0.144358 -2.1078e-05
4:185127101 A G 0.044734 2.0692e-05
4:185128453 G A 0.512665 6.7611e-05
4:185137596 A C 1.200722 6.5157e-06
4:185139101 T C 0.047211 -2.4579e-05
4:185139146 G A 0.030874 -2.0032e-05
4:185142644 C T 0.036292 -2.4522e-05
4:185144796 T C 0.220781 6.2573e-06
4:185148372 G A 0.288310 -2.1396e-05
4:185150443 G A 0.155650 -1.2674e-05
4:185158305 G A 0.427417 -3.5913e-05
4:185159236 G A 0.070717 -1.8823e-05
4:185162346 T C 0.040342 2.3714e-06
4:185165405 G T 0.206074 -2.3965e-05
4:185165607 T C 0.168997 -4.0490e-05
4:185167482 T G 0.024834 -2.3591e-07
4:185175728 A C 0.172434 -4.5040e-06
4:185177783 C T 0.723180 8.3065e-06
4:185178994 A G 0.095440 2.5877e-05
4:185180656 C T 0.033179 1.0065e-05
4:185184095 G A 0.147542 7.3701e-06
4:185185344 A G 0.066572 -1.7892e-05
4:185193099 A G 1.465029 3.5706e-05
4:185194918 A G 0.463147 9.3497e-06
4:185202390 G A 0.184110 1.3106e-05
4:185212752 T C 0.071470 -8.9484e-07
4:185221670 G T 0.062907 -3.6662e-05
4:185224103 A G 0.026914 -2.1879e-06
4:185226221 C T 0.657854 9.7532e-06
4:185232778 A C 0.202880 8.4060e-06
4:185234083 G C 0.923590 2.8202e-05
4:185238425 C A 0.040797 1.4046e-05
4:185240111 A G 0.036688 -8.8626e-06
4:185241405 T C 0.095499 -3.0106e-05
4:185248266 G A 0.031679 -6.7514e-06
4:185250803 T C 0.024889 4.1107e-05
4:185252530 A G 0.218775 1.2929e-05
4:185252818 C T 0.828004 1.7223e-06
4:185258283 T G 0.323651 1.3380e-05
4:185258295 G A 0.043832 -2.2963e-05
4:185265401 A G 1.384702 2.0639e-05
4:185266026 T C 0.457252 5.8446e-05
4:185266530 T C 0.225955 3.4207e-05
4:185266875 C T 0.034123 1.5245e-05
4:185268657 T C 0.223660 -3.4713e-05
4:185269492 G A 0.228136 1.6645e-05
4:185269623 C T 0.115555 1.9189e-05
4:185270636 T C 0.032007 -2.7318e-05
4:185273511 T C 0.045185 9.2237e-06
4:185276785 G A 0.039641 5.2867e-06
4:185279284 C T 1.701277 9.2236e-06
4:185281140 G T 1.128110 9.8562e-06
4:185281705 G T 1.727007 1.6443e-05
4:185285136 A G 0.027765 -1.3451e-05
4:185285214 C A 0.113013 -1.2673e-05
4:185285328 C T 0.142089 -3.5504e-05
4:185285375 T C 0.030699 -3.3720e-06
4:185287570 G A 0.423941 -1.5067e-05
4:185288295 T C 0.035477 -1.0010e-06
4:185288698 G A 1.499422 -1.5462e-05
4:185298003 G A 0.434090 -1.4149e-05
4:185302013 T C 0.082652 4.0411e-05
4:185302070 C T 0.354548 -5.8478e-06
4:185303451 A G 1.897442 -1.9065e-06
4:185303531 G T 1.608735 2.3437e-05
4:185303944 T C 1.549314 6.3595e-06
4:185304463 C T 0.889700 7.0241e-06
4:185304872 A G 0.189569 3.3922e-05
4:185305247 C T 0.148555 5.4917e-06
4:185307045 T C 0.277012 1.0425e-05
4:185308113 A G 0.060363 -2.0803e-06
4:185310929 A G 0.088095 8.4942e-07
4:185310997 C T 0.553790 4.9950e-06
4:185311570 A G 0.563849 1.5529e-06
4:185311978 G A 0.111802 -1.8377e-05
4:185313995 A C 0.087287 -7.3814e-06
4:185314230 A G 0.035146 -1.4802e-05
4:185316646 C T 0.111397 -2.3121e-05
4:185320256 G A 0.028414 1.7184e-05
4:185323486 C T 0.027177 -8.6762e-06
4:185323726 A G 0.187398 -3.7594e-05
4:185324939 T C 0.653089 2.3572e-05
4:185324968 C T 0.195769 8.5664e-06
4:185326973 A C 0.648733 -4.6433e-06
4:185328349 T C 0.062083 4.5334e-06
4:185328817 G A 1.189423 -1.7491e-05
4:185329227 A G 0.187836 1.9772e-05
4:185330669 C T 0.318438 -2.3357e-05
4:185331345 C T 1.047938 -3.3109e-05
4:185332571 C T 0.255041 5.3308e-06
4:185333896 A G 0.302540 -3.4342e-05
4:185335819 T G 0.193510 2.4612e-05
4:185336262 G A 0.540878 -7.8634e-06
4:185338839 G T 1.606749 -9.3648e-06
4:185339043 T G 0.181098 -8.2430e-06
4:185344606 G A 0.301738 -5.3559e-06
4:185346090 G A 1.440303 5.5033e-07
4:185347883 G C 0.355973 3.8489e-05
4:185350422 G A 1.628110 -3.6874e-05
4:185353522 G A 0.970099 -4.0227e-05
4:185354910 A G 0.095577 3.4601e-05
4:185355881 A G 0.815744 -9.3829e-06
4:185357577 G C 0.148165 -2.3702e-05
4:185357791 G A 0.452273 1.6739e-05
4:185361242 T C 0.117613 6.2540e-06
4:185362185 C A 0.129466 -1.3740e-05
4:185363806 G A 0.293799 -2.2489e-05
4:185367153 A G 0.726925 2.7895e-06
4:185369109 A G 0.076339 -1.6123e-08
4:185369452 A G 1.943315 -2.1770e-06
4:185370467 A C 1.707103 9.5496e-06
4:185370921 C T 0.020186 3.9953e-05
4:185378363 G A 0.901168 1.5975e-05
4:185382512 T C 1.125747 2.3197e-05
4:185383746 C T 1.189303 4.5252e-06
4:185388487 A G 0.235949 -2.0932e-05
4:185392954 C T 0.502626 2.2923e-05
4:185396395 A G 0.236952 -2.3826e-05
4:185400942 T C 0.628639 -1.8718e-05
4:185403091 C T 0.522857 2.2927e-05
4:185410163 A C 0.258339 2.2811e-05
4:185412635 G A 0.831460 -7.2936e-06
4:185415262 C T 0.199544 -1.2655e-05
4:185422744 A G 0.071843 -1.3933e-06
4:185424289 A G 0.396322 -1.6937e-05
4:185434005 C T 0.680952 2.3842e-05
4:185434615 T C 0.482849 -3.2243e-07
4:185450262 T C 0.031942 -2.0098e-05
4:185455106 A G 0.140100 3.1681e-05
4:185456267 G A 0.268670 2.9021e-05
4:185458566 G A 1.389434 -2.3512e-05
4:185459614 A G 0.148857 1.6452e-05
4:185464326 G T 0.030543 1.3783e-06
4:185467264 T C 0.132118 -4.7884e-05
4:185467354 A C 0.102253 1.4717e-05
4:185467652 A G 0.968554 -2.6799e-06
4:185468509 T C 0.131475 -4.9892e-05
4:185468885 G A 0.208233 -8.5212e-06
4:185472700 A C 0.248608 2.7339e-06
4:185472790 A G 0.161253 4.3331e-06
4:185476445 T C 0.073190 8.7889e-06
4:185480256 G T 0.239110 -3.2321e-05
4:185480590 C A 0.223439 -4.3167e-06
4:185480741 A G 0.054867 -2.5252e-06
4:185480789 T C 0.024256 -2.0063e-05
4:185481949 C T 0.522500 -1.2560e-05
4:185482878 A G 0.513568 5.2543e-06
4:185496157 A G 0.613594 4.2768e-05
4:185496617 T C 0.295036 -1.1961e-05
4:185502090 C T 0.023500 6.7499e-06
4:185505741 G A 0.036694 -3.4537e-05
4:185509213 T C 0.058876 -2.6380e-06
4:185511736 C T 0.039521 -1.7599e-05
4:185512447 T C 0.075462 -1.2434e-05
4:185515952 C T 0.580107 3.0365e-05
4:185519732 C T 0.096654 -3.8677e-05
4:185520068 A G 0.121212 3.2062e-05
4:185521097 G A 0.064069 9.3710e-05
4:185523548 G A 1.106875 4.7025e-05
4:185532700 T C 0.522886 -2.5257e-05
4:185533691 T C 1.889577 2.9581e-05
4:185537157 G C 0.312894 8.1392e-06
4:185540678 C T 1.052959 2.7774e-05
4:185554300 T C 1.083765 2.6460e-05
4:185555351 C T 0.028096 3.6366e-06
4:185556618 T C 0.387789 -1.2620e-05
4:185561827 T C 0.266966 -3.0683e-05
4:185565242 A G 0.147808 -1.1125e-05
4:185569272 A G 0.548590 -5.0478e-05
4:185570553 C T 0.530225 -2.5964e-05
4:185572144 T C 0.066666 4.5863e-05
4:185577610 T C 0.033205 -3.1217e-05
4:185587767 G A 0.065842 1.5086e-05
4:185588347 C G 1.384118 2.4783e-05
4:185588836 A G 0.221252 3.7969e-07
4:185589603 T C 0.234063 8.3840e-06
4:185589829 T C 0.045055 -1.7200e-05
4:185592252 A G 0.300031 -4.0575e-05
4:185596219 A G 1.747754 -2.4042e-05
4:185602109 C T 0.252292 2.4805e-05
4:185624388 C T 0.615603 -2.4613e-05
4:185626004 T G 0.305741 -5.2931e-05
4:185639169 A G 1.390703 2.8854e-05
4:185642335 C T 0.309149 1.4461e-05
4:185642381 C T 0.062060 3.3822e-05
4:185655171 T C 0.492804 -4.2328e-05
4:185655676 T C 0.123698 2.7382e-05
4:185664774 C T 1.529758 2.5275e-05
4:185668289 T C 0.071869 6.1607e-06
4:185668375 G A 1.239909 3.7208e-05
4:185671904 T G 0.067357 6.5786e-06
4:185672745 A G 0.332833 -2.2973e-05
4:185672945 G A 0.512470 1.2467e-05
4:185674679 G A 0.068058 2.2469e-05
4:185676683 T C 0.066883 -4.7040e-05
4:185678110 G A 0.480749 -4.2360e-05
4:185679623 T C 0.702033 2.6605e-05
4:185681753 C T 0.147756 -3.3946e-05
4:185686065 A G 0.038297 2.0289e-05
4:185686667 A G 0.134413 -1.6322e-05
4:185687520 T C 0.027168 -4.3824e-06
4:185690601 G A 0.483836 -4.3691e-05
4:185691888 T C 0.666871 5.2878e-05
4:185692819 C A 0.026963 -9.2442e-06
4:185695737 T C 0.034964 5.0056e-06
4:185697966 A G 0.052865 1.4156e-05
4:185704434 A G 0.095177 -1.7945e-05
4:185705006 A G 0.510938 1.7711e-05
4:185707459 T G 0.314712 1.8721e-05
4:185708636 A G 0.361867 -3.7378e-05
4:185712770 G A 0.106590 -4.5888e-05
4:185713349 C T 0.775139 3.6353e-05
4:185713568 G A 0.942737 2.1704e-05
4:185716606 T C 0.281559 -9.5340e-06
4:185719607 T C 0.043046 -1.4365e-05
4:185721370 T G 0.323729 -3.4559e-05
4:185733970 T C 0.094775 2.1405e-06
4:185734798 T C 0.070662 2.2810e-05
4:185736113 C G 1.125208 3.0627e-05
4:185737315 C T 0.040251 -6.9987e-06
4:185748194 G A 0.496852 -6.5382e-05
4:185749492 G C 0.846404 -5.7573e-05
4:185754190 A C 0.259793 -7.7747e-06
4:185758301 A G 0.140291 -2.1021e-05
4:185759005 G A 0.353470 -6.3653e-06
4:185759739 A G 0.496053 -1.6529e-05
4:185760834 G A 0.091893 -1.4369e-05
4:185766498 A G 0.547918 6.8848e-06
4:185767854 G A 1.360946 1.6252e-05
4:185769994 C T 1.667530 7.1452e-06
4:185774607 C T 0.194055 3.7252e-06
4:185774870 G A 0.788573 1.6108e-05
4:185774953 A G 0.105794 -3.2287e-05
4:185775699 A G 0.538087 -3.0025e-06
4:185776067 A G 0.060122 -3.7199e-06
4:185776679 A G 0.769313 -1.2226e-05
4:185778265 A C 1.330464 -1.0361e-05
4:185779260 T C 0.202195 -2.6858e-05
4:185780535 C T 0.037768 2.2580e-05
4:185783467 C T 0.428102 -1.4014e-05
4:185785574 A G 0.081250 -2.2360e-05
4:185787175 C T 0.042277 1.1604e-05
4:185788253 T C 0.403602 -4.7751e-06
4:185791118 C T 1.120472 7.6176e-06
4:185794325 T G 0.183876 4.1465e-06
4:185794844 C A 0.226987 -3.1831e-06
4:185795151 G A 0.189826 -5.6295e-06
4:185795377 A G 0.023675 2.0587e-05
4:185800292 C G 0.054312 -1.7632e-05
4:185801567 G A 0.224316 5.0053e-06
4:185802927 G A 0.333440 -1.1924e-06
4:185803073 C A 0.294935 1.9695e-05
4:185803734 A G 0.130446 -6.0414e-07
4:185805506 G A 0.921974 3.1021e-05
4:185806532 C T 0.070853 -1.6636e-06
4:185808270 G T 0.702221 3.7081e-06
4:185808870 T C 0.082603 1.2786e-05
4:185808955 C T 0.578624 -6.0118e-05
4:185812822 T C 0.081373 1.1345e-05
4:185813474 G A 0.208995 1.2759e-06
4:185814168 C T 0.426183 -6.6042e-06
4:185817835 C G 0.250497 -4.9573e-05
4:185818635 C T 1.544685 4.5043e-06
4:185831344 A G 0.508475 -2.2020e-05
4:185833664 T C 0.046931 -2.4613e-05
4:185835222 G T 1.588014 3.4263e-06
4:185842400 T G 0.027434 1.0678e-05
4:185842698 A G 0.302294 -4.1023e-06
4:185842720 A C 0.068097 8.3959e-06
4:185845735 A G 1.157153 -7.3398e-06
4:185847268 A G 0.128629 2.8249e-05
4:185849916 G A 0.108930 9.2716e-06
4:185858559 G T 0.376973 4.3771e-05
4:185862699 C A 0.197953 -1.3620e-05
4:185864441 G A 0.737140 8.4172e-06
4:185870383 T C 1.345901 -2.4778e-05
4:185871512 A G 0.032104 -1.2117e-05
4:185872249 A G 0.151418 5.3965e-05
4:185873660 T C 0.105356 -1.5477e-05
4:185879730 G A 1.819522 2.4423e-05
4:185880364 G A 1.628619 -6.6697e-06
4:185881047 A G 1.308292 -1.7042e-05
4:185882454 G T 1.611819 3.5515e-05
4:185882612 T C 0.101270 2.9876e-05
4:185885804 G T 0.161908 -1.5932e-05
4:185891434 C T 1.142745 3.2083e-05
4:185892056 G A 1.731898 2.6580e-05
4:185893885 C T 1.146581 1.6836e-05
4:185894127 T G 0.065757 -8.5028e-06
4:185896058 T C 1.823687 2.3471e-05
4:185902036 G A 0.079565 -8.1195e-06
4:185903947 G A 1.196097 2.7954e-05
4:185906132 A G 0.160331 -6.5750e-07
4:185907344 T C 0.239594 -2.0099e-06
4:185912840 A G 0.695740 2.0036e-05
4:185917354 T C 0.642469 1.8771e-05
4:185921467 C T 0.493453 2.5030e-06
4:185925147 A G 0.818899 6.3197e-06
4:185925454 G A 0.409282 1.7235e-05
4:185930983 A G 0.471570 1.6468e-05
4:185931774 C A 0.130362 2.7673e-05
4:185931955 A G 0.067977 -1.1257e-04
4:185935259 C T 1.076991 7.1315e-06
4:185935678 A G 0.378343 -6.8404e-07
4:185936859 G C 0.096557 3.1691e-05
4:185937544 T C 0.099089 -1.0149e-05
4:185937841 C T 0.133209 -4.2580e-05
4:185938471 G A 1.134984 4.8288e-06
4:185940952 G C 0.216552 -7.6369e-06
4:185941964 A G 0.485368 9.5203e-06
4:185943611 A G 0.060668 4.3865e-05
4:185944574 C A 0.147150 -2.0194e-05
4:185945044 A G 0.175275 2.4178e-05
4:185945599 C T 0.091503 -4.8948e-06
4:185947416 G A 0.035967 -2.1795e-05
4:185951230 A C 0.038515 1.3077e-05
4:185951453 T G 0.464549 1.9348e-05
4:185955762 A G 0.105155 1.9518e-05
4:185957775 A G 0.090156 -2.6479e-05
4:185965202 C T 0.047058 1.1448e-05
4:185976337 G A 0.083204 -3.9420e-05
4:185977109 A C 0.283374 4.5084e-07
4:185977551 T C 0.728175 -2.3376e-06
4:185979433 G A 0.112848 -2.5472e-05
4:185982693 A G 0.302326 -6.5622e-06
4:185983856 G A 0.446879 -2.8682e-06
4:185986390 A G 0.042131 1.3279e-05
4:185990900 C T 0.360614 -2.5089e-05
4:185991006 G A 0.263061 -2.2026e-05
4:185992344 G A 0.087981 6.6978e-07
4:185999543 A G 1.301495 -1.5404e-05
4:186000709 T C 0.153291 3.8954e-05
4:186004277 T G 0.078627 -1.7730e-06
4:186006659 T G 0.077484 -2.0657e-04
4:186008402 T C 1.463731 1.4405e-05
4:186012709 A G 1.447330 2.5614e-05
4:186020509 C T 0.399272 1.7855e-06
4:186022884 C T 1.076303 3.1027e-05
4:186025617 G A 0.775087 1.6704e-05
4:186029032 C A 0.443143 4.3799e-05
4:186034134 G A 0.102429 -4.2940e-05
4:186038574 A C 0.580107 8.0478e-05
4:186038657 A G 1.770527 2.3105e-05
4:186045202 T C 0.038418 2.1960e-05
4:186045532 T C 0.505417 -3.1920e-05
4:186048310 T C 0.233881 1.4162e-05
4:186054218 T C 0.226945 -2.8327e-05
4:186067628 A G 1.180419 -4.8793e-06
4:186068637 G A 1.758825 -4.6688e-06
4:186069178 C T 1.009663 1.5730e-05
4:186079023 G A 1.092629 -7.0243e-06
4:186091055 G A 1.063735 -1.2661e-05
4:186095853 C T 0.030696 -3.5461e-06
4:186111639 C T 1.067322 -1.1762e-05
4:186112111 A G 1.106651 -2.8124e-05
4:186119085 C T 1.879625 2.1808e-05
4:186120047 C G 0.037554 -1.5522e-05
4:186123797 G C 1.344674 1.5879e-09
4:186127186 C A 0.279729 2.0788e-05
4:186127922 C T 0.029664 1.0331e-05
4:186139906 T C 1.362341 -1.2274e-05
4:186148644 G T 0.032806 -4.2471e-06
4:186156437 A G 0.994764 -3.1070e-06
4:186159677 A G 0.042748 -2.7659e-05
4:186160020 A G 0.269874 1.4368e-05
4:186160237 T C 0.021916 7.3550e-06
4:186168189 C T 0.879431 1.7856e-05
4:186174344 C T 0.097699 -3.1688e-05
4:186178278 G T 1.070996 1.9278e-05
4:186185115 G A 0.879632 1.4491e-05
4:186188966 A C 0.036752 6.7022e-06
4:186195147 T C 0.059554 -8.2156e-06
4:186197525 G A 0.191497 9.7375e-06
4:186198542 G C 0.039236 8.1086e-06
4:186203808 T C 0.232047 -9.2928e-06
4:186203972 T C 0.034295 -2.6111e-05
4:186209273 G A 0.088598 -3.9883e-05
4:186227532 G T 0.910435 1.2586e-05
4:186241986 A G 0.043426 -1.1722e-05
4:186254393 A G 0.041199 -3.5601e-05
4:186265436 G A 0.075602 -5.4581e-06
4:186271154 A G 0.444659 -1.6666e-06
4:186272721 G A 0.096398 -1.0816e-06
4:186272773 C T 0.634663 2.1966e-05
4:186274170 C T 0.270160 5.6083e-06
4:186280522 A G 0.573813 2.2758e-05
4:186283092 T C 0.029657 -1.2282e-06
4:186299758 A G 0.390272 1.3743e-05
4:186305208 A G 0.042397 -2.0190e-05
4:186305702 T A 1.469681 -3.7222e-06
4:186307900 T C 0.260046 1.0668e-05
4:186320906 G C 0.076553 -2.5677e-05
4:186336077 T C 0.089429 -7.3226e-06
4:186339620 C T 0.046996 -1.3707e-05
4:186349316 G A 1.485644 1.1876e-05
4:186350559 T C 0.331843 4.8839e-06
4:186363892 A C 1.803718 -8.8774e-06
4:186366181 A G 0.185181 -3.4557e-06
4:186368110 G A 1.485511 1.4228e-06
4:186371206 T C 0.031433 -7.8985e-06
4:186371433 A G 0.043247 -4.4049e-05
4:186373564 G A 0.908679 3.0492e-05
4:186375377 A G 0.388126 7.4341e-06
4:186379286 T A 0.033786 -2.1556e-05
4:186379735 C T 0.226010 5.1712e-06
4:186380295 G A 0.981866 9.0225e-06
4:186381828 A G 1.092026 -7.1214e-06
4:186384892 A C 0.049554 -2.8559e-05
4:186386411 T G 0.180874 4.5198e-05
4:186388073 G A 0.701559 1.3195e-05
4:186388537 C T 0.266482 -2.1510e-05
4:186391898 T C 0.333389 -1.2504e-05
4:186393372 C T 0.119797 7.8017e-06
4:186394957 T C 0.054893 3.5528e-06
4:186395000 G T 0.037499 6.4111e-06
4:186401631 C T 1.931932 3.4380e-05
4:186407295 A G 0.703666 3.1299e-06
4:186413581 C T 0.308938 7.0368e-06
4:186414626 A G 1.968447 -3.8040e-06
4:186414892 T G 0.230350 -4.7047e-06
4:186417689 G A 0.040355 2.3133e-05
4:186423359 C T 0.022594 1.3589e-05
4:186424772 G T 0.064972 1.4753e-05
4:186427735 A G 0.058058 2.6105e-05
4:186427871 G A 0.247676 -9.4989e-06
4:186428188 A G 0.033490 2.3978e-05
4:186430436 G A 0.071966 -3.0820e-05
4:186437859 G A 1.756027 1.3611e-06
4:186441521 T G 0.036954 -1.8096e-05
4:186453398 T C 1.977078 -6.6452e-06
4:186454054 A G 0.167429 -2.7117e-05
4:186455940 G A 0.062680 -1.0221e-05
4:186457003 C T 0.023811 1.0571e-05
4:186459155 G A 0.279339 2.5756e-05
4:186459226 C T 0.203124 1.4681e-05
4:186462414 A G 0.031906 -1.0865e-05
4:186463483 A G 0.806805 5.4141e-05
4:186466859 A G 0.214095 4.1710e-06
4:186467489 G A 1.153745 1.3977e-05
4:186472467 G T 0.751168 2.9727e-05
4:186483220 A G 0.399175 2.1980e-05
4:186484397 C T 0.501152 -3.3407e-05
4:186491688 A G 0.056607 -5.9060e-06
4:186492243 A G 0.090549 -1.7364e-05
4:186501966 A G 0.183029 1.3187e-05
4:186502313 C T 1.627866 1.6689e-05
4:186503034 C T 0.110550 -1.3720e-05
4:186504735 C T 1.621501 2.3039e-05
4:186506252 T C 0.065575 -7.8620e-06
4:186507439 T C 1.786834 2.5176e-05
4:186508723 T G 0.443967 -4.2375e-05
4:186509590 T G 0.224050 2.1269e-05
4:186509747 T C 1.531050 4.1331e-05
4:186510358 C T 1.940215 -1.1497e-05
4:186513063 T C 0.186443 3.4607e-05
4:186519240 C T 0.074274 -2.2668e-06
4:186520535 T C 0.161950 -3.1107e-05
4:186522043 C T 0.203361 -4.0428e-07
4:186523769 C T 0.020637 2.3369e-05
4:186524390 A C 1.134335 5.8306e-06
4:186524488 A G 0.103496 -7.1085e-06
4:186525643 G A 0.092571 3.5190e-05
4:186528172 A G 0.932957 8.4663e-05
4:186529468 A G 0.269316 2.3869e-05
4:186530362 A G 1.174304 2.1175e-05
4:186532425 T C 0.046185 1.3339e-05
4:186533350 T C 0.637061 1.4832e-05
4:186534306 C T 0.051310 -1.6977e-06
4:186535066 C T 0.050369 2.1769e-05
4:186535247 G A 0.160042 3.4233e-05
4:186535777 T C 0.174888 1.6063e-05
4:186541301 G A 0.232346 1.4879e-05
4:186541367 T C 0.225520 -3.9083e-05
4:186542567 T C 0.328159 -2.3953e-05
4:186544435 T C 0.153505 1.7898e-05
4:186546056 G C 0.799466 2.2757e-05
4:186546331 C T 1.860871 -4.6656e-06
4:186551974 T C 0.020725 1.6765e-05
4:186555742 G T 1.497838 5.3434e-05
4:186558431 C T 0.204068 3.6854e-05
4:186558783 T C 0.027612 2.4080e-05
4:186560881 A G 0.076894 3.9388e-06
4:186564557 G A 1.491850 3.2315e-05
4:186568273 A G 0.980486 -1.2559e-06
4:186568945 T C 0.435983 7.7998e-05
4:186571441 T C 1.279333 1.6211e-05
4:186574328 C T 0.827530 1.6823e-05
4:186575068 T G 0.062615 1.6194e-05
4:186575288 G A 1.673710 1.9044e-05
4:186580883 T C 0.594061 1.4326e-05
4:186581606 C T 0.926411 -1.6417e-07
4:186582531 G A 1.915333 5.0043e-06
4:186583330 G A 0.024363 5.6429e-06
4:186584294 T C 1.285827 9.7520e-06
4:186584487 T G 0.281553 3.3002e-06
4:186586768 C T 1.291164 -1.9132e-05
4:186587495 A G 0.064017 -1.3941e-05
4:186587691 G A 0.897026 -9.7712e-05
4:186588739 C T 1.948843 6.2441e-06
4:186590498 T C 0.535191 2.0726e-05
4:186593410 A G 1.356522 -7.9776e-05
4:186593672 A G 1.579873 -3.1342e-05
4:186593788 A C 0.047746 1.8726e-06
4:186595425 A G 0.071564 -2.9144e-05
4:186598861 T C 0.020929 4.1431e-05
4:186600833 T G 0.094148 -1.5588e-06
4:186604522 T C 0.059983 -8.4323e-06
4:186605735 C A 0.415686 -1.4667e-05
4:186609351 G T 0.594408 -8.2390e-06
4:186610352 G A 0.193419 5.7762e-06
4:186612675 A G 1.826764 -4.5632e-05
4:186613445 A G 0.020205 2.9634e-05
4:186622894 G A 0.575933 1.3953e-05
4:186626498 G A 1.819383 -4.8169e-05
4:186632904 C T 0.085157 1.2704e-05
4:186633152 G A 0.496842 -1.1366e-05
4:186635641 G A 1.792420 -4.2560e-05
4:186639121 A G 0.594064 -9.6978e-06
4:186640589 T G 1.788872 -4.7213e-05
4:186646197 G T 0.138710 -1.0119e-04
4:186650688 T G 1.073804 -3.0383e-05
4:186654078 T C 1.327053 -1.3239e-05
4:186655847 T G 0.080182 -3.1646e-05
4:186657279 A G 0.180984 -8.3196e-07
4:186659171 A G 0.302060 -6.7455e-07
4:186666074 C T 1.970742 -2.3163e-06
4:186666274 G C 0.057435 1.3119e-05
4:186667272 G A 0.054040 -4.5839e-05
4:186667391 C T 0.106450 -8.0053e-06
4:186667436 T C 0.354055 4.5998e-05
4:186667811 G A 1.612013 3.4428e-05
4:186670574 C G 0.057315 -1.0181e-05
4:186676774 C T 0.535146 1.4721e-05
4:186683778 G A 0.052089 7.4084e-06
4:186687554 C A 1.535435 3.0950e-05
4:186689197 G A 0.099855 -2.8969e-05
4:186692629 T C 0.410298 -3.3458e-05
4:186693314 C T 0.118693 1.7969e-04
4:186695208 T C 1.151963 1.6270e-05
4:186695598 A G 1.451433 1.0388e-05
4:186696269 G A 1.000052 1.1457e-05
4:186699249 C T 0.025564 1.6189e-06
4:186699565 G A 0.294867 -8.8159e-06
4:186700759 T C 0.035013 3.7703e-06
4:186701046 T G 0.261156 2.0048e-05
4:186701993 C A 1.267466 -2.6838e-05
4:186703959 A G 0.948933 -1.6814e-05
4:186705689 C G 0.250464 -7.9274e-06
4:186706435 C T 0.048236 2.1917e-05
4:186706826 C T 1.732839 -4.3489e-06
4:186709506 A G 0.193776 6.4010e-05
4:186712146 C T 1.320344 -2.4321e-05
4:186713857 C T 0.150694 -1.5574e-05
4:186714964 T C 0.178637 1.9122e-05
4:186715373 A G 0.997663 9.5135e-06
4:186718494 A G 1.760403 -3.7171e-05
4:186718917 T C 0.095174 -2.7559e-05
4:186719243 A G 1.174450 -4.9750e-06
4:186721520 T C 0.042001 -2.3206e-05
4:186723259 A C 0.497092 -6.2790e-06
4:186724883 G A 0.050875 -2.3264e-05
4:186725147 A G 0.164593 -8.0312e-06
4:186726754 T C 0.078095 2.0363e-05
4:186730448 C T 0.623439 2.5949e-05
4:186730735 T G 0.173999 -1.6812e-06
4:186731313 T C 0.193260 3.2324e-05
4:186732099 A G 0.022435 1.0234e-06
4:186734480 A G 0.705341 -2.7870e-05
4:186738016 T C 1.179942 4.0288e-05
4:186743016 T C 0.671668 1.5073e-05
4:186746437 C T 0.020179 2.3748e-05
4:186749213 T G 1.368353 -1.4620e-05
4:186757042 A C 0.181805 2.1480e-06
4:186758065 T C 0.300804 -5.3324e-06
4:186760139 C A 0.149435 4.6017e-06
4:186760809 T C 0.929952 -9.9670e-06
4:186767165 G A 0.069350 -1.2780e-04
4:186768815 T C 0.560934 -1.1715e-04
4:186779764 A C 1.108648 5.1647e-05
4:186782009 A G 0.505839 3.7617e-05
4:186782601 G T 0.254719 2.0604e-05
4:186786186 A C 0.428673 1.5266e-05
4:186791825 T C 0.050703 9.6276e-06
4:186794079 A G 0.095070 1.1988e-06
4:186794868 C T 0.671782 2.6798e-05
4:186795428 A G 0.464192 -8.0060e-06
4:186798085 C T 0.904680 6.4539e-06
4:186811571 C A 1.444068 -1.4871e-05
4:186818874 T C 0.192987 3.5029e-05
4:186820969 T C 0.064095 -4.6552e-05
4:186825101 T C 0.287606 -2.5784e-05
4:186827858 C T 0.044903 2.2640e-05
4:186834068 T C 0.119683 -2.7428e-06
4:186843126 C T 0.754742 -2.3008e-05
4:186845087 G A 0.041339 2.6830e-05
4:186847611 T G 0.063553 -9.6099e-06
4:186850097 T C 0.085644 -9.9140e-06
4:186857890 T C 1.528492 -7.9611e-06
4:186858706 A G 0.583810 1.0367e-04
4:186860402 C T 0.829873 -7.3304e-05
4:186861361 G T 0.037590 5.4756e-06
4:186864345 A C 0.340757 6.7705e-05
4:186864958 G A 0.333677 -2.5863e-05
4:186867902 C T 0.040076 -2.3451e-06
4:186871684 G A 0.124945 -1.1151e-05
4:186872859 C T 0.019962 2.8471e-05
4:186872914 A C 0.424242 2.3206e-06
4:186874162 C T 1.801141 1.6737e-05
4:186877227 A G 1.285863 5.1715e-06
4:186877546 C T 0.021315 -1.7333e-05
4:186881034 G A 0.612348 -3.1732e-06
4:186881198 A G 0.353474 2.6874e-05
4:186882088 A G 0.324216 3.7987e-05
4:186882290 C T 0.673713 2.2834e-05
4:186882553 A G 0.147675 1.7662e-05
4:186883055 G A 0.373880 7.6287e-06
4:186883223 C T 0.072973 -2.7599e-05
4:186883650 C T 0.050823 1.7728e-06
4:186883782 G A 0.077234 -4.7075e-06
4:186883819 C A 0.024938 -7.8916e-08
4:186884026 A C 0.024107 -3.3515e-05
4:186884380 A G 0.069188 -2.5635e-05
4:186885485 T C 0.308480 1.9198e-05
4:186886738 G A 0.324813 4.1258e-05
4:186890515 T C 0.063410 -4.6352e-07
4:186893291 T C 0.183620 -1.5501e-05
4:186893962 A G 0.210781 5.9124e-05
4:186895149 T C 1.269761 1.6405e-07
4:186896132 A G 1.489724 -1.6681e-05
4:186897534 C T 0.064832 -6.5183e-06
4:186897586 T C 0.219252 -6.2612e-06
4:186899511 C T 0.083778 -3.3579e-06
4:186903422 A G 1.159786 -1.6106e-05
4:186904186 C T 0.119722 4.2897e-06
4:186907187 T C 0.361118 1.1250e-06
4:186908591 A G 0.109329 8.4201e-07
4:186911215 T C 0.141602 -7.1443e-06
4:186915297 G A 0.658101 4.6187e-05
4:186918476 G A 0.122832 -1.9865e-05
4:186919225 T C 0.166663 -1.6186e-05
4:186922724 G C 0.118382 1.0729e-05
4:186923588 C T 0.216584 5.9938e-05
4:186923843 A G 0.773143 -3.6631e-05
4:186929424 C A 0.129405 -1.0187e-05
4:186932780 C T 0.991817 -1.6123e-07
4:186938426 T C 0.251775 2.2493e-06
4:186939549 A G 1.513772 -1.5401e-05
4:186940263 T C 0.314994 -1.6557e-05
4:186940451 A G 0.235442 5.3459e-06
4:186946015 C T 1.365999 -6.6161e-07
4:186947231 A G 0.045821 2.7083e-05
4:186947989 T C 1.227214 -2.2497e-05
4:186957112 C T 0.261088 9.0753e-05
4:186962436 T C 0.065650 -8.2553e-07
4:186963115 G A 0.253652 -2.4354e-05
4:186963772 G A 0.628668 -1.9302e-05
4:186972343 T C 0.130265 2.2734e-05
4:186974603 T C 0.887474 -6.7371e-06
4:186975790 T C 1.517485 1.9482e-05
4:186977670 G A 0.195110 -7.0974e-06
4:186980866 T C 0.084473 3.4844e-05
4:186981988 C T 0.163473 2.1737e-05
4:186982134 T C 0.278297 3.5611e-05
4:186982180 A C 0.033698 1.3936e-05
4:186986933 T C 0.354269 8.1307e-06
4:186990842 G T 0.115486 4.1286e-05
4:186990948 G A 0.278758 -9.7776e-06
4:186994001 G A 0.023380 -9.7903e-06
4:186994039 A G 0.425732 -3.1658e-05
4:186994178 A G 0.484771 2.1779e-05
4:186994359 A G 0.378489 1.4594e-05
4:186997767 A C 0.382426 1.2425e-05
4:187002911 C T 0.087456 1.1233e-05
4:187003025 G C 1.589958 4.0475e-05
4:187013881 C T 0.557224 2.3618e-05
4:187014978 A G 1.289060 2.5282e-05
4:187017504 C T 0.162463 8.3286e-06
4:187018854 T C 0.023230 -1.5392e-05
4:187020403 G T 0.618762 6.1829e-05
4:187023281 A C 0.060664 -1.0049e-05
4:187024079 T C 0.284182 -2.7125e-05
4:187024123 A G 0.262630 2.0151e-05
4:187040878 G C 0.259325 1.6063e-05
4:187046762 T C 0.983790 6.1494e-06
4:187047923 A G 0.025470 -1.9772e-05
4:187054208 A G 0.033253 3.1708e-05
4:187055715 G A 0.477273 -2.1582e-05
4:187058250 C T 0.136133 -1.0386e-05
4:187058543 T C 0.658296 -3.0328e-05
4:187064272 A G 1.770056 3.5887e-05
4:187065144 T C 0.048106 -6.2065e-06
4:187072887 G A 0.526947 2.5937e-05
4:187074833 G A 1.776087 4.3969e-05
4:187075365 T G 0.898918 4.0625e-06
4:187075532 T C 0.092866 -1.1065e-05
4:187077206 G A 1.777392 3.8485e-05
4:187078785 G A 1.780715 3.6233e-05
4:187078866 T C 0.513967 3.3922e-05
4:187080288 G A 0.358352 2.4996e-05
4:187085429 A T 0.281114 4.3873e-05
4:187085945 G C 0.371420 5.1032e-05
4:187089856 T C 0.048661 6.3538e-06
4:187091644 A C 0.115762 -4.1398e-05
4:187099852 A G 1.151476 -6.8790e-06
4:187107849 G A 1.170059 -8.0220e-06
4:187112090 T C 1.783520 2.6116e-05
4:187112310 A G 0.658494 5.8912e-05
4:187114479 C T 0.686914 4.7314e-05
4:187115945 A G 0.843850 1.4756e-05
4:187118001 G A 0.041417 1.3120e-05
4:187120697 A G 1.279118 1.9771e-05
4:187121070 C T 0.796954 -3.1635e-05
4:187122319 G T 1.335638 3.0846e-05
4:187122332 A G 0.059902 1.8787e-05
4:187127817 G A 0.793449 -3.0485e-05
4:187133269 T G 0.034263 1.5294e-05
4:187133298 C A 0.109504 1.7103e-05
4:187135556 T C 1.766560 -1.8127e-05
4:187135963 G A 0.051317 -8.8348e-08
4:187137879 G A 0.057798 1.3752e-05
4:187151060 T C 0.059399 1.2239e-06
4:187151108 G A 0.340812 -2.1079e-05
4:187158034 A G 1.026554 1.5959e-05
4:187173012 G T 0.240006 -1.4536e-05
4:187177814 G A 0.259374 2.0958e-05
4:187178473 A G 0.201913 3.3658e-06
4:187179135 C T 0.159487 -2.9266e-06
4:187181802 T G 0.027294 -1.3134e-07
4:187181863 C T 0.318120 -1.5774e-05
4:187182384 T C 0.151418 3.1257e-06
4:187183564 C T 0.045098 -9.5078e-07
4:187185385 T A 0.797701 2.6208e-05
4:187188094 G T 0.770543 2.4707e-05
4:187190285 A T 1.963014 2.0300e-05
4:187195551 A T 1.746955 7.5732e-06
4:187196853 C T 0.061531 6.9910e-06
4:187199497 G A 1.905374 2.2812e-05
4:187199888 G A 0.374081 8.5018e-06
4:187201211 G A 0.271228 -5.7426e-05
4:187202703 C T 0.054225 1.1211e-04
4:187206180 A G 0.731064 -2.3372e-05
4:187207381 T C 0.806055 7.6389e-05
4:187217008 C T 0.586719 -1.7780e-05
4:187225304 A G 0.334135 -1.6648e-05
4:187226204 C T 0.060479 -8.6482e-06
4:187226673 T C 1.243998 2.3988e-05
4:187233108 T C 0.359550 -5.0123e-06
4:187233838 C T 0.660834 4.0383e-06
4:187235173 G A 0.198495 -1.9834e-05
4:187236679 G A 0.186937 -2.0129e-05
4:187238404 C T 0.427063 2.9761e-07
4:187239747 G A 1.029569 9.2488e-06
4:187240740 C T 1.295886 -3.7948e-05
4:187247239 A G 1.925489 -1.3400e-05
4:187257576 G A 0.502045 -1.2055e-05
4:187268982 T C 0.116691 2.5577e-05
4:187270925 T C 0.053228 1.3887e-05
4:187271075 C T 0.276716 -3.8486e-05
4:187272269 A G 0.032059 -8.1759e-09
4:187272827 C T 1.470593 -3.0713e-05
4:187276317 C T 0.288716 3.3305e-05
4:187286817 T C 0.040875 -1.1601e-05
4:187287381 A G 0.142476 -1.0882e-05
4:187288165 A G 0.035792 8.4513e-06
4:187298566 T C 0.031569 -1.2908e-05
4:187298854 A G 0.045714 1.7109e-05
4:187310729 T C 0.076384 -2.4629e-05
4:187313377 A G 0.954334 3.3111e-04
4:187313621 T C 0.222264 -7.8861e-06
4:187315370 G A 0.372793 -7.6375e-05
4:187315846 C T 0.031744 -9.9413e-06
4:187322361 C T 0.067094 -2.9864e-05
4:187335913 G A 0.225893 1.2756e-04
4:187337488 T C 0.032679 6.9861e-06
4:187338335 T C 0.562437 2.5000e-05
4:187345847 G A 0.483849 -3.4235e-05
4:187351565 A G 0.495644 -3.2704e-05
4:187351774 G A 1.260637 -1.3123e-05
4:187358040 G A 0.623403 -4.3152e-05
4:187361302 C T 1.493872 -1.2151e-05
4:187361514 C T 0.134143 4.1272e-06
4:187365677 A G 1.623640 -9.7539e-06
4:187365960 C T 0.672214 1.0679e-05
4:187368464 A G 1.360329 -2.4953e-06
4:187374590 A G 1.224241 -1.1868e-05
4:187375423 A G 1.346667 -1.1590e-05
4:187380057 C T 0.318623 -3.4463e-05
4:187380657 C G 0.707493 -2.6621e-05
4:187389903 A G 0.030410 5.7103e-05
4:187391203 C T 0.227208 -5.0337e-05
4:187391215 A C 0.414210 1.0677e-06
4:187395438 C A 1.084210 -2.4646e-06
4:187397199 T C 0.310093 2.4449e-05
4:187400639 A G 1.505378 2.9536e-05
4:187401135 C T 0.045429 3.3847e-05
4:187402712 C A 0.067510 2.1097e-05
4:187403169 T C 1.005086 -8.1286e-06
4:187404608 T G 1.616678 2.1464e-05
4:187406439 T C 0.049541 -4.1854e-06
4:187406476 G C 0.926414 -2.9202e-05
4:187406810 A G 0.101799 2.4968e-05
4:187406901 A G 0.545412 2.6138e-05
4:187407462 C T 0.138827 -2.7727e-05
4:187411555 T C 0.466604 -6.5972e-05
4:187411802 T C 1.419893 -1.1634e-05
4:187412671 C T 0.497543 6.1691e-05
4:187415825 T C 0.072859 -1.0032e-07
4:187420207 T C 0.126873 -6.1015e-06
4:187421389 C A 0.262662 3.0505e-05
4:187421733 C T 0.158598 1.8221e-06
4:187421850 A G 1.499718 -1.9182e-05
4:187424564 T C 0.708908 -2.2221e-06
4:187428353 G T 0.400564 2.0777e-05
4:187429340 A G 0.062498 1.7630e-05
4:187437868 T C 0.022896 8.0749e-06
4:187442832 C T 0.090588 -5.6423e-05
4:187448792 A C 0.078763 1.4025e-05
4:187449434 C T 1.641680 -7.8197e-05
4:187451552 T C 0.263652 5.9115e-05
4:187455399 T C 0.033864 -3.0483e-06
4:187455971 C T 0.058986 8.9987e-06
4:187456019 A C 0.056604 6.3198e-06
4:187460490 T C 0.323281 -9.9097e-06
4:187464867 C T 1.872442 -1.4941e-05
4:187466136 A G 0.128307 9.8488e-06
4:187469075 T C 1.932114 -2.1356e-05
4:187472631 T C 0.679079 1.1238e-05
4:187473694 A G 1.858388 -2.6911e-05
4:187475680 A G 0.052631 -1.1065e-05
4:187478852 G A 0.716837 8.6611e-06
4:187489383 A G 1.333960 -1.2372e-05
4:187490319 T C 0.119836 1.7084e-05
4:187491184 C T 0.442835 -1.1620e-05
4:187492881 G A 0.794085 -3.6157e-06
4:187493206 T C 0.150954 -1.7101e-05
4:187493815 C T 0.732372 -6.0352e-06
4:187494117 G A 0.204656 -8.6433e-06
4:187494926 T C 0.880495 -1.8340e-06
4:187497695 C T 0.279975 2.0106e-05
4:187499369 T C 0.052553 -5.8089e-06
4:187509320 A G 1.019712 -2.2879e-06
4:187510319 C T 0.022744 1.8065e-06
4:187516814 T C 0.081370 1.8126e-05
4:187518041 C T 0.027135 3.0019e-05
4:187518976 T C 0.676502 -2.8347e-05
4:187521865 A G 0.096063 -1.0883e-05
4:187524525 T C 0.036616 1.0761e-05
4:187525020 C A 0.709369 -3.3689e-05
4:187528065 G A 0.651613 -2.4752e-05
4:187531022 G A 0.226523 7.5811e-05
4:187535995 A G 0.207950 -4.3778e-05
4:187538133 G A 1.150009 -1.5232e-05
4:187538330 A G 0.914868 -6.6568e-05
4:187539588 C T 0.136935 -5.3744e-05
4:187540040 T C 0.032186 -4.5560e-05
4:187540918 C G 0.063858 -1.0459e-05
4:187540996 T C 0.115136 -5.8186e-05
4:187541131 A G 0.065371 6.0204e-06
4:187542755 C T 0.223034 8.6252e-05
4:187544391 C T 0.222953 8.1482e-05
4:187549364 A G 0.022954 1.5577e-06
4:187549428 T C 0.065426 -6.5205e-06
4:187552811 G A 0.220444 1.8683e-05
4:187553162 C T 0.094723 -2.8071e-05
4:187555428 C T 0.056312 2.9083e-05
4:187557893 C T 1.089507 -2.0009e-05
4:187559382 G A 0.602893 -4.2349e-05
4:187562576 C T 0.910938 -1.4730e-06
4:187565457 C G 0.116428 2.8829e-05
4:187568832 T C 0.153287 -5.3091e-05
4:187571115 C T 0.812657 3.4164e-06
4:187572593 A G 0.033000 1.8218e-05
4:187573279 T C 0.100660 2.6909e-05
4:187573918 C T 0.392768 -4.9309e-05
4:187577335 A G 0.141122 -4.3528e-06
4:187577447 C A 0.062268 4.9549e-05
4:187578656 A G 0.822018 4.1564e-05
4:187584771 G C 1.894034 9.5849e-06
4:187585952 C T 0.164274 -3.7688e-06
4:187587733 T C 0.028119 -1.9274e-06
4:187587980 T C 0.771474 1.6416e-05
4:187588477 A G 0.600533 8.3917e-06
4:187588695 C T 0.337056 4.3338e-05
4:187589603 C T 0.282046 8.3260e-06
4:187590685 C T 0.083629 1.5162e-05
4:187591379 G A 0.044400 1.5388e-05
4:187591842 C T 0.297363 5.6458e-06
4:187592920 A G 0.575024 1.0932e-05
4:187594160 T C 1.838348 2.9666e-05
4:187604429 T C 1.668166 3.8996e-06
4:187607304 T C 0.099887 2.9737e-05
4:187613999 G A 0.252626 -1.6782e-06
4:187614476 C T 0.047324 1.4603e-05
4:187627792 C T 1.564534 -3.0390e-05
4:187629140 C G 1.562586 -3.0485e-05
4:187629538 T C 1.176596 -2.0869e-05
4:187629770 C A 1.292971 -1.8216e-05
4:187630597 G C 0.080879 -1.7251e-05
4:187636980 C T 0.115383 8.6371e-06
4:187638539 A G 0.176946 8.0619e-06
4:187639352 T C 0.391375 -5.8268e-06
4:187641571 C A 1.532572 -4.0091e-05
4:187642387 A G 0.244067 2.1486e-05
4:187642665 G A 0.197434 3.3627e-05
4:187649218 C A 0.107005 6.5170e-05
4:187655428 G A 1.372806 -1.2881e-05
4:187657754 C T 0.329179 5.5439e-05
4:187663942 G C 0.040274 1.5634e-05
4:187666255 A G 0.059619 9.9717e-06
4:187668982 T C 1.134517 7.8455e-07
4:187671318 A G 0.141193 -6.4156e-06
4:187678866 T C 1.290897 -2.0130e-05
4:187680241 A G 0.105110 2.6525e-05
4:187685410 C A 1.199888 -6.2950e-06
4:187687030 A G 1.115142 -7.8181e-06
4:187687317 A G 0.071762 1.2299e-06
4:187687535 A G 0.531076 4.0469e-06
4:187689219 G A 0.086154 -5.3858e-06
4:187695564 T C 0.633030 1.2655e-05
4:187696494 G C 0.212079 -7.5962e-06
4:187696731 A G 0.093305 2.7738e-05
4:187699423 G T 1.354947 5.9755e-06
4:187701692 C G 1.663775 -4.8619e-05
4:187701969 G A 0.082678 -4.6136e-06
4:187702524 G A 0.043845 5.3868e-05
4:187703826 A G 1.641327 -6.0478e-05
4:187704378 G A 0.039930 -1.7622e-05
4:187707798 T C 1.458353 -7.4818e-05
4:187709040 G A 0.028398 3.2730e-05
4:187712375 A G 1.172019 -9.9147e-05
4:187712472 T G 0.095177 -6.6262e-09
4:187716178 A G 1.938677 -8.1715e-06
4:187719659 A G 1.646987 -9.7150e-05
4:187721899 T G 0.978256 -1.1617e-04
4:187722676 C T 0.026629 9.5689e-06
4:187723445 A C 0.068633 1.0005e-05
4:187726561 C T 0.190913 4.1533e-05
4:187728315 G C 0.154290 -2.0465e-05
4:187729614 C T 0.226393 2.1896e-05
4:187732704 G A 0.028375 -1.4519e-05
4:187732836 A G 0.050736 -2.0348e-05
4:187735958 A G 1.932996 1.0503e-05
4:187736177 A G 0.191241 1.4386e-05
4:187751550 A G 1.848660 -2.7565e-05
4:187754755 A G 0.802972 -2.3880e-05
4:187760602 C G 0.090669 -3.5529e-05
4:187780314 T C 0.086349 -9.6861e-06
4:187781033 T C 0.023977 -9.9018e-07
4:187785169 A G 0.149065 1.2188e-05
4:187785400 C T 1.081607 -1.6069e-05
4:187800371 C T 0.060830 -3.7315e-05
4:187808587 C A 0.035282 -3.2050e-06
4:187810009 A G 0.161386 4.8685e-05
4:187810611 T G 0.149529 3.5596e-06
4:187812562 T C 0.051398 1.9052e-05
4:187812796 G C 0.061216 -4.7311e-05
4:187813371 T C 0.025707 1.2682e-05
4:187813555 T C 0.049048 -2.4483e-05
4:187815001 G C 0.134215 2.6827e-05
4:187815690 T C 0.020679 9.7408e-06
4:187816593 T C 0.229957 8.7940e-05
4:187819690 T C 0.085469 -1.1276e-05
4:187823747 C T 0.118525 1.5607e-05
4:187824754 C T 1.729236 -4.1188e-05
4:187829160 G A 0.084732 1.5202e-05
4:187830504 T G 0.809879 -8.2396e-05
4:187833652 C A 0.830513 -6.2259e-06
4:187834790 T G 1.743031 -1.0222e-04
4:187840978 C T 0.178423 5.2677e-05
4:187843942 C G 0.816500 -3.9975e-05
4:187844051 G A 0.296925 -1.1845e-04
4:187848979 T G 0.509974 3.4818e-05
4:187851288 C T 0.809837 -6.4660e-08
4:187851352 T C 1.267144 -3.0692e-06
4:187853284 G A 0.527232 7.7576e-05
4:187855990 C T 0.050985 6.7095e-06
4:187860567 G T 0.143079 -3.6078e-06
4:187862526 T C 0.152654 -1.5570e-05
4:187865835 T C 0.759884 -2.9928e-05
4:187865973 C T 0.171769 -1.5115e-05
4:187868532 T C 0.026262 -2.7813e-05
4:187870988 A G 0.881381 3.7087e-06
4:187871454 C T 0.658731 -1.0658e-05
4:187875340 A G 1.235348 3.4022e-05
4:187898398 G A 0.061440 -2.3402e-05
4:187900356 C T 1.235524 3.0528e-05
4:187900735 T C 0.028609 -1.6698e-05
4:187906079 T C 0.116149 1.0117e-05
4:187912583 T C 0.369742 4.9644e-05
4:187916705 A G 0.191825 -5.1069e-05
4:187918480 C T 0.219535 -2.5076e-05
4:187919768 A G 0.070253 1.4602e-05
4:187925076 A G 0.046003 1.2035e-05
4:187925438 C A 0.321506 8.2276e-05
4:187926588 T C 0.124925 -4.8764e-06
4:187926758 G T 1.252376 4.0176e-06
4:187928317 C T 0.068162 6.4007e-05
4:187931611 T C 0.055299 -3.2971e-05
4:187941026 A G 0.148305 4.6390e-07
4:187947631 G A 0.042173 -4.0523e-05
4:187948625 C A 1.151544 -9.0392e-06
4:187958602 C T 0.885964 -1.8349e-05
4:187963595 G A 0.069224 -1.9755e-05
4:187966612 T C 0.123322 -3.8551e-05
4:187968299 A C 0.515447 1.2223e-05
4:187968926 A G 0.064738 -4.1080e-05
4:187969248 T C 1.078072 -1.0601e-05
4:187969439 A G 0.139431 -1.6327e-05
4:187971052 C T 0.126649 4.0408e-05
4:187977957 T C 0.053047 3.1940e-05
4:187978099 C T 0.679235 -5.0010e-05
4:187979630 A G 0.244764 5.5476e-05
4:187979691 T C 0.228811 -2.1481e-05
4:187979712 C T 0.541134 9.0145e-05
4:187980173 T C 1.671477 1.2207e-05
4:187981575 A C 0.095586 -7.1511e-06
4:187981624 G A 0.097592 1.4363e-05
4:187983329 T C 0.096378 -8.5442e-06
4:187984992 A C 1.761205 -1.0579e-05
4:187988683 C T 0.057850 -4.8060e-06
4:187990419 T G 0.046857 -6.7725e-05
4:187993565 T C 0.378531 9.7668e-05
4:188003758 C A 0.111419 -4.7284e-05
4:188004538 A C 0.294874 -9.5720e-06
4:188007794 T C 0.038866 -5.6307e-06
4:188010829 T C 0.319480 -7.1417e-06
4:188014145 G C 0.151019 4.1816e-05
4:188016898 C T 0.023555 -8.1805e-05
4:188019647 T C 0.190906 -1.3606e-04
4:188026498 A G 0.096005 -1.1887e-04
4:188029845 G A 0.112692 5.2734e-05
4:188037273 G T 1.811249 1.1917e-04
4:188040020 G T 1.913112 3.1514e-05
4:188043617 T G 0.059399 -1.2254e-05
4:188045769 A G 0.083895 3.2391e-06
4:188046474 T G 1.876633 2.2420e-05
4:188047729 T C 0.109258 -1.0425e-05
4:188053172 T C 1.086683 -3.3248e-05
4:188056826 C T 1.964426 3.2190e-05
4:188062324 C T 0.051291 -3.3375e-05
4:188062807 T C 0.055504 5.6225e-06
4:188063195 T C 0.739905 6.5353e-05
4:188063879 G C 0.021887 -2.7393e-05
4:188072816 G C 0.269251 9.7075e-05
4:188073479 T C 0.114620 1.3755e-05
4:188076752 T C 0.194717 -6.9404e-06
4:188077444 T C 0.489964 -3.8794e-06
4:188079600 T C 0.036551 3.6065e-05
4:188081808 T G 0.087368 1.9104e-05
4:188088085 T C 0.163817 -9.1509e-06
4:188088955 C T 0.244836 4.7688e-05
4:188091276 G T 0.124529 -1.7794e-05
4:188092843 C T 0.372475 2.0492e-06
4:188096064 C T 0.049411 -3.5211e-05
4:188096259 T C 0.067133 1.1578e-05
4:188100086 A G 0.306584 6.8917e-05
4:188108310 T C 0.106268 -5.9543e-05
4:188108983 C T 1.135296 -5.5149e-06
4:188114441 T G 1.774814 -1.3416e-05
4:188116129 A G 0.046555 -1.5048e-05
4:188122620 C T 0.054033 1.3563e-05
4:188131281 T C 0.028485 5.5174e-05
4:188134361 A G 0.226296 -9.0656e-06
4:188137238 A C 0.042046 -3.1189e-05
4:188140101 T C 0.304299 3.9543e-05
4:188140231 A G 0.045588 1.6877e-05
4:188140318 C T 1.119284 -3.1244e-05
4:188158072 G A 0.435577 -1.7230e-05
4:188167623 A G 0.027466 -6.9733e-06
4:188171193 C T 0.024636 1.6311e-05
4:188171434 A G 0.212332 -1.3601e-05
4:188172473 C T 0.022870 9.5637e-06
4:188185489 C T 0.219288 5.1941e-05
4:188188101 G T 0.056896 1.1504e-05
4:188188797 G A 0.050067 -1.3354e-05
4:188190117 T C 1.794108 -1.0647e-05
4:188191306 A C 1.794861 -8.7551e-06
4:188198094 G A 0.384397 -6.7413e-06
4:188200202 C T 0.040764 1.9315e-05
4:188201027 A C 0.244245 -2.6926e-05
4:188202262 C T 0.077741 3.2779e-05
4:188202425 G A 0.440157 -2.3391e-05
4:188210093 A G 0.346239 5.0044e-05
4:188213470 C A 0.403115 -4.0484e-06
4:188213866 C T 0.614746 2.4380e-05
4:188222325 G A 0.353243 5.1879e-05
4:188222722 C T 0.071311 -3.3531e-05
4:188227347 T C 0.120673 -2.0082e-05
4:188227951 T C 1.429828 -1.8001e-05
4:188228775 A G 0.987575 4.2718e-06
4:188230701 T C 0.646708 4.7076e-06
4:188233002 A G 0.094369 -1.8586e-05
4:188238511 A G 0.041378 1.2968e-05
4:188251260 A G 0.043942 -9.3345e-06
4:188252364 T C 0.032997 -2.0016e-06
4:188254351 T C 0.041349 2.0012e-05
4:188257273 T C 0.155936 -2.8484e-05
4:188265382 A G 1.806792 3.7715e-05
4:188268391 T C 1.563037 7.0215e-06
4:188270690 T C 0.055653 -5.2461e-06
4:188274775 T G 1.517940 -7.9201e-08
4:188275627 A G 0.039797 2.1529e-05
4:188280616 T C 0.431062 1.5276e-05
4:188282572 G T 0.039161 1.0898e-05
4:188284095 C T 0.028774 1.6085e-05
4:188288082 G A 0.102214 -1.4067e-05
4:188288361 T C 0.039891 -1.1363e-05
4:188294842 C T 0.694977 -2.2176e-06
4:188294980 G A 1.240461 2.8564e-05
4:188295070 G A 0.033130 4.9587e-05
4:188304335 A C 1.446720 -3.2175e-05
4:188305508 C T 0.028200 -2.0320e-05
4:188315828 A G 0.031241 3.4395e-05
4:188327804 T C 0.088186 2.7624e-05
4:188338370 T C 0.034032 -1.2758e-05
4:188338819 G A 0.510562 4.1327e-05
4:188339887 C A 0.070253 1.7175e-05
4:188345368 A G 0.806286 -2.3924e-05
4:188349323 T C 0.024545 -8.2269e-06
4:188351512 A G 0.045711 2.7898e-05
4:188351787 C A 0.108037 9.6634e-06
4:188358460 C A 0.025590 1.6039e-05
4:188361958 G A 0.051761 -1.7819e-05
4:188363845 C T 0.097112 -5.9330e-06
4:188365234 A G 0.050213 2.2124e-05
4:188366900 T C 1.283636 -7.8247e-05
4:188370696 T C 0.030524 -9.5795e-06
4:188392941 C T 0.259585 -5.5406e-06
4:188394724 A G 0.086375 3.6020e-05
4:188398663 T C 1.873890 -1.6445e-05
4:188400551 G T 0.030332 4.5984e-05
4:188400582 G A 0.094307 3.8763e-05
4:188406352 A G 0.553530 -7.9742e-06
4:188407077 T C 0.031504 5.5110e-05
4:188412425 A G 0.042994 1.7175e-05
4:188428740 A G 1.455234 8.8285e-06
4:188429196 A G 0.167819 2.4457e-05
4:188435393 C T 0.046600 3.3907e-05
4:188437371 C T 0.114967 2.3027e-05
4:188449061 C T 0.032166 1.5054e-05
4:188455197 G A 0.165079 -2.3847e-06
4:188457515 A G 0.678998 3.8361e-05
4:188466109 C T 1.724868 -1.9640e-05
4:188467923 T C 0.902343 4.5233e-06
4:188475669 T C 1.920464 -9.0335e-06
4:188476770 C T 0.037551 2.7156e-05
4:188477644 C T 0.053589 1.0637e-05
4:188479303 T C 0.043822 2.7500e-05
4:188480913 C T 0.531108 9.1364e-06
4:188484415 A G 0.656374 -1.2781e-05
4:188484508 G A 0.049833 2.3543e-05
4:188488717 C G 0.082707 -6.0621e-06
4:188490282 G C 0.068094 -1.7180e-05
4:188490614 T C 0.810032 8.5232e-06
4:188490679 C T 0.144316 -3.1754e-08
4:188490872 C T 0.149584 6.0570e-05
4:188502685 C T 0.155391 4.8997e-05
4:188512307 A G 0.562203 8.2053e-06
4:188514291 G C 0.586401 -1.1394e-05
4:188514921 G A 1.377506 -5.6319e-06
4:188519949 A G 0.084544 1.1381e-05
4:188525445 C T 1.376039 1.0859e-06
4:188526742 C T 0.058704 -5.6406e-06
4:188536462 G A 1.391489 9.8604e-06
4:188548153 G A 0.037830 1.8095e-05
4:188557573 T A 0.074988 -7.2387e-06
4:188570203 G A 0.748078 1.9621e-06
4:188571096 A G 0.113036 -1.9844e-05
4:188574225 G A 0.036840 -6.0032e-06
4:188581960 C T 0.026642 -2.0083e-06
4:188582568 C T 0.083414 -2.4371e-05
4:188586737 A G 0.133780 1.0685e-05
4:188590749 C T 0.434564 3.3982e-05
4:188613238 A G 0.717068 -2.1219e-06
4:188614171 G T 0.107969 4.2062e-05
4:188616438 C T 0.032916 -1.8802e-05
4:188619909 G A 0.361160 2.8981e-05
4:188621599 A G 0.108297 -5.8203e-05
4:188626373 G A 1.071950 -1.0780e-05
4:188637404 G A 0.168851 3.7840e-05
4:188639406 G A 1.576004 3.0352e-05
4:188641591 A G 0.983901 1.3367e-05
4:188647493 G A 0.026518 -2.2182e-06
4:188656464 G A 0.023918 1.4404e-05
4:188662329 G C 1.545961 3.2820e-05
4:188663234 A G 0.056153 2.4101e-05
4:188664312 T C 0.125886 -3.5020e-05
4:188666199 C T 0.044260 -3.2472e-05
4:188667876 T G 0.029959 8.5167e-06
4:188670647 C T 0.263662 5.8257e-06
4:188670850 G C 0.041641 -2.3673e-05
4:188681059 A C 0.497796 1.5217e-05
4:188690307 C A 1.461599 4.4744e-05
4:188690836 T C 0.036801 -2.5726e-05
4:188701283 T C 0.053764 1.7771e-05
4:188704173 T C 0.055228 -1.1118e-06
4:188704301 C T 0.043617 -2.1816e-05
4:188706746 A G 1.836965 2.3136e-05
4:188706790 T G 0.649314 2.3817e-05
4:188706877 T G 0.073992 -8.7825e-06
4:188713274 T C 0.078935 -5.9863e-06
4:188713435 C T 0.081168 -1.2005e-05
4:188716736 T C 0.539343 4.9112e-06
4:188716923 C T 0.064965 1.7468e-05
4:188718859 A G 0.774847 2.5159e-05
4:188730635 T C 0.032046 1.6519e-05
4:188731055 C A 1.297516 7.5411e-06
4:188733545 T C 0.266171 3.4028e-07
4:188733829 T C 0.283838 1.3309e-06
4:188737819 A G 1.867953 1.2072e-05
4:188751141 T G 0.031076 4.8656e-06
4:188771605 A C 1.539349 -1.6311e-06
4:188776830 A G 0.045945 -9.7161e-06
4:188784378 G T 1.718503 -8.3538e-06
4:188784616 T C 0.165576 -1.5694e-05
4:188800733 C T 0.256037 4.3009e-06
4:188801533 A G 1.672834 -1.1188e-05
4:188804749 C A 1.509143 1.9451e-06
4:188819111 T C 0.028375 1.1197e-05
4:188819814 T G 0.077277 2.1730e-05
4:188822449 C T 0.261549 -5.8024e-06
4:188822971 A G 0.669987 3.4246e-05
4:188829088 G A 0.568490 -1.6321e-05
4:188829293 T C 0.168874 -1.5900e-05
4:188833770 T C 0.247066 -1.4915e-05
4:188833807 A G 0.078773 4.5186e-05
4:188833886 G C 0.228763 1.0317e-06
4:188834911 C T 0.080753 -1.5865e-05
4:188839885 T C 0.106788 -2.0106e-05
4:188840281 G A 0.497150 3.6533e-06
4:188842148 C T 0.239941 5.3952e-08
4:188842150 A G 0.740454 -6.1704e-07
4:188842209 A G 0.165602 -1.1378e-06
4:188850852 T C 0.027820 -9.4138e-06
4:188853241 A G 0.209041 -3.1250e-05
4:188853598 A G 0.021617 -1.5616e-06
4:188855901 A G 0.042627 2.1589e-05
4:188856168 G C 0.826890 2.7125e-05
4:188856430 A C 0.066874 -1.4079e-05
4:188856843 G A 1.757280 -4.3130e-05
4:188858720 T C 1.557536 3.5053e-05
4:188859086 C T 0.295643 -9.1247e-05
4:188861777 T G 0.689881 -9.7289e-06
4:188863998 C T 0.090948 -4.2409e-05
4:188865510 T C 0.780128 -3.3565e-07
4:188865786 C A 0.063355 -1.6114e-05
4:188866979 A G 0.103552 -1.7905e-05
4:188869211 G T 1.900960 -4.2215e-05
4:188882491 T C 0.433340 -4.2441e-05
4:188889421 T C 0.026746 4.3309e-06
4:188890078 C T 0.023467 2.5534e-05
4:188890978 T C 1.261597 -4.8098e-05
4:188891098 G T 0.054880 -5.3586e-06
4:188891213 T C 0.033890 -7.2366e-06
4:188899298 C T 0.401230 -7.2443e-05
4:188903892 G A 0.916861 4.5041e-05
4:188906588 T C 0.215296 -3.4129e-05
4:188908052 G A 0.054705 -6.2903e-06
4:188908843 T C 0.032387 -3.5405e-06
4:188911359 G T 0.831525 -1.9877e-05
4:188919921 A G 0.569539 -6.3576e-06
4:188920650 G A 0.139398 -1.9394e-05
4:188921440 G A 1.317740 -2.0432e-05
4:188921583 A G 0.060762 2.2910e-05
4:188927822 T C 1.001194 -2.0620e-05
4:188928192 A G 0.129116 -2.1156e-05
4:188928812 A G 1.149548 -5.2206e-05
4:188929190 A G 0.198917 5.1201e-06
4:188929600 G A 0.259452 -8.3834e-05
4:188933026 C A 0.033533 -7.4549e-06
4:188933595 A G 1.048798 -2.3934e-05
4:188933796 C T 0.470901 3.8935e-05
4:188938468 T C 0.450478 4.6220e-06
4:188940175 G A 0.945853 -2.9316e-05
4:188942592 G A 0.036645 1.7590e-05
4:188943951 A T 0.761922 -8.9313e-07
4:188944051 T C 1.012357 -6.9521e-05
4:188944162 G C 1.948739 -4.1452e-06
4:188945315 G A 1.510069 5.7239e-06
4:188945966 T C 0.167215 -3.5567e-05
4:188946228 C T 0.608080 4.5140e-06
4:188946900 C T 0.806640 -6.1504e-06
4:188948934 G A 0.119524 2.1966e-05
4:188949837 T C 0.131255 2.8226e-06
4:188951351 A G 1.379035 -3.4834e-06
4:188952891 G A 0.163009 8.2696e-06
4:188953644 A C 0.021224 5.7908e-07
4:188954856 C T 1.850264 -1.8263e-06
4:188956686 C T 0.978269 2.3158e-05
4:188957013 A G 0.024740 6.4887e-06
4:188957278 A G 0.247092 -2.5817e-05
4:188959704 G A 1.438907 2.0034e-05
4:188963197 A G 0.220551 1.1167e-05
4:188963946 T C 0.247329 -3.2574e-05
4:188965971 A G 0.146848 1.4841e-05
4:188966588 T C 0.031024 -1.2520e-05
4:188968708 A G 0.042601 4.5869e-06
4:188973072 T G 0.770244 -7.5625e-06
4:188975867 C G 0.055900 -5.6893e-06
4:188981318 T C 0.330931 2.7924e-05
4:188981971 C T 0.069331 -2.5044e-06
4:188984042 G A 1.326348 -7.8724e-06
4:188984758 T C 0.053832 -2.4313e-05
4:188984818 A G 0.208090 9.2385e-06
4:188984888 T C 0.152392 1.0402e-05
4:188990955 G T 0.069853 9.0209e-06
4:188996226 A G 0.295013 2.8840e-05
4:188998692 C T 0.329088 3.3169e-06
4:189002546 A G 0.101156 2.0699e-05
4:189006448 A G 0.025051 -5.2219e-06
4:189009418 T C 0.033899 -1.3399e-05
4:189017078 C T 0.087550 1.2632e-05
4:189021465 T C 0.894270 1.3472e-05
4:189026818 A G 0.179553 -1.4015e-05
4:189029088 T C 0.061138 -6.1158e-06
4:189030221 T C 0.043475 3.2434e-05
4:189030904 T C 0.640963 1.6590e-05
4:189030936 T C 0.329104 -3.5298e-05
4:189036322 A G 1.770335 5.7148e-06
4:189037532 T C 0.103198 -2.3274e-05
4:189040174 T C 0.190751 -3.4581e-05
4:189045617 A G 1.701812 2.6499e-05
4:189045644 T C 0.457626 -1.3813e-06
4:189046279 G T 0.128489 8.8615e-06
4:189056125 T C 1.433282 5.4724e-05
4:189058166 T C 0.039076 -2.1421e-05
4:189060169 C A 0.074420 -1.0195e-04
4:189060431 C T 1.547220 3.6222e-05
4:189060803 A T 0.022218 -3.7623e-06
4:189061106 A G 1.046224 6.6331e-05
4:189061604 T C 0.402142 -6.7612e-06
4:189062917 T G 0.038982 -2.0236e-05
4:189064012 C T 0.125565 -1.9916e-05
4:189067346 T C 0.038729 -2.0083e-05
4:189069337 T C 0.220197 -8.5475e-06
4:189070407 G A 1.704123 9.2856e-06
4:189071693 C A 0.429786 -3.7783e-05
4:189076550 C T 0.310259 -1.0178e-05
4:189079606 T G 0.039716 -1.8434e-05
4:189082484 A G 0.042241 -2.8626e-05
4:189085306 G A 1.934830 -5.8559e-07
4:189087148 A G 0.020452 -1.5840e-05
4:189096402 T C 0.113792 -9.0350e-06
4:189098744 C T 1.638766 2.0413e-05
4:189099808 C G 0.033068 1.1536e-06
4:189101068 A G 0.316637 -7.1000e-06
4:189106481 G A 0.598030 3.0816e-05
4:189110116 T C 0.081613 -5.1394e-06
4:189112455 C T 0.037181 -1.0234e-05
4:189114563 A G 0.314154 -4.5240e-06
4:189115638 A C 0.279232 2.7847e-05
4:189115918 C T 0.856940 -1.0670e-05
4:189117163 G A 1.660250 9.6456e-06
4:189117458 G A 1.418332 -5.3147e-06
4:189119165 A G 0.020845 -3.6627e-05
4:189120262 G A 0.261091 -2.6031e-05
4:189122277 A T 1.278528 1.4955e-05
4:189122458 G A 0.022964 -1.5452e-05
4:189123917 G T 0.347508 -1.0101e-05
4:189124390 G A 0.611355 2.0952e-05
4:189126191 T C 1.700076 1.0721e-05
4:189127865 C T 1.706003 1.0478e-05
4:189129900 T C 0.061697 -3.0074e-05
4:189131657 A G 0.325819 8.5258e-07
4:189135108 T G 0.038239 4.1093e-06
4:189135512 A G 1.708885 2.0699e-06
4:189135935 A G 1.084859 7.9575e-07
4:189136543 A G 0.432824 -2.2558e-05
4:189138755 A G 1.031631 -8.3901e-06
4:189138808 C T 0.457694 -2.4641e-05
4:189139221 A G 0.085021 -1.1561e-05
4:189139258 G A 0.449992 1.8099e-05
4:189141476 C T 0.083720 -7.1494e-05
4:189142742 T C 0.033834 1.0507e-05
4:189148403 T C 1.386020 -1.3784e-06
4:189149811 A G 0.124448 2.0952e-07
4:189149986 T C 0.905777 -6.6956e-06
4:189150656 G A 1.289901 2.3717e-05
4:189154706 C T 0.050797 -2.4562e-05
4:189155114 A G 0.164291 -2.9041e-05
4:189158163 A G 1.317208 8.9501e-06
4:189158190 G C 0.026470 2.5639e-05
4:189161508 A G 0.081009 -1.5746e-05
4:189163598 C T 0.689563 6.3476e-06
4:189169030 A G 0.543799 1.4602e-05
4:189169838 G A 1.937375 -4.1107e-06
4:189171046 C T 0.681328 3.0120e-05
4:189175111 T C 0.053864 -3.5070e-05
4:189176207 A G 0.131647 -5.9980e-06
4:189185415 G A 0.065166 1.1201e-05
4:189187191 T C 0.622712 2.7728e-05
4:189188043 T G 0.545558 2.3174e-05
4:189190041 G A 0.084395 2.2009e-06
4:189192566 A G 0.939420 -3.8843e-05
4:189194479 G A 1.618145 6.8272e-07
4:189204362 T G 1.313563 8.4762e-06
4:189205451 G T 0.276606 2.7992e-05
4:189214435 T C 0.538411 -1.1966e-05
4:189218796 C G 0.411759 2.6607e-05
4:189220597 G A 0.669114 -3.2472e-05
4:189221207 A G 1.496306 4.4101e-05
4:189221334 T G 1.729483 -6.9347e-05
4:189221585 A C 0.084421 1.0103e-05
4:189225586 C T 1.257485 2.7653e-06
4:189228934 T C 0.074699 1.4677e-05
4:189230337 T C 0.542040 2.8361e-05
4:189230486 T C 0.034201 -1.5382e-05
4:189232730 G A 0.811288 5.9766e-05
4:189238759 A G 0.084268 -7.1153e-07
4:189240218 G A 0.158659 2.8642e-06
4:189244977 C T 0.078448 -4.4959e-06
4:189247773 A G 0.155089 1.0213e-05
4:189248152 G C 0.465046 2.5723e-05
4:189249678 G A 0.335037 4.1065e-05
4:189250317 C T 0.797743 5.8458e-05
4:189258322 A G 0.393164 1.5482e-05
4:189260543 A G 0.107187 -1.8403e-05
4:189260666 G A 0.028761 -1.7033e-05
4:189260775 C G 0.114019 1.9064e-05
4:189260808 G A 1.018592 3.6991e-06
4:189264202 T C 0.055173 -1.5098e-06
4:189270693 G A 0.191500 7.1476e-06
4:189275321 C T 0.112737 2.3864e-05
4:189285725 C A 0.903206 1.2417e-05
4:189287560 T C 0.211307 -1.8942e-05
4:189288613 C T 0.068513 2.0226e-05
4:189292062 T G 0.465143 2.5690e-05
4:189293720 G A 0.091000 8.0157e-06
4:189297144 G A 0.432419 -4.8835e-06
4:189298841 G A 0.124312 -8.3864e-06
4:189299483 G A 0.079321 1.9332e-05
4:189300002 T C 1.860972 2.0647e-05
4:189300955 C T 0.308931 3.4124e-06
4:189303437 A G 0.375195 -2.6907e-05
4:189321105 T C 0.092639 3.4307e-05
4:189324025 T C 0.060148 -5.4721e-05
4:189324586 T C 0.116240 1.4839e-05
4:189326907 A G 0.148922 1.2246e-05
4:189332959 C T 0.035847 -3.6723e-05
4:189334197 T C 0.396572 -1.0270e-05
4:189334992 A G 0.250899 -3.0351e-05
4:189339341 G A 1.809743 1.4498e-05
4:189345062 T C 0.455253 -1.4912e-05
4:189347329 G C 0.121709 -2.2646e-05
4:189347578 C T 0.827101 4.7066e-05
4:189353167 C A 1.095184 2.1746e-05
4:189353309 A G 0.034383 -1.2377e-05
4:189353740 T G 1.386143 4.0573e-06
4:189353749 C A 0.741921 -1.2283e-05
4:189353933 A G 0.125714 2.8814e-05
4:189359378 C A 0.282205 4.1937e-07
4:189359425 A G 0.784841 1.7907e-05
4:189362292 G A 1.518787 1.2463e-05
4:189365317 G A 0.096521 2.7829e-05
4:189373712 A G 0.383884 -3.3313e-05
4:189374642 T C 0.056967 -5.5703e-05
4:189381580 T C 0.148841 2.2026e-05
4:189387051 G C 0.090938 -6.4498e-05
4:189388899 C T 0.133890 2.1661e-05
4:189389170 T C 0.685924 -2.3635e-05
4:189392025 G A 0.277771 5.3557e-06
4:189396134 A G 0.026866 3.4961e-05
4:189405961 C T 0.708882 2.0425e-05
4:189408551 A G 0.131628 -3.0313e-05
4:189409041 G A 1.305523 5.6161e-06
4:189412930 T C 0.060178 4.4361e-05
4:189418157 C T 0.240707 -7.0783e-05
4:189419324 A C 0.242703 3.4445e-05
4:189421621 A T 0.031660 3.0961e-06
4:189422165 G A 0.686077 2.2651e-05
4:189425329 A T 0.052365 3.5320e-06
4:189434019 T C 0.065199 -3.7370e-05
4:189437060 T G 1.100932 -2.2932e-05
4:189442256 A G 1.083460 -2.7668e-05
4:189445796 G A 0.055413 -3.1713e-05
4:189449669 A G 1.352799 -3.8345e-06
4:189453650 A C 0.248478 2.1972e-05
4:189464537 A G 0.022091 -4.3348e-06
4:189466390 A G 0.113721 -7.0643e-05
4:189468075 G A 0.058263 -5.0195e-05
4:189472755 T C 1.223667 5.3136e-05
4:189475325 G A 1.941192 4.0956e-05
4:189475364 A G 0.058870 -4.0148e-05
4:189478215 A G 0.071080 -5.2661e-06
4:189486508 A G 0.138415 8.8721e-05
4:189487604 A T 0.105256 -2.1417e-05
4:189490022 A G 0.774220 3.2795e-05
4:189492330 A G 0.673898 -6.3327e-05
4:189493464 T G 0.026561 3.7872e-06
4:189495125 T C 0.030916 2.1989e-06
4:189497560 G A 0.035087 1.0908e-05
4:189499069 A C 0.870930 -3.3165e-05
4:189501949 A G 1.828536 5.8180e-06
4:189502910 A G 0.062534 -1.7528e-07
4:189504469 T C 0.090458 -1.5880e-05
4:189504967 T C 0.179497 -3.4092e-06
4:189510469 C A 0.823953 -2.5958e-05
4:189512363 G A 0.316569 1.3861e-06
4:189518628 C A 0.028771 1.0120e-06
4:189519069 G A 0.879035 4.1667e-05
4:189519545 C G 0.219106 -1.6628e-05
4:189520867 C A 1.288392 1.9562e-05
4:189524815 A C 0.170779 6.4594e-05
4:189526531 T C 0.286905 6.2371e-06
4:189526628 C T 1.931977 2.0631e-06
4:189526794 T C 0.061953 -4.0875e-06
4:189528514 C T 0.428748 -3.2255e-05
4:189530336 A G 0.343856 2.5391e-05
4:189530712 A G 0.858826 2.4370e-05
4:189536020 T C 0.085904 -2.3082e-05
4:189536211 A G 0.430474 1.5871e-05
4:189536358 T C 0.197151 3.2858e-05
4:189536482 A G 0.097294 -1.5963e-05
4:189537519 G A 0.430773 2.2666e-05
4:189539153 C A 0.302462 5.3237e-06
4:189540372 G A 1.035074 -1.5575e-05
4:189540683 A G 1.496994 2.5263e-05
4:189541364 C T 1.840555 1.0714e-05
4:189541599 A G 0.314199 1.8894e-05
4:189541832 G C 0.072706 3.2740e-07
4:189542592 T C 1.320061 -2.9510e-05
4:189545795 T C 1.316462 2.3883e-05
4:189546989 C T 1.551164 -3.5847e-05
4:189547648 G A 0.420295 -1.5049e-05
4:189548540 T C 1.588705 -1.6710e-05
4:189549896 G C 0.155417 -1.0359e-06
4:189555243 G A 0.116850 -5.7774e-06
4:189555947 A C 0.395410 1.0903e-05
4:189557313 G A 0.037019 1.9603e-06
4:189558299 T C 0.141998 -1.2406e-05
4:189558312 C A 1.035204 -8.6535e-06
4:189558679 G A 1.925908 4.9789e-06
4:189565170 T C 0.368749 9.4833e-06
4:189571541 T C 0.957697 -1.0885e-06
4:189580718 T G 0.086261 -1.0736e-05
4:189581970 A G 0.045938 2.3635e-05
4:189584982 T C 1.704792 -9.8773e-07
4:189590121 G T 0.633952 -9.5325e-06
4:189590859 A C 0.335540 1.3857e-05
4:189590999 C G 0.142690 3.2840e-05
4:189600771 A C 0.024753 1.6299e-05
4:189602239 A C 0.084622 4.9036e-06
4:189609753 A C 0.025470 1.3528e-05
4:189615049 C A 1.845992 -3.3876e-06
4:189616639 A G 0.177037 -1.8817e-05
4:189624873 A G 0.370917 7.1095e-06
4:189625369 T C 0.036279 -2.7791e-05
4:189628518 G A 0.089153 2.6350e-06
4:189628999 C T 0.118181 -4.6262e-06
4:189636347 T C 0.298395 8.1659e-06
4:189642673 C T 0.091201 -1.7199e-05
4:189645251 G A 0.077306 -8.8243e-06
4:189646767 A G 0.057198 -2.1560e-06
4:189646976 G A 0.206775 2.8196e-05
4:189657788 C T 0.127087 1.2965e-06
4:189657835 C T 0.237549 -5.3986e-06
4:189659777 A G 0.479632 2.2618e-05
4:189660025 C G 0.209456 3.4136e-05
4:189660286 A G 0.856758 1.7405e-05
4:189660562 A G 0.148532 2.6613e-05
4:189664412 G A 0.463222 2.5312e-05
4:189666512 A G 1.737098 -7.4142e-06
4:189666524 A G 0.037142 9.6973e-06
4:189666553 G A 0.080152 6.3484e-07
4:189668377 C T 0.021280 4.8901e-05
4:189669164 C A 0.154582 -1.2311e-05
4:189669432 C A 0.117281 1.2601e-05
4:189674228 T C 0.412275 -9.7039e-05
4:189690383 T C 1.887045 -1.0743e-05
4:189699286 C T 0.024324 -1.9214e-05
4:189699348 T C 0.066958 -9.7134e-07
4:189715656 A G 0.304494 -1.0651e-05
4:189715909 T C 0.697973 1.6580e-05
4:189729080 A C 0.048415 -2.7643e-06
4:189730910 A G 0.035058 -8.4577e-06
4:189731278 G A 0.035561 -9.5604e-07
4:189734077 A G 1.877347 -1.4086e-05
4:189737550 G A 0.083859 -4.2491e-06
4:189742234 T C 0.401460 3.8441e-05
4:189749580 G A 0.068542 -1.6315e-05
4:189749946 A G 0.055890 -5.1078e-07
4:189750199 A G 0.471054 4.7145e-05
4:189755425 T C 0.063995 2.9549e-05
4:189755598 T C 0.219885 7.0719e-06
4:189756948 A G 0.479925 -6.6028e-05
4:189761488 G A 0.217230 -6.0534e-06
4:189767112 A G 0.061145 3.9061e-05
4:189776155 T C 0.087511 -3.0785e-05
4:189778196 A G 0.553835 3.3042e-05
4:189784044 A G 1.665531 7.5282e-06
4:189787276 C T 0.027989 6.0390e-06
4:189790022 T C 0.087105 1.5229e-05
4:189790542 T C 0.226380 8.1136e-06
4:189791022 C T 0.786337 2.4525e-05
4:189791249 A G 0.362163 -7.5738e-06
4:189791342 A G 0.042180 2.2410e-05
4:189793202 G A 0.476799 -3.6889e-05
4:189793227 A G 0.433853 -1.4584e-05
4:189794189 G A 0.405258 9.4105e-05
4:189794211 G A 0.433470 -3.1570e-05
4:189794477 T C 0.169542 1.0284e-05
4:189794525 C T 0.262019 1.3288e-05
4:189797744 C A 0.479016 -6.5320e-05
4:189800364 A G 0.048097 1.8079e-05
4:189802379 C T 0.530485 2.7108e-05
4:189802528 C T 1.735806 -9.0062e-06
4:189802713 C T 0.434110 -1.2164e-05
4:189804717 G C 0.052621 1.9438e-05
4:189812524 T C 1.010734 2.2820e-06
4:189813399 A G 0.168153 -4.5918e-06
4:189814960 T C 0.067344 9.4382e-06
4:189818552 G T 1.372702 1.5154e-05
4:189821072 C T 0.210560 8.9837e-06
4:189821794 A G 1.962102 -2.3785e-05
4:189822500 C G 0.327731 -6.9343e-06
4:189823335 C T 0.589517 2.7089e-05
4:189833279 G A 1.063180 2.3061e-05
4:189841098 G A 0.139979 4.2411e-06
4:189843533 A G 0.094554 -3.8087e-05
4:189848721 T G 0.064556 -1.4140e-05
4:189851410 T G 0.697593 -4.8811e-05
4:189852071 A C 0.068328 5.2702e-05
4:189856546 G T 0.130989 -1.8128e-05
4:189862164 T G 0.593425 4.1842e-05
4:189864882 G A 0.038385 1.2906e-06
4:189867720 C T 0.044101 9.6727e-06
4:189871115 A G 0.425320 -3.5331e-05
4:189872005 G A 0.154401 -1.0561e-05
4:189873110 A G 0.501305 -1.2468e-05
4:189874951 T C 0.063673 -4.1193e-06
4:189884512 C A 0.521078 -7.2094e-05
4:189886769 A G 0.163661 -4.6275e-06
4:189888033 C T 0.512110 -2.9159e-05
4:189888082 C T 0.579104 1.6592e-05
4:189888265 T C 1.380132 1.3481e-05
4:189888779 G A 0.297321 4.2832e-05
4:189896641 T C 0.038817 -1.7793e-05
4:189896981 G A 0.071733 -2.1060e-05
4:189897650 A C 0.206061 -3.2797e-05
4:189897845 C G 0.394770 5.9705e-05
4:189901819 C A 0.057282 -3.0578e-05
4:189902162 G T 0.100111 2.5333e-05
4:189906135 G A 0.021335 -2.2595e-05
4:189908879 G A 0.096424 9.7595e-06
4:189909017 C T 0.141885 2.6606e-06
4:189909099 C T 0.444581 3.2715e-05
4:189909640 G A 0.057269 -1.1938e-05
4:189915514 G A 0.132852 5.0302e-06
4:189921069 T C 0.537116 9.7026e-06
4:189922614 C T 0.061544 -2.7136e-05
4:189923181 T C 0.056795 -2.4995e-05
4:189924789 G A 0.115039 5.0762e-06
4:189925420 C T 0.521400 -2.8512e-05
4:189927299 G A 0.136672 6.9703e-05
4:189931271 A C 0.050077 2.4600e-05
4:189934511 G C 0.165349 -1.0381e-05
4:189939258 A G 0.056276 8.0380e-05
4:189943714 C A 0.425839 -4.4229e-05
4:189947986 A G 1.585836 -1.5245e-05
4:189954865 G T 0.811489 -7.0052e-05
4:189956234 T C 0.147987 5.5051e-05
4:189957020 C G 0.365986 -2.3149e-06
4:189957738 C T 1.673350 -3.3296e-05
4:189959336 A G 1.547051 -2.6194e-05
4:189960638 T C 0.057451 -1.3701e-05
4:189961537 T G 0.364756 2.4150e-05
4:189962722 A C 0.841084 -8.1718e-05
4:189967275 A C 1.102623 9.4091e-05
4:189970942 G A 0.263035 2.0716e-05
4:189971917 T C 0.082506 -2.8054e-05
4:189975715 C A 1.472264 -1.9938e-05
4:189977180 T C 0.022854 1.2768e-05
4:189981670 G C 0.219275 -4.1743e-05
4:189988249 C T 1.544857 2.9554e-05
4:189989962 G A 0.264509 1.3686e-05
4:189990764 G C 0.502064 6.7222e-05
4:189995069 T C 0.297451 9.2374e-06
4:189997581 T C 0.051654 2.7122e-05
4:189998502 A C 0.036869 -5.8528e-05
4:189999620 A C 0.038512 -1.5905e-05
4:190004805 G A 0.726857 -3.2680e-06
4:190005797 C T 0.148996 5.0971e-04
4:190006281 T G 0.716315 -5.9660e-05
4:190008639 A G 0.553705 7.4499e-05
4:190009056 A G 0.068075 3.7234e-05
4:190011757 A G 0.199787 2.2009e-04
4:190016073 T C 0.081000 -4.5586e-06
4:190017030 C T 0.729412 -4.2344e-07
4:190017459 A G 0.026499 -4.1564e-06
4:190023130 T G 0.027460 -9.2786e-06
4:190023992 T C 1.178391 -2.5215e-05
4:190028108 A G 1.365279 3.8101e-05
4:190028469 G A 0.087342 -4.4801e-06
4:190033705 C G 0.244683 -3.1689e-05
4:190036559 A G 0.078958 -1.1890e-05
4:190036768 A G 0.048019 -1.7927e-05
4:190036900 T G 1.167192 1.1542e-05
4:190037550 C T 0.708229 4.5083e-05
4:190038478 T C 0.759267 1.3793e-05
4:190039886 C G 0.257517 6.2723e-05
4:190042584 G A 0.584226 -2.9124e-05
4:190044374 T G 0.125646 -7.5565e-06
4:190044851 A T 1.668244 -1.1079e-05
4:190052068 A G 1.663690 -8.0591e-06
4:190053051 G A 0.194461 9.4464e-06
4:190053930 T C 0.220106 -3.7546e-05
4:190055715 T C 1.591023 -2.9036e-05
4:190057051 C T 0.129590 7.0585e-05
4:190057166 G A 1.051180 5.2850e-06
4:190065697 A G 0.552884 1.3025e-05
4:190067986 T C 0.023860 6.1977e-06
4:190068044 G A 0.453039 -7.2752e-06
4:190068320 T C 0.051972 1.6664e-05
4:190068584 T C 1.582067 1.3630e-05
4:190069935 C T 0.037746 -2.0663e-05
4:190071316 G C 0.569328 -8.6673e-05
4:190071936 G A 0.777813 2.6597e-05
4:190074138 A G 0.289297 7.1965e-05
4:190074209 T C 0.066968 -9.7268e-06
4:190075164 C T 0.991334 2.9948e-05
4:190080067 A G 0.189732 -5.3243e-05
4:190087688 T C 0.271556 -1.9072e-05
4:190087752 A G 0.389262 6.2986e-05
4:190087776 C T 1.623130 2.5838e-05
4:190087898 G A 0.816536 1.8298e-06
4:190090306 A G 0.446911 6.2888e-06
4:190091449 G A 0.107122 -1.3023e-05
4:190091809 T G 1.594580 -1.3569e-05
4:190092930 C A 0.167481 -9.9870e-06
4:190094140 C T 0.065728 -2.6918e-05
4:190094598 G A 1.234767 7.4698e-07
4:190094938 C T 0.039927 1.0402e-04
4:190096492 A G 1.317870 -9.3531e-06
4:190096846 G A 1.570382 1.1655e-05
4:190100806 A G 0.080175 1.0912e-05
4:190109991 A G 1.880716 -1.6047e-05
4:190112339 C A 0.323034 -2.3850e-05
4:190112484 A G 0.210911 1.6804e-05
4:190113079 T C 0.212011 2.2091e-05
4:190128855 C G 0.079825 -1.6286e-05
4:190130782 C T 0.108787 -5.5027e-06
4:190133706 T C 1.523357 1.8790e-05
4:190136355 G A 0.029683 3.0730e-06
4:190138072 C T 0.102779 9.0123e-06
4:190150096 C T 0.147838 -4.1480e-05
4:190151410 G T 0.068182 -1.0790e-05
4:190152547 A G 1.836943 6.0089e-06
4:190153991 T C 0.106489 6.4844e-06
4:190156915 T G 0.062362 -2.9921e-06
4:190159385 A G 0.578617 -7.8103e-06
4:190160411 A C 0.209145 3.2651e-05
4:190177625 A G 0.186823 1.5632e-06
4:190178146 C G 0.042111 -2.9348e-06
4:190185576 A C 0.036259 2.2315e-05
4:190186331 A C 0.055539 -1.4325e-06
4:190186672 G A 0.724355 4.5235e-05
4:190187042 T G 0.116123 1.6858e-05
4:190188452 G A 1.628716 5.3328e-05
4:190204029 G A 0.460959 2.4570e-05
4:190213615 T C 0.028966 -1.8127e-05
4:190215254 G A 0.188855 -2.3339e-06
4:190221296 T C 0.960342 1.0238e-05
4:190223085 A G 0.729603 6.0409e-05
4:190224770 T C 0.056503 1.0148e-06
4:190228048 C G 0.623793 5.3797e-06
4:190228326 T C 0.185775 -8.4396e-05
4:190243548 G T 0.236854 -1.8163e-05
4:190245038 T C 0.584333 -7.7408e-07
4:190245156 C T 0.026820 -3.8416e-06
4:190249844 A G 0.625798 6.5977e-06
4:190252051 T G 0.215325 -2.7019e-05
4:190278541 G T 0.337624 -6.7760e-05
4:190281727 T G 0.070753 1.5234e-06
4:190281768 G A 0.542102 -1.1369e-04
4:190283047 T C 0.054027 1.9337e-06
4:190284867 C A 0.072379 8.6855e-06
4:190296060 A G 1.828377 -1.0546e-05
4:190296729 T C 0.158828 -3.3105e-05
4:190299012 A G 0.040076 1.5849e-05
4:190300268 T C 0.528719 2.7592e-06
4:190303801 T C 1.836823 -6.5455e-06
4:190304294 A C 0.800557 3.7269e-05
4:190307877 G A 0.055721 -1.8563e-05
4:190311185 G A 1.317017 -1.5639e-05
4:190317053 T C 0.808474 5.3941e-05
4:190322672 A C 0.175742 -1.4618e-05
4:190327386 T C 1.911895 -3.0100e-05
4:190328082 G A 0.546152 -5.3473e-06
4:190333224 T C 0.044172 -7.3020e-07
4:190333645 T C 0.031127 1.2730e-05
4:190338080 G A 0.702936 2.9465e-05
4:190339427 A G 0.824398 -2.9800e-05
4:190344706 A G 1.039778 -1.0344e-05
4:190346910 G T 0.458587 5.6008e-06
4:190347036 A C 0.188365 3.6221e-05
4:190347395 T G 0.389580 -4.0266e-05
4:190351068 G A 0.586034 -1.3365e-05
4:190356061 C T 0.437693 2.2768e-06
4:190357461 G A 1.860186 -4.1428e-05
4:190364932 A G 0.673778 3.2287e-05
4:190371591 G A 0.036639 3.4623e-06
4:190374845 T C 0.210732 2.4507e-05
4:190381497 G A 0.052693 -1.8095e-05
4:190384817 T C 0.659938 2.7428e-05
4:190395072 G A 0.203257 2.4697e-05
4:190395259 G C 0.460281 2.3494e-05
4:190398400 C A 1.059402 1.1018e-05
4:190399520 A G 0.108673 -2.8900e-05
4:190414625 A G 0.858112 -2.1621e-06
4:190414910 C T 0.599842 -4.3598e-07
4:190415870 C G 0.204309 2.3752e-05
4:190416675 G A 1.064008 9.2442e-06
4:190419215 G A 0.435749 -2.3412e-05
4:190427510 C T 0.384189 -6.7405e-06
4:190430501 G A 0.064657 -3.5349e-05
4:190431366 G A 0.200686 1.2783e-05
4:190435824 A G 0.723965 -2.9150e-06
4:190439219 A G 1.503301 7.3087e-06
4:190449691 A G 0.051368 -1.6068e-05
4:190451292 A G 0.039606 -1.3207e-05
4:190454229 G A 0.219463 -3.3462e-05
4:190454849 T C 0.041517 3.8808e-06
4:190463359 T C 0.509715 3.1739e-05
4:190464319 A G 0.047964 -5.2392e-06
4:190466290 C T 0.791316 6.6569e-06
4:190470430 A G 0.610066 3.4537e-05
4:190475695 G A 0.462011 5.6839e-05
4:190477265 G A 0.040492 -8.9527e-06
4:190484399 C T 0.545727 3.5820e-05
4:190484505 T C 0.040985 -9.5508e-06
4:190491550 A G 1.322080 5.9686e-05
4:190491971 C A 0.535454 4.2877e-05
4:190503443 A G 0.254262 -9.7473e-06
4:190505404 G A 1.114727 7.5018e-06
4:190507316 G A 0.035840 4.3055e-05
4:190508869 T C 0.192578 -3.2135e-06
4:190510329 A C 0.267635 -1.6887e-05
4:190517054 T C 0.205318 -3.3743e-06
4:190518732 A G 0.658640 -3.3012e-05
4:190520248 A G 1.508449 -1.3192e-05
4:190521243 A G 0.424684 -2.4841e-05
4:190534604 C T 0.048392 -2.8728e-05
4:190536712 A G 1.071067 1.3523e-04
4:190539288 C G 0.888983 -9.0044e-05
4:190539687 C A 0.346852 8.6904e-07
4:190600213 T C 0.602750 -7.8824e-06
4:190641170 C T 1.629463 -1.4732e-05
4:190684866 C T 1.766560 -2.1038e-06
4:190685303 A G 0.816601 -1.0382e-06
4:190688517 C T 0.165255 -9.2009e-06
4:190696811 T C 0.352214 2.8497e-06
4:190699117 T G 0.293686 8.8886e-06
4:190701407 T C 1.051109 -1.7333e-09
4:190701501 T C 0.039839 -1.0488e-05
4:190702419 T C 0.280553 6.8479e-06
4:190702719 G A 0.036016 2.2519e-05
4:190707430 G C 1.460388 -1.3116e-05
4:190709535 C G 0.666011 -1.1865e-05
4:190710253 C T 0.265599 -2.6432e-05
4:190710354 A G 0.021601 -1.9483e-05
4:190710361 G A 0.737536 -2.4901e-05
4:190711136 T C 1.269900 2.9663e-05
4:190714064 T C 0.077140 -1.0835e-05
4:190716493 T C 0.120693 1.1340e-05
4:190720803 A G 1.440897 1.4875e-05
4:190729451 T C 1.223160 -1.5711e-05
4:190729918 C A 0.231362 1.6851e-05
4:190730768 G C 0.084924 5.2816e-06
4:190733591 G A 0.120180 -1.9508e-06
4:190735449 A C 0.114276 -7.7120e-07
4:190735709 C T 1.915219 4.5422e-06
4:190741994 T C 0.213760 -1.4323e-05
4:190742692 C T 0.318266 8.8945e-06
4:190744100 T C 0.339812 -5.9617e-06
4:190756509 C A 1.087819 -4.4495e-05
4:190758884 T C 1.738633 -2.6465e-06
4:190759542 T G 0.086410 1.0187e-05
4:190760095 T C 0.040290 8.6663e-06
4:190761715 T C 0.084787 -1.1048e-05
4:190763157 A G 0.655563 5.3804e-05
4:190763383 T C 1.885867 1.2208e-05
4:190764527 T G 0.569886 6.2889e-05
4:190764633 A G 1.838816 9.8894e-06
4:190764773 G A 0.046753 -8.7306e-07
4:190765831 A C 0.042231 -1.0872e-06
4:190769138 G T 1.306003 -4.1834e-05
4:190769223 A G 0.076631 1.2509e-05
4:190775197 G A 0.041167 -1.9664e-05
4:190776796 T C 0.080743 7.1617e-06
4:190777951 T C 0.073288 9.6223e-06
4:190781654 G A 0.067426 -8.9745e-06
4:190783063 T C 0.039434 -6.3067e-06
4:190790332 T C 0.038005 4.4345e-05
4:190793457 C T 0.039959 -1.9035e-06
4:190814336 C T 1.361695 -7.1210e-05
4:190862083 C T 0.631855 5.9501e-05
4:190868396 G A 0.085216 5.6873e-06
4:190872778 C T 0.628697 6.1436e-05
4:190890860 G A 0.631469 6.2269e-05
4:190904950 T C 0.049603 2.6058e-05
5:29523 C T 0.525834 -2.2338e-05
5:31679 A G 0.064897 1.4117e-05
5:32203 T G 0.021916 3.6845e-05
5:41340 C T 0.021607 -5.0832e-05
5:57516 G T 0.041693 2.3043e-05
5:58298 A G 0.644407 -3.3845e-06
5:64301 A C 0.067552 -2.7709e-05
5:76284 C T 0.117564 2.6264e-05
5:77973 A G 0.108203 1.6649e-05
5:78650 A G 0.069263 1.6265e-05
5:78954 A C 1.552625 -3.0896e-06
5:80072 T G 0.108125 2.8271e-05
5:80494 A G 0.280881 -3.0108e-05
5:89737 G A 0.104357 2.9570e-05
5:93817 T G 0.042183 -6.9120e-05
5:97650 T C 0.023402 1.8988e-05
5:100469 A G 0.059895 -4.2579e-06
5:104677 A G 0.229094 3.6741e-05
5:105262 T C 0.040625 1.1692e-05
5:124880 T C 0.071626 -1.9577e-05
5:129979 G A 0.037707 1.9624e-05
5:137516 A G 0.068208 -2.7371e-06
5:139833 T C 0.026554 -6.7314e-06
5:140813 T G 0.068218 -4.3110e-07
5:143197 A G 0.239250 3.1575e-05
5:159455 T C 0.020715 4.8000e-05
5:159494 T C 0.102941 -2.3963e-05
5:159686 G A 0.239974 3.8658e-05
5:162694 T C 0.121537 2.8018e-05
5:163769 A G 1.603853 1.2211e-05
5:164455 T C 0.923885 -1.2579e-05
5:169301 G A 1.147844 5.8310e-06
5:174106 A G 1.134624 4.9382e-06
5:174240 A G 1.452179 8.4299e-06
5:175142 T C 0.209710 2.6109e-05
5:177389 G C 0.091734 -2.6957e-05
5:179295 A G 0.045016 -2.8797e-05
5:181729 T C 0.020501 -1.6119e-05
5:181762 G A 1.352328 6.1003e-06
5:182587 A C 0.020514 -1.6020e-05
5:184336 A G 1.447557 -6.5478e-06
5:185092 T C 1.364707 1.1699e-06
5:185418 T C 0.053641 1.4778e-05
5:188321 C G 1.574631 -1.1796e-05
5:189225 T C 0.046558 -1.9358e-06
5:192152 A G 0.025545 6.6835e-05
5:195318 C T 0.220999 3.2162e-05
5:195622 T C 0.042257 -1.7638e-06
5:196040 T C 1.861880 -5.3803e-07
5:196301 C T 1.120748 -5.4199e-06
5:200829 G A 0.257553 1.0989e-06
5:203042 G T 0.229522 2.8620e-05
5:203666 A C 0.096826 3.1574e-06
5:203898 C T 0.023110 1.1240e-05
5:204952 T C 0.487601 1.9961e-05
5:208265 T C 0.118245 -4.7542e-05
5:216037 A G 0.072411 3.4318e-05
5:220536 T C 0.026330 6.1946e-05
5:226453 A G 1.537324 -1.0489e-05
5:239720 G T 0.266301 -3.4727e-06
5:246503 G A 0.268219 -6.3884e-06
5:256509 A G 0.258971 -8.5431e-07
5:264156 C A 0.121449 -8.7826e-06
5:290198 C T 0.263990 -4.0658e-06
5:306185 A G 0.081065 2.2848e-05
5:310925 G T 0.097053 -2.2634e-05
5:312958 A C 0.122179 -5.0297e-05
5:320453 C T 1.386188 -5.5301e-05
5:336952 C T 1.026664 -3.2200e-05
5:350524 G A 1.455032 -5.8041e-05
5:351615 G A 0.117194 -4.5352e-05
5:355474 T C 0.095291 -1.1176e-05
5:355599 G T 0.147214 2.8927e-06
5:355722 A G 0.027872 5.8951e-05
5:360738 T C 0.039826 -7.3285e-05
5:362569 T C 1.106259 -3.3703e-05
5:374510 T C 1.230665 -2.8644e-05
5:379198 C T 1.555604 -2.2392e-05
5:387165 C G 0.027200 7.9946e-05
5:389955 T C 0.238870 2.8375e-05
5:394772 T C 0.235160 3.0393e-05
5:395469 G T 0.126847 -6.2555e-05
5:396551 A G 0.174359 3.1659e-05
5:400239 A C 0.036314 -2.5897e-05
5:402165 A C 0.147094 3.1816e-05
5:403069 T C 0.137516 3.9908e-06
5:403118 C A 0.884559 -2.4105e-05
5:404713 T C 0.816591 -8.5984e-06
5:407230 C T 0.191036 3.2602e-05
5:408777 C T 0.699972 -7.8159e-06
5:413296 A T 0.086290 1.4846e-07
5:414540 A G 0.310447 -1.6144e-05
5:415932 A G 1.801781 -2.2322e-05
5:418525 T C 0.028472 1.0805e-05
5:424615 T C 0.043101 1.4801e-05
5:426109 T C 0.020264 -1.1894e-05
5:428044 T C 0.065569 -2.2586e-05
5:428236 A C 0.815413 -2.1367e-05
5:430217 T C 0.981570 -1.9841e-05
5:431389 A C 0.020660 4.0768e-06
5:434722 C G 0.822090 -1.7916e-05
5:438102 T G 1.581629 -1.2088e-05
5:440390 G C 0.032351 3.3185e-06
5:442675 T C 0.031585 -1.1483e-06
5:442790 A G 0.169624 -1.1374e-05
5:445362 T C 0.069610 -1.8340e-05
5:445927 A G 0.084479 -1.2251e-04
5:447779 A C 0.040245 1.4116e-05
5:459771 T C 0.427826 -9.8151e-06
5:459793 C T 1.778777 -1.7014e-05
5:460002 G A 0.402041 -1.2603e-06
5:465838 T C 0.060051 -8.8222e-05
5:466113 G A 1.355421 -1.8656e-05
5:470087 A G 0.583132 -1.9090e-05
5:478458 C T 1.199427 -2.8292e-05
5:481610 C T 1.778609 -1.7143e-05
5:483902 A G 0.035681 5.9834e-06
5:485453 T C 0.083106 2.0755e-06
5:486814 C G 1.096560 -1.9759e-05
5:489133 T C 0.428835 -1.1844e-06
5:489199 C T 1.878213 -2.3583e-05
5:493060 T C 0.022565 -1.2738e-05
5:496484 G A 0.538846 -2.5122e-05
5:496669 C A 0.212092 1.3843e-05
5:497277 A G 0.472407 1.0406e-05
5:498101 C T 0.260695 -2.1286e-06
5:499673 C A 0.165190 8.4705e-06
5:502303 G A 0.092532 3.7632e-05
5:502594 A G 0.848034 8.5894e-06
5:502621 T C 0.110131 -9.5742e-06
5:503484 T C 1.793244 -1.5070e-05
5:503821 A G 0.759517 3.4223e-05
5:506853 T C 0.189196 5.6450e-07
5:510160 A G 0.287372 -6.7261e-05
5:518489 A G 1.000221 2.4395e-05
5:521049 A G 0.052777 -2.8663e-06
5:523601 T C 0.051200 1.2248e-05
5:528609 C T 0.468941 -9.8402e-06
5:530761 C A 1.624851 7.0818e-06
5:539310 T G 1.043647 -1.4622e-06
5:540629 C A 0.857515 -2.1177e-05
5:540635 G A 0.098170 1.1931e-05
5:541699 A G 1.158727 1.7391e-05
5:547858 G A 0.746959 -5.7915e-06
5:548342 T C 0.064699 4.6441e-05
5:555532 T C 0.055091 -3.8946e-06
5:558307 C T 0.391080 -2.8857e-05
5:567246 T C 0.304520 2.5646e-05
5:570548 G A 1.524701 1.2575e-05
5:572663 C T 0.222287 4.3415e-05
5:581102 G C 0.038421 9.2296e-05
5:581870 T C 0.043783 2.0814e-05
5:581897 T G 0.032156 -1.5699e-05
5:583442 A G 0.447973 -4.8261e-05
5:583531 G A 0.044020 1.6390e-05
5:589727 C T 0.072836 2.4124e-05
5:594083 C T 0.489438 -4.8078e-05
5:596539 A G 0.031468 1.5060e-05
5:599196 T C 0.403696 -4.0284e-05
5:601647 A G 1.288921 -5.3957e-05
5:602256 A G 0.073930 -3.6265e-06
5:611738 G A 0.064043 7.5750e-06
5:613308 T G 0.037859 -1.6146e-05
5:618107 A G 1.329208 -6.2521e-05
5:625297 C T 0.039236 1.9517e-05
5:637637 G A 0.033828 -2.2709e-05
5:639231 A C 0.405433 -3.2465e-05
5:643655 A G 0.051128 -7.4841e-06
5:645299 G A 0.866970 -1.1358e-05
5:653343 C T 0.462696 2.3413e-05
5:654705 A C 0.438917 2.0791e-05
5:664929 A G 0.037515 -1.0128e-05
5:664978 A G 0.038226 -1.0888e-05
5:665148 G A 0.402440 -4.2561e-05
5:668791 T C 0.711959 7.2928e-05
5:672477 T C 0.082227 1.1067e-05
5:676384 C G 0.039294 1.8678e-05
5:676806 C T 1.183107 -5.3856e-05
5:677718 A G 1.252509 -5.7586e-05
5:684888 C A 0.382748 -2.2365e-05
5:685200 G A 0.743171 -8.3881e-06
5:685504 A G 0.127675 -1.3721e-05
5:701920 T C 0.030235 1.8048e-05
5:732201 A G 0.102688 2.3829e-05
5:732378 A G 0.427920 -1.6283e-05
5:777854 C T 0.060281 2.6465e-07
5:850203 A G 0.314501 -4.2682e-05
5:859828 T C 0.176495 -6.7116e-05
5:860358 T G 0.070863 3.3305e-05
5:868846 A G 0.057695 3.5159e-05
5:870294 A G 0.081077 2.2736e-05
5:873706 T C 0.135880 1.0628e-04
5:874001 A G 0.476841 -3.2396e-05
5:877834 A G 0.036236 -1.1163e-05
5:885708 A C 0.067916 5.5053e-05
5:889327 A G 0.071161 -1.4059e-05
5:895402 C T 0.048908 -2.1219e-06
5:896983 G A 0.200306 1.2074e-04
5:914309 T C 0.102377 3.8656e-05
5:917594 T G 0.022591 4.1246e-05
5:919497 G A 0.421237 -2.6158e-05
5:920931 G A 0.112156 -4.8955e-05
5:924214 C T 0.047980 -1.5004e-05
5:936218 A G 0.187868 6.9065e-05
5:936466 G A 0.101857 3.7676e-05
5:936597 T A 0.050596 -1.3609e-05
5:938697 T C 0.026785 2.0510e-06
5:948789 A G 0.137974 -3.2971e-05
5:953563 G A 0.060006 9.5557e-06
5:954012 A G 0.099592 3.5091e-05
5:956974 T C 1.380615 -4.7411e-05
5:958340 C T 1.583392 -9.9466e-06
5:959224 G A 0.199050 6.9146e-05
5:960949 T C 0.058366 8.3130e-06
5:977212 T C 0.107924 4.4708e-05
5:982753 A G 0.105113 3.8474e-05
5:985687 C G 0.938482 7.5428e-05
5:988212 T C 0.038038 2.6188e-05
5:988305 A G 0.051157 -1.2495e-05
5:988510 T C 1.646221 -5.5803e-05
5:992509 T C 0.190228 2.0137e-05
5:992859 C A 0.556901 3.8058e-05
5:994721 G A 1.641028 -5.1442e-05
5:999338 T C 0.435908 -1.5033e-05
5:1002382 C G 0.183785 3.0487e-05
5:1002620 C T 0.842941 5.6594e-06
5:1006291 A G 0.127415 1.8287e-05
5:1010108 G T 0.036681 -2.9861e-05
5:1010807 G A 0.077205 -2.6332e-05
5:1012283 T C 1.806065 -2.0071e-05
5:1012446 T C 0.039278 2.8518e-05
5:1019283 A C 0.024512 1.7774e-05
5:1029371 G A 0.080860 1.9881e-05
5:1030540 G A 1.001678 1.6392e-05
5:1036962 A C 0.979081 1.1829e-05
5:1039402 T C 0.090107 2.1939e-06
5:1040657 T C 0.879538 -6.7016e-06
5:1053038 A G 0.025246 1.2783e-05
5:1053440 T C 0.085859 1.0887e-05
5:1054197 T C 0.968259 1.1516e-05
5:1054801 C T 1.921389 5.6564e-06
5:1057571 T C 0.040326 9.4493e-06
5:1057615 G A 1.324576 1.8787e-05
5:1057732 A G 0.025129 -9.6188e-06
5:1059768 A G 1.884991 -1.8998e-05
5:1062444 A G 0.971937 -1.4975e-06
5:1062995 T C 0.033873 4.9242e-05
5:1065399 T C 0.999815 5.0571e-06
5:1066739 A G 0.996605 -1.5056e-07
5:1075051 G A 1.939816 -6.7431e-06
5:1076706 T C 0.176748 -2.0935e-05
5:1081767 T C 1.028414 6.6509e-06
5:1083534 C T 1.097716 7.3170e-06
5:1084670 T C 0.072489 -5.9724e-05
5:1090534 A G 0.980369 1.8458e-05
5:1091372 T C 0.075787 3.1117e-06
5:1096373 T C 0.131914 -5.3785e-06
5:1097281 C T 1.049268 -1.4750e-05
5:1098052 G C 0.237887 5.0248e-06
5:1099300 A G 0.116911 2.2799e-05
5:1099730 A G 1.337465 -6.9947e-06
5:1099782 T C 1.002924 -1.9375e-05
5:1099967 A C 0.954286 -8.4354e-05
5:1100162 C T 0.366694 6.9631e-06
5:1102100 T C 0.121907 -2.8862e-05
5:1102134 C A 1.470573 1.4652e-05
5:1103150 T C 1.319477 1.3210e-05
5:1103376 T C 0.135153 -5.1579e-06
5:1104938 T C 1.164778 1.2033e-05
5:1113982 C T 1.581373 2.5136e-05
5:1115398 T C 0.476396 -9.9415e-07
5:1116677 A G 0.202247 -2.7561e-05
5:1116839 A G 0.040566 -5.9902e-05
5:1119411 T C 1.265661 3.6256e-05
5:1122327 T G 0.043958 1.0356e-05
5:1124560 A G 0.222271 -6.2896e-06
5:1128891 T C 0.052430 2.1072e-05
5:1129746 G A 0.653106 4.4695e-05
5:1129774 T C 0.038557 2.6517e-05
5:1134167 A G 0.057127 6.1388e-06
5:1140194 G C 0.229892 -5.4872e-06
5:1144466 A G 0.704730 2.0243e-05
5:1146673 C T 1.312563 8.5825e-06
5:1147285 A G 0.334482 -8.4836e-08
5:1153459 T C 0.086125 -5.6913e-05
5:1153795 A G 0.035779 -5.0643e-06
5:1154915 G C 0.474196 -2.7234e-05
5:1157099 C T 0.045954 -4.5610e-06
5:1160673 G A 0.263201 3.2614e-05
5:1169602 G T 0.153813 -1.4897e-05
5:1171405 C T 1.767047 -1.5155e-05
5:1173200 C T 0.258024 1.7176e-06
5:1174450 T G 0.153875 -1.3523e-05
5:1175892 G T 0.026846 4.3368e-06
5:1186086 T C 0.890035 7.8759e-06
5:1186121 A G 0.224569 7.3521e-06
5:1189347 T C 1.470093 1.6286e-06
5:1191061 G A 1.554640 -6.0397e-06
5:1194030 A G 0.506037 1.7461e-05
5:1196021 G A 0.200874 3.9276e-06
5:1200592 T C 0.067370 -1.7829e-05
5:1200882 T C 0.485955 -8.1492e-06
5:1204249 A G 0.085304 -2.1025e-05
5:1204265 T G 0.904076 -1.5018e-05
5:1204345 A G 0.032994 -4.0026e-06
5:1208407 C T 0.575141 2.9244e-05
5:1211618 T C 0.154410 -1.0680e-05
5:1211739 G A 0.167478 -2.7962e-05
5:1213026 T C 0.201241 1.6491e-05
5:1213668 A G 0.279423 1.5410e-05
5:1214606 T C 0.059379 2.6739e-05
5:1214757 G T 0.122004 1.1059e-05
5:1215474 A G 0.433016 9.5946e-06
5:1215883 A G 0.091867 -1.3784e-06
5:1217494 A G 1.900298 -1.6443e-05
5:1220032 A G 0.877717 -2.2369e-05
5:1221199 C T 1.900746 -1.1904e-05
5:1225687 T C 1.900684 -1.3187e-05
5:1226105 T C 0.565124 2.7265e-06
5:1228166 T C 0.107966 1.7304e-05
5:1228323 A G 0.503914 -1.5336e-06
5:1229330 T C 0.105564 -1.5993e-07
5:1235939 G A 0.846593 -4.4137e-06
5:1236291 A G 0.124471 -7.9957e-06
5:1236690 C T 1.551803 -1.5421e-06
5:1240757 G C 0.816539 -3.2861e-06
5:1243427 G T 0.763347 -7.8791e-06
5:1243699 T C 0.041332 2.8569e-05
5:1243708 A G 0.049327 -1.4921e-07
5:1247024 G A 0.049044 -5.3335e-06
5:1249353 A G 0.107161 -1.6178e-05
5:1257621 A G 0.564112 1.9351e-06
5:1261220 A G 0.036425 1.4190e-05
5:1279224 G T 0.105389 -3.6404e-06
5:1279790 T C 0.515070 -2.1338e-05
5:1280263 A G 0.021637 4.0064e-06
5:1281693 C T 0.023045 6.0278e-07
5:1281890 C T 0.022854 -3.9520e-06
5:1282319 A C 0.654462 1.2681e-05
5:1286516 A C 0.994794 -3.7579e-05
5:1287194 A G 1.155290 -2.6081e-05
5:1287290 T C 0.057415 4.1411e-05
5:1288547 C T 1.462368 1.3807e-05
5:1292118 A G 0.058727 -1.9380e-05
5:1292299 A G 0.065212 -3.5299e-05
5:1292958 T C 0.060103 -4.3777e-05
5:1295716 A G 0.036334 -2.9287e-05
5:1295803 C T 0.045270 -6.6916e-05
5:1296727 T C 0.035477 4.5745e-06
5:1297488 T C 0.607541 6.5831e-05
5:1298733 C A 0.072989 -4.2100e-05
5:1299862 C G 0.509961 1.0474e-06
5:1300070 G A 0.788700 1.5139e-06
5:1301355 C T 0.042225 -2.6350e-05
5:1301493 T C 0.041994 -1.8804e-05
5:1302702 T G 0.137756 1.0009e-05
5:1304082 A T 0.022997 1.4469e-05
5:1308552 A G 0.394663 -6.2105e-05
5:1309754 A G 0.020429 7.6494e-06
5:1314694 T C 0.081120 1.0121e-05
5:1315660 A G 1.157426 4.3190e-04
5:1318491 A G 0.048444 -1.5681e-05
5:1320722 T C 0.691426 -7.7387e-05
5:1320957 A G 0.190491 -2.0331e-06
5:1322087 T C 0.877168 -1.3664e-04
5:1331685 C T 0.297775 1.8237e-05
5:1336901 C G 0.033747 -4.2345e-06
5:1338078 T C 0.038080 1.0133e-06
5:1342714 A C 0.817231 -8.8749e-05
5:1356684 T C 0.472349 -2.1538e-05
5:1359938 C T 1.745242 -4.8795e-05
5:1360125 G C 1.062787 -6.0256e-06
5:1362793 C T 1.170795 -5.3996e-06
5:1364439 C T 0.550440 -1.5499e-05
5:1365982 G A 0.500555 -1.5653e-05
5:1366007 A G 0.726244 1.4496e-05
5:1368032 T C 0.090698 1.4793e-06
5:1370122 C T 0.597290 -4.9904e-05
5:1371515 A G 0.028385 5.0360e-06
5:1374679 C T 0.335005 6.2316e-06
5:1374712 A G 1.464556 1.9893e-05
5:1378015 C T 0.106382 8.0912e-06
5:1378772 T C 0.506563 -3.6553e-05
5:1379490 C T 0.557711 -7.2069e-06
5:1379743 A G 0.550544 4.8861e-06
5:1385574 A G 0.469752 -3.4106e-05
5:1390441 T C 0.374750 1.6913e-05
5:1391215 T C 0.062278 5.8286e-05
5:1392721 G T 0.176803 -3.4047e-07
5:1392965 C A 0.139762 1.8936e-06
5:1394389 A C 0.045195 -3.5201e-06
5:1394476 A G 0.038736 -1.0822e-06
5:1394815 G A 0.508653 9.9990e-06
5:1395077 T C 0.865882 6.1518e-06
5:1397115 C G 0.028872 6.4267e-07
5:1404548 T C 0.115392 -7.0811e-05
5:1410613 T G 0.399331 2.6084e-05
5:1412971 A G 0.045250 2.1069e-05
5:1414316 T C 0.101912 -4.0559e-07
5:1415291 A G 0.172262 -1.2892e-05
5:1420476 T C 0.835547 -1.3562e-04
5:1425235 G A 0.453604 4.5997e-05
5:1430565 T C 0.078380 -1.1023e-05
5:1432881 T C 0.406514 2.5833e-05
5:1442526 A G 0.516920 -2.0491e-05
5:1442732 C G 1.112231 -1.8133e-05
5:1442974 A C 1.055289 -1.3708e-05
5:1450461 C T 0.145338 1.9849e-05
5:1450513 G A 1.221771 -2.4988e-05
5:1461568 T C 1.454455 -2.2787e-05
5:1467004 G A 0.544263 1.4034e-05
5:1468733 C T 0.512545 -1.0539e-04
5:1468989 T C 0.156553 -5.5853e-06
5:1472910 T G 0.113562 -2.9605e-05
5:1479678 C G 1.442601 -1.4014e-06
5:1480630 A G 0.519897 5.2853e-05
5:1481995 T C 0.149785 3.7403e-05
5:1489706 G A 0.902340 2.3635e-05
5:1490525 T G 0.047947 1.1148e-05
5:1491329 A G 0.403765 2.3617e-05
5:1494935 C T 0.180958 3.6730e-05
5:1495296 C T 0.121725 3.9867e-06
5:1498859 G A 0.671870 -1.1162e-05
5:1499175 T C 0.816176 -1.5953e-05
5:1499806 G A 0.883592 -4.3677e-05
5:1499819 T C 0.571288 -5.0503e-05
5:1499917 C T 0.366629 -1.6837e-05
5:1501695 A G 0.102198 2.6421e-06
5:1504972 T C 0.044101 8.8348e-06
5:1505738 A G 0.712832 -9.6215e-06
5:1506974 G C 0.149110 -1.3525e-05
5:1508837 C T 0.581915 -8.8549e-06
5:1508977 T C 0.084164 4.7684e-06
5:1510810 A G 0.039709 -1.6700e-05
5:1513016 T C 0.048645 -3.7866e-05
5:1517881 C T 0.552212 -4.3312e-05
5:1519079 T C 0.200297 5.7219e-06
5:1519197 C T 0.117346 2.1048e-05
5:1519833 C T 0.132761 2.8338e-05
5:1520665 G C 1.127249 3.9438e-05
5:1535829 T C 0.209469 -1.7036e-05
5:1543918 G A 0.082087 -4.5291e-05
5:1548867 G A 1.548652 1.0650e-04
5:1551138 C G 0.383858 -6.0031e-06
5:1551930 A G 0.128087 1.4674e-05
5:1552255 A G 0.484819 2.0659e-04
5:1552344 C T 0.061979 -4.8960e-05
5:1552748 A G 0.039349 -2.6119e-05
5:1553239 T C 1.064374 -1.8014e-05
5:1554758 C T 1.182140 9.5874e-06
5:1556345 C T 0.854999 -1.7754e-06
5:1557034 C T 1.951981 -3.0064e-05
5:1557149 C T 0.045201 2.4727e-05
5:1557213 G A 0.309616 3.7297e-06
5:1558048 T C 0.157030 -8.6731e-06
5:1558628 C T 0.236939 1.5287e-05
5:1563061 C T 1.208233 2.5432e-06
5:1564144 T C 0.238162 -3.5461e-06
5:1568463 C T 1.444159 1.1235e-05
5:1568508 C T 0.736880 -2.6694e-06
5:1575424 T C 0.107051 4.7058e-07
5:1583792 T C 0.088066 -2.1648e-05
5:1587693 A G 0.312631 -5.5854e-06
5:1594995 A C 0.303634 1.1672e-05
5:1608503 A G 0.445986 9.6612e-06
5:1609314 T A 0.447087 1.2832e-05
5:1621184 T C 0.046876 2.6298e-05
5:1630484 A G 0.069824 -3.6869e-05
5:1642579 A G 1.248497 -2.5793e-05
5:1644315 A C 0.498056 3.4473e-06
5:1645110 A G 0.033763 -1.3821e-05
5:1647831 T C 0.664177 -1.3052e-05
5:1647928 G A 1.255430 -2.3133e-05
5:1659946 T G 0.088082 -2.1023e-05
5:1660985 A G 0.304903 -2.2966e-05
5:1661397 C T 1.387584 8.0568e-07
5:1670369 A G 0.897188 2.8281e-05
5:1670803 T C 0.058730 -9.8015e-06
5:1673375 C T 0.751532 -3.0750e-06
5:1673566 T C 0.045068 -4.2744e-05
5:1676668 C T 0.534613 6.2593e-06
5:1683343 A G 0.136922 -2.8142e-06
5:1684846 A G 0.026726 -3.2604e-05
5:1686296 G A 0.185528 2.0856e-05
5:1686711 T C 0.045821 -4.2617e-06
5:1687054 A G 0.029677 -8.3438e-06
5:1687468 G A 1.139538 4.7919e-07
5:1693202 A G 0.089117 -2.1235e-05
5:1696259 G A 0.060798 -2.1840e-06
5:1698821 A G 0.045078 -3.8540e-05
5:1701068 A G 0.653735 -1.8288e-05
5:1703401 T G 0.034613 -5.5476e-05
5:1704041 T C 0.059882 -2.5712e-05
5:1705513 C A 0.686294 2.0752e-05
5:1709105 T C 0.123822 -1.8724e-05
5:1721527 G A 0.046522 1.0270e-05
5:1722978 A G 1.090429 -3.1894e-06
5:1723360 G T 0.249361 -3.1138e-05
5:1728505 T C 0.025610 -8.5937e-06
5:1730637 C T 1.326764 9.8037e-06
5:1731030 T C 0.112416 -2.6196e-05
5:1732732 A G 0.032877 7.0491e-06
5:1733199 T G 0.105928 -4.1315e-05
5:1735827 A C 0.092451 -1.2103e-05
5:1744446 T C 0.451916 -1.2788e-05
5:1747772 G T 0.236153 1.5477e-05
5:1749343 A G 0.050473 1.5963e-05
5:1752965 A C 0.091734 -2.5086e-05
5:1754337 A C 1.306636 -2.5245e-05
5:1760621 A C 0.803501 -1.8973e-05
5:1760815 C A 0.324524 -2.2813e-05
5:1764154 T C 0.306620 1.3872e-06
5:1764182 G A 0.140973 -4.5039e-06
5:1764509 A G 0.050680 4.1719e-05
5:1764532 T C 0.047253 1.6061e-05
5:1764750 A G 1.445496 5.6105e-06
5:1765674 A C 0.114441 -1.3196e-05
5:1766729 T C 0.500182 2.2408e-05
5:1766736 T G 0.211475 7.0909e-06
5:1769917 A G 0.431029 1.0953e-05
5:1773327 G A 0.549762 3.9141e-05
5:1777748 C A 0.287509 2.0945e-05
5:1777753 G A 0.030374 -1.1084e-05
5:1779359 T C 0.045679 -1.1520e-05
5:1779780 G A 1.875964 5.5755e-06
5:1783856 T C 0.079010 8.6859e-06
5:1788696 A C 0.107064 -1.8894e-05
5:1794061 C T 1.187414 -1.0331e-05
5:1799001 G T 0.042936 7.6024e-07
5:1801177 T G 0.130554 -2.6317e-05
5:1801972 T G 0.064404 2.1878e-05
5:1803326 T C 1.749860 6.2925e-06
5:1803901 T C 0.433844 1.7907e-05
5:1804530 A G 1.241395 -2.4776e-05
5:1808861 G A 1.812427 2.5898e-05
5:1815606 T C 0.208522 5.0095e-06
5:1824353 A G 0.505287 2.9880e-05
5:1824814 A G 0.052414 -4.7439e-06
5:1827387 G A 0.059525 -4.8393e-06
5:1830405 G A 1.240873 -2.4746e-05
5:1831150 T C 0.060843 3.5369e-05
5:1837619 C T 1.917387 -1.1241e-06
5:1839498 G A 0.652005 2.1437e-05
5:1842228 T C 0.038320 -1.7734e-05
5:1842259 T G 0.733992 3.9871e-05
5:1842286 C T 0.786918 5.7553e-05
5:1844187 C T 0.195058 -2.3386e-05
5:1844315 C T 0.109092 7.3486e-06
5:1846715 C T 1.700404 3.7825e-05
5:1846792 T C 0.036337 -2.8247e-06
5:1852123 T C 0.905929 2.8168e-05
5:1854367 G C 0.327043 9.0493e-06
5:1856340 T C 0.538349 2.6015e-05
5:1859900 A G 0.067228 6.5515e-06
5:1862525 C T 1.459145 2.4984e-05
5:1864538 A G 1.762156 2.6245e-05
5:1864620 A G 0.079253 -3.6508e-05
5:1865248 G A 0.677527 1.7793e-05
5:1865466 A G 0.144848 -2.9688e-05
5:1865575 G T 0.163395 1.9457e-05
5:1868664 G A 0.036136 -1.8887e-05
5:1876272 T C 0.315887 -1.9671e-05
5:1880588 G T 0.473894 3.8199e-05
5:1880891 T C 0.399814 8.4598e-06
5:1884111 A G 0.289868 -1.1219e-05
5:1884638 A C 0.119972 1.6052e-05
5:1889208 T C 0.065131 5.5615e-05
5:1892995 T C 0.095262 -5.9369e-06
5:1893960 A C 0.076926 7.5127e-06
5:1895829 T C 0.838478 2.3025e-06
5:1895841 T C 0.033442 4.8986e-07
5:1897725 G A 1.845827 4.2059e-05
5:1897929 T C 0.842094 2.0776e-05
5:1898598 A C 0.269309 1.7888e-05
5:1905418 A G 0.072625 4.4010e-05
5:1906224 C T 0.223456 -1.3450e-04
5:1910263 A G 0.041809 8.9369e-06
5:1911035 T C 0.442276 -1.8328e-05
5:1913125 C G 0.049233 -1.9819e-05
5:1917337 A G 1.075018 -5.5407e-05
5:1919069 A G 0.021549 5.3802e-06
5:1922275 C T 1.683685 2.6251e-05
5:1923585 A G 0.076037 4.0841e-05
5:1924522 T C 0.463173 5.6903e-06
5:1925537 A G 1.676005 2.3588e-05
5:1936611 A G 0.042306 1.7729e-05
5:1937923 A G 0.640911 5.9628e-05
5:1939036 G A 0.818532 1.6819e-04
5:1943884 T G 1.470817 6.6556e-05
5:1945196 C T 0.533838 -1.7046e-05
5:1945436 A G 0.061606 -3.6732e-06
5:1945495 C T 0.075238 -2.7708e-05
5:1945644 T G 0.212150 8.0522e-06
5:1948384 A G 0.748377 1.4612e-06
5:1948606 G T 0.073602 1.7768e-05
5:1948639 T C 0.105408 3.0883e-05
5:1948878 T C 1.597469 2.7727e-05
5:1950722 T C 0.076822 1.1019e-06
5:1952539 T C 1.575469 1.0088e-05
5:1957403 G T 0.033662 -3.2761e-05
5:1959666 G A 0.122893 2.9258e-05
5:1960254 A G 0.045786 -7.7852e-06
5:1962067 T C 0.569470 -1.6952e-05
5:1962604 A G 0.033711 -5.7065e-06
5:1965996 C T 0.136753 -6.0052e-05
5:1966852 T C 0.277654 -2.6420e-05
5:1976478 C T 0.865110 2.3694e-05
5:1979707 G A 0.029092 -1.3207e-05
5:1992849 T C 0.029401 1.7677e-05
5:1997926 T C 0.034591 -5.4800e-06
5:1999977 C T 0.075212 -4.2529e-05
5:2000663 T C 0.141317 -1.7585e-05
5:2006446 G A 0.284870 -1.5243e-05
5:2007035 T C 0.405858 -5.2363e-05
5:2010016 T G 0.285328 8.6426e-05
5:2012963 G A 0.545023 -1.2419e-05
5:2013363 T C 0.606609 -9.7365e-06
5:2016052 A G 0.034185 5.3530e-05
5:2021304 T C 0.061379 1.0696e-05
5:2029236 T G 0.029469 2.3963e-05
5:2041679 T C 0.066689 -9.8932e-06
5:2041988 T C 0.028911 2.4938e-05
5:2042028 G A 0.038544 3.0991e-05
5:2044935 T G 0.431825 -4.4128e-05
5:2047397 A G 0.089179 3.2961e-05
5:2049257 T C 0.040050 2.5163e-05
5:2053239 A G 0.815721 6.6609e-05
5:2054309 T G 0.033789 -2.3788e-05
5:2055328 C T 0.126698 1.7547e-05
5:2068852 G C 1.344496 1.6965e-05
5:2069135 T C 0.038424 -1.7360e-05
5:2072049 A G 0.645770 1.4865e-05
5:2074493 G A 0.074316 -1.7574e-05
5:2075233 A G 0.112494 3.5072e-06
5:2075788 A G 0.039057 -1.8873e-05
5:2076143 A G 0.400567 -2.3211e-06
5:2077356 T G 0.757611 -3.8116e-05
5:2081817 C A 0.601955 2.3282e-05
5:2083797 G A 0.670997 5.6649e-06
5:2084936 T G 0.352954 -4.4201e-05
5:2084983 C A 0.094463 1.7789e-05
5:2092045 T C 1.232401 -5.5092e-06
5:2096499 A G 0.146416 -1.9649e-05
5:2096763 A G 0.211050 3.8706e-05
5:2098299 A G 0.339397 4.8733e-06
5:2099904 C T 0.537333 -2.3155e-05
5:2102937 C T 0.054127 6.6712e-06
5:2103059 C A 1.323012 9.9872e-06
5:2104039 C A 0.101195 -3.0619e-06
5:2105832 G C 0.451270 -1.7553e-05
5:2106082 C A 0.023720 1.3822e-05
5:2106236 G T 0.933532 1.9562e-05
5:2106278 T C 0.137386 -4.3360e-05
5:2106405 T C 0.058022 -2.9267e-05
5:2106844 G A 0.069944 2.9887e-05
5:2106928 G A 0.025808 1.6762e-05
5:2109794 C T 0.062190 3.6626e-05
5:2109901 C T 1.674126 4.4825e-06
5:2111465 A G 0.851864 -1.7271e-05
5:2117247 A G 0.137334 -3.2360e-05
5:2117880 G A 0.162093 -3.9303e-05
5:2118933 A G 0.042702 4.0468e-07
5:2125330 T C 0.722417 8.6954e-05
5:2126699 T C 0.022309 3.5664e-05
5:2128984 T C 0.033270 -8.6533e-06
5:2129326 A G 0.623130 -1.6314e-05
5:2129504 A G 1.704055 1.0033e-06
5:2130959 G A 0.811969 2.7506e-05
5:2131681 G A 0.116278 -6.3794e-06
5:2133229 A G 1.857187 -2.2385e-05
5:2133304 C T 0.254680 2.4076e-06
5:2133412 A G 0.810976 2.2112e-05
5:2136570 T C 1.103052 1.0295e-05
5:2137210 T C 0.320288 -2.3962e-05
5:2137277 A G 0.349699 -1.2230e-04
5:2138170 A C 0.672006 -1.6040e-04
5:2141108 A G 0.109647 -1.7880e-05
5:2141711 A G 0.766732 -6.0223e-05
5:2143039 A C 0.774188 -3.3939e-05
5:2144181 T G 0.042326 4.2693e-05
5:2147218 T C 0.065838 5.8048e-05
5:2148908 C T 0.927615 -1.9028e-05
5:2149503 T C 1.625058 -5.4573e-05
5:2149919 A G 1.591454 -2.1292e-05
5:2150480 T C 0.888331 -2.1372e-05
5:2150599 A G 0.060970 1.8835e-05
5:2151063 A G 0.047642 4.9216e-05
5:2153207 C T 0.037557 1.4677e-05
5:2154141 T C 0.064069 -2.9054e-05
5:2157589 C A 0.119537 -2.1047e-06
5:2158421 C G 0.038681 3.1823e-06
5:2159490 A G 0.195600 -1.8541e-05
5:2163772 T C 0.865759 -2.8115e-05
5:2163994 T C 0.023305 -5.3660e-05
5:2168104 T C 0.035000 -6.3326e-06
5:2168919 T C 0.044413 3.7749e-05
5:2169966 T C 0.870767 2.5529e-05
5:2171405 A G 0.778518 5.4336e-06
5:2174313 C T 1.577822 1.7633e-05
5:2175401 G A 1.751970 3.9504e-06
5:2176904 A C 0.020754 1.9880e-05
5:2179564 A G 0.109427 3.4404e-05
5:2181643 T A 0.149016 2.0704e-05
5:2182854 T C 0.923123 6.7093e-06
5:2186357 G T 0.200897 -1.4698e-05
5:2188193 T C 0.102088 1.9109e-05
5:2189305 A G 0.034691 -2.4147e-05
5:2191437 C T 1.258644 1.8474e-07
5:2193084 T C 0.051144 1.6945e-05
5:2200942 A G 0.026285 7.7606e-06
5:2202172 A G 0.322463 2.6228e-05
5:2204833 T C 0.652671 -3.0190e-05
5:2207155 G A 1.238309 -1.3500e-05
5:2208040 T G 0.024126 -9.1791e-06
5:2215243 A C 0.677547 1.6289e-05
5:2218963 T C 0.023325 5.6567e-06
5:2220860 A G 1.304757 3.3692e-05
5:2223959 T C 0.095973 -6.2425e-07
5:2229014 C T 0.587514 4.7714e-05
5:2229452 G C 0.064212 4.5992e-06
5:2230402 T C 0.024746 5.3929e-06
5:2232586 A G 0.024100 -1.5635e-06
5:2236930 A G 0.040784 -1.3000e-05
5:2238883 T G 0.182883 -3.3287e-05
5:2240617 T C 0.121352 -2.9042e-05
5:2241307 A G 0.040287 5.8238e-06
5:2241765 A G 0.067627 2.4416e-05
5:2242903 G A 0.072823 6.3421e-06
5:2244989 T C 0.055896 -1.6619e-05
5:2247674 C T 0.911331 -5.9290e-05
5:2248195 T C 0.047370 4.2716e-08
5:2249155 T C 0.206314 1.0334e-06
5:2250244 C T 1.475711 -2.6365e-05
5:2250880 G A 0.449764 1.6402e-05
5:2253823 C G 1.863085 -9.8988e-06
5:2254295 C T 1.298535 -3.3456e-05
5:2255093 T G 0.079737 2.1131e-06
5:2256787 C G 0.079094 -1.0643e-05
5:2256873 A G 0.459242 2.4277e-05
5:2257033 T G 1.920033 1.6001e-05
5:2257477 T C 0.048003 -2.1408e-05
5:2258311 A G 0.101740 -1.7569e-05
5:2258627 C T 0.088861 -2.2997e-05
5:2259153 G A 0.479438 4.1651e-05
5:2261956 G A 0.031864 3.0136e-06
5:2271523 T G 0.067124 3.3733e-07
5:2272908 C G 0.275791 -2.1273e-05
5:2273118 T C 0.244356 2.5918e-05
5:2276310 A G 1.173726 4.6516e-06
5:2279866 A G 0.541362 2.7716e-06
5:2280314 G A 0.240590 -2.7063e-05
5:2282129 A G 0.305754 2.8134e-05
5:2286126 G A 1.567127 1.1874e-05
5:2289430 A G 0.741246 -1.5266e-05
5:2293919 G A 0.634137 2.6861e-05
5:2296503 T C 0.060181 1.4225e-05
5:2297102 C T 0.292033 -1.2302e-06
5:2297541 T C 0.145809 -1.6281e-06
5:2297826 A G 0.044981 1.5709e-06
5:2298476 T C 0.059811 -1.2933e-05
5:2301089 G A 0.484164 -1.7373e-05
5:2301699 T C 0.088316 2.4540e-05
5:2303776 A G 0.040219 -2.2339e-05
5:2304811 T G 1.527976 -3.1702e-05
5:2307523 G A 0.259423 -1.5557e-05
5:2308256 A G 0.043543 -2.5271e-05
5:2308584 C T 0.081516 1.5969e-05
5:2320513 T C 0.051706 5.3366e-05
5:2320606 G A 0.955756 1.1778e-05
5:2321033 G A 1.337073 3.2383e-05
5:2321650 A G 0.023880 -1.1467e-05
5:2325501 A C 0.203403 3.0989e-05
5:2327211 T C 0.069737 -1.7692e-05
5:2330342 A G 0.029816 -2.3457e-05
5:2330979 C T 1.239123 3.0836e-05
5:2333213 C G 0.153217 -1.8559e-05
5:2333521 T C 0.100750 -1.8017e-05
5:2334515 A G 0.065108 1.9161e-05
5:2334524 A C 0.811151 4.1710e-05
5:2335581 G A 0.807409 9.0675e-06
5:2339894 C T 0.038911 -4.8175e-05
5:2348914 G T 0.043169 -2.8728e-07
5:2352118 G A 0.417192 -6.6197e-05
5:2354366 G A 0.594067 -5.6506e-05
5:2354632 G A 0.545192 1.5462e-06
5:2356398 A G 0.187602 -7.0083e-07
5:2356994 A G 0.066643 -3.2205e-05
5:2361360 C T 0.530368 -4.1307e-05
5:2366387 G A 0.187034 -1.5109e-06
5:2368076 A G 0.070840 -4.7474e-06
5:2368542 T C 0.087209 5.3347e-05
5:2370276 G A 0.040709 8.9756e-06
5:2370336 A G 0.327578 -1.2892e-05
5:2370731 A G 0.058496 9.8144e-06
5:2371618 T G 0.535480 3.6658e-05
5:2374891 T C 0.107495 -1.4972e-05
5:2378384 T C 0.158870 -7.9735e-06
5:2380892 G A 1.561161 1.1365e-05
5:2383059 A G 0.043286 5.8926e-06
5:2387086 A G 0.041975 -2.8725e-06
5:2388855 G A 0.970379 -2.5438e-05
5:2389072 T C 0.140969 9.9177e-06
5:2389909 T C 1.727883 -4.1851e-06
5:2393154 T G 0.736027 3.5320e-05
5:2396584 G T 0.082678 1.4102e-05
5:2396901 T C 0.086540 5.3812e-06
5:2398630 C A 1.145773 -4.3135e-06
5:2400542 A G 0.398273 -3.4343e-05
5:2403444 A G 0.560843 -2.7440e-05
5:2403736 T C 0.173648 -3.5185e-05
5:2403797 A G 0.042105 1.1004e-04
5:2404696 G C 0.116934 -1.2132e-05
5:2406499 C T 1.747932 3.9837e-05
5:2411395 C T 0.104681 -6.1873e-05
5:2413082 T C 1.243038 5.9942e-05
5:2413562 C T 0.501548 -1.9279e-05
5:2414601 A G 0.060207 2.0570e-05
5:2414743 T C 0.170101 -9.8060e-06
5:2415131 G A 0.385367 3.9693e-05
5:2417405 G A 0.170620 -6.6333e-06
5:2420800 A G 0.061421 5.0053e-06
5:2426801 C T 0.068578 1.7208e-05
5:2430321 T C 0.024120 -2.0673e-05
5:2445982 A G 0.056289 1.1639e-06
5:2447222 A G 0.322924 4.6578e-05
5:2447752 T C 0.043050 -1.0472e-05
5:2448024 T C 0.033030 -8.4225e-06
5:2448160 G A 0.871449 1.5116e-05
5:2448590 C A 0.113756 -2.2907e-05
5:2452032 C T 0.046785 1.9323e-05
5:2452204 A G 0.295854 -6.8921e-05
5:2452644 G A 0.792614 -4.7094e-05
5:2453431 G A 0.033864 -2.8577e-06
5:2456353 T G 0.174142 3.9592e-05
5:2459755 A C 0.063667 3.9684e-05
5:2462224 T C 0.037629 1.6915e-05
5:2466725 A G 0.069461 2.7949e-05
5:2466981 G A 0.372069 3.3402e-05
5:2469701 A G 0.053452 -1.5960e-05
5:2472937 A G 0.040360 3.5313e-05
5:2474308 G C 0.057419 -3.1202e-05
5:2479789 G T 0.591386 -1.1710e-04
5:2487170 G A 1.362815 -2.2293e-05
5:2488645 A G 0.489883 -1.4730e-05
5:2489407 G T 0.750071 -3.6115e-05
5:2493307 A G 0.094226 3.8702e-05
5:2495673 T C 0.062735 -1.7218e-05
5:2497484 G A 0.732726 -3.0052e-05
5:2501680 C T 0.144527 -3.2672e-05
5:2502631 C G 0.073979 1.8638e-06
5:2505140 A G 0.730045 -3.5299e-05
5:2509474 T C 0.150548 1.7473e-05
5:2513855 G A 0.027830 1.2131e-05
5:2515550 T C 0.086514 -9.2131e-06
5:2516230 T C 0.383335 -4.6576e-05
5:2522181 G A 0.153089 2.2786e-05
5:2522431 T C 0.563972 -1.1058e-05
5:2527509 C T 0.038681 1.1050e-05
5:2530742 A G 0.040407 1.0032e-05
5:2530770 T C 0.158786 2.6559e-05
5:2535190 G A 0.054491 8.2594e-06
5:2535717 A G 0.413132 2.1667e-05
5:2538259 G A 0.619995 -2.0760e-05
5:2538791 C A 0.036545 -3.1356e-05
5:2539161 A G 0.486984 1.9245e-06
5:2541190 A G 1.018657 4.8954e-05
5:2543286 T C 0.078711 -2.6415e-05
5:2548447 A G 0.021881 5.5049e-06
5:2549521 T C 0.091211 4.1651e-05
5:2555514 C A 0.235751 -1.1140e-08
5:2557300 T C 0.021952 3.6465e-05
5:2562096 A G 0.047129 2.3921e-05
5:2564919 G A 1.710168 5.5761e-06
5:2567205 A G 0.034802 -8.4640e-06
5:2567568 T C 0.625704 4.6945e-05
5:2575281 T C 0.238987 1.8430e-05
5:2577188 T C 0.100299 5.2772e-06
5:2578310 G A 0.146620 3.0460e-05
5:2578766 C T 0.045471 1.1958e-05
5:2582828 T C 0.112578 4.1619e-05
5:2586224 C T 0.783312 4.2132e-05
5:2588973 A C 0.026755 3.5908e-05
5:2589186 G A 0.257933 5.0774e-06
5:2590034 A G 0.037366 -6.9077e-06
5:2592459 A G 0.032400 4.3563e-05
5:2596423 A G 0.248870 3.1682e-05
5:2596991 T C 0.634997 9.8971e-06
5:2597720 A C 0.030069 -5.6017e-06
5:2607357 A G 0.446928 1.1307e-05
5:2609533 A G 0.053264 -1.4062e-05
5:2610660 G A 0.179481 1.9016e-05
5:2610744 G A 0.146134 3.0115e-08
5:2610866 G C 0.263766 2.5202e-05
5:2612747 C A 1.196233 3.4539e-06
5:2616497 A G 0.021786 -5.0002e-06
5:2621260 A G 0.073820 9.9856e-06
5:2623883 C T 0.432863 -3.4506e-05
5:2627030 G A 0.516901 -7.9521e-06
5:2627538 T C 0.068221 2.9587e-06
5:2627822 C T 0.334856 7.3771e-06
5:2629282 A G 0.115743 3.6383e-04
5:2630581 T G 0.036038 -1.8992e-05
5:2630823 A G 1.406497 6.8567e-05
5:2631667 C G 0.062339 -2.8382e-05
5:2632310 C A 0.228091 -6.0489e-05
5:2632579 A G 0.087955 -1.4779e-06
5:2635400 C G 0.208041 3.4902e-05
5:2637300 C A 0.210859 1.5418e-05
5:2639964 T C 0.192279 2.6838e-05
5:2640771 A C 1.796376 2.6744e-05
5:2640901 C T 0.442396 -1.8737e-06
5:2644305 T C 0.152382 1.2147e-06
5:2647306 A G 0.939978 -1.0653e-05
5:2650734 A G 0.245073 -1.5685e-05
5:2654024 A G 0.100488 -2.9206e-05
5:2655116 T C 0.605334 3.4229e-06
5:2656693 T C 0.070129 1.7859e-05
5:2657580 A G 0.120511 -5.2690e-05
5:2657875 G T 0.072836 6.8276e-06
5:2659543 A G 0.341295 2.4407e-05
5:2661302 A C 0.046808 -3.3400e-05
5:2663888 T C 0.602954 4.0996e-06
5:2664245 G A 0.132540 2.4878e-05
5:2664711 T C 0.122910 1.0346e-05
5:2665010 T C 0.657130 1.2506e-05
5:2667501 G A 0.088926 -3.6944e-05
5:2668520 A G 0.469765 4.6741e-04
5:2669244 T C 0.057480 -1.3240e-05
5:2669412 G C 0.473469 1.8951e-04
5:2669980 A G 0.020458 5.2399e-06
5:2673533 A G 0.033218 5.6576e-06
5:2674526 C T 0.619664 2.6599e-05
5:2675945 A C 0.128152 1.4562e-05
5:2677278 T C 0.156348 -3.4335e-07
5:2679511 G A 1.304085 5.3084e-05
5:2682715 A G 0.048723 -2.6808e-05
5:2685550 T C 0.689579 2.1224e-05
5:2690240 T C 1.394368 7.8695e-05
5:2693602 T C 0.020442 -6.2477e-06
5:2694068 C T 1.174548 1.5357e-04
5:2694684 A G 0.910467 1.1760e-04
5:2696353 C T 0.276119 4.4318e-06
5:2697371 A G 0.031244 1.7633e-05
5:2699110 G C 0.098975 -1.9015e-05
5:2703314 T G 0.022847 -3.7261e-05
5:2707454 T C 0.073262 2.6843e-05
5:2711187 T C 0.023636 -2.7644e-05
5:2711835 A G 0.027586 2.4410e-05
5:2714372 T C 0.039570 -9.0735e-06
5:2714838 A G 0.024149 -8.8620e-06
5:2717079 C T 0.022085 -2.9195e-05
5:2718514 A G 1.302498 4.4899e-05
5:2721028 A G 0.079117 -4.6058e-06
5:2722474 A G 0.027908 -1.0506e-05
5:2724231 G C 0.397474 4.5752e-05
5:2725974 T C 1.310564 1.4941e-05
5:2726211 T C 0.039606 -5.2078e-06
5:2726397 C A 0.888996 -1.3302e-06
5:2730187 G T 0.042520 1.6250e-05
5:2733332 A G 0.057941 -1.8300e-05
5:2733632 G A 1.263370 3.6725e-07
5:2734020 C T 0.048405 1.9545e-05
5:2739230 C T 0.967451 3.2409e-05
5:2742166 T C 0.241509 -2.1887e-05
5:2743845 G A 1.647941 9.9548e-06
5:2743966 C T 0.213997 -1.1491e-05
5:2747127 G A 1.441991 2.4054e-06
5:2749057 A C 0.306166 1.8705e-05
5:2754966 G A 0.252534 -2.0589e-05
5:2757920 A C 0.222174 -1.4561e-05
5:2758979 C T 0.398471 -1.5923e-05
5:2762012 A G 0.786188 -2.9826e-05
5:2767263 T C 0.040758 4.0062e-05
5:2770692 G T 0.541378 6.5463e-05
5:2772017 T C 0.051440 -1.4028e-06
5:2772393 C T 0.476844 6.3051e-05
5:2776310 T C 0.028041 4.3588e-07
5:2776401 C T 0.037191 -2.1473e-06
5:2776562 T C 0.771809 2.0011e-05
5:2777344 C G 0.041887 5.5297e-06
5:2779297 C A 0.113666 1.0942e-05
5:2788230 G A 0.600747 -3.1308e-05
5:2796052 T C 0.031530 3.9884e-05
5:2799100 A C 0.174031 -1.0763e-06
5:2808180 C T 1.058672 -1.8918e-05
5:2808515 A C 1.639915 1.7822e-05
5:2814881 C T 0.350319 3.2276e-06
5:2820889 T C 0.069772 9.5601e-06
5:2823353 G A 0.518709 -4.7138e-05
5:2823942 T C 0.065053 3.3211e-06
5:2831945 G A 1.418624 2.7998e-06
5:2833039 G A 0.063664 8.1950e-06
5:2834843 G A 0.218606 2.6191e-05
5:2841034 T C 1.660123 1.9940e-05
5:2841129 G A 1.468749 7.7368e-05
5:2844464 A G 0.035360 4.3438e-05
5:2844510 A G 0.105574 -1.2507e-05
5:2845973 T C 0.111183 4.8615e-05
5:2849026 T C 0.040125 1.5740e-05
5:2850128 T C 0.044026 2.4362e-05
5:2851442 C T 0.855230 3.3457e-05
5:2851756 G C 0.567464 -1.1343e-05
5:2852127 A G 0.963114 -2.1771e-06
5:2857940 T C 0.045013 1.8116e-05
5:2860637 T G 0.179056 -4.6353e-06
5:2863449 G A 0.424083 7.3683e-06
5:2863938 A G 0.083483 -1.6531e-05
5:2864736 T C 1.103886 7.4289e-06
5:2865272 C T 0.265187 -9.5626e-06
5:2869403 T C 0.073424 5.7989e-05
5:2869505 C T 0.868839 9.9934e-06
5:2869686 C T 1.079857 3.5310e-06
5:2874858 T C 0.045860 7.2647e-05
5:2878297 A G 1.044520 1.7481e-05
5:2879395 A G 0.993096 -1.1655e-05
5:2883677 A G 0.171130 8.8359e-06
5:2884653 A G 0.041069 -1.6435e-05
5:2885685 C T 0.047451 7.2332e-05
5:2890462 T C 0.124591 2.7719e-05
5:2891309 C T 0.036058 9.5420e-07
5:2897087 T C 1.258988 -8.7987e-07
5:2897116 T C 0.033101 -4.3395e-06
5:2897353 A G 0.927063 -9.8197e-06
5:2899158 A G 0.042209 2.0944e-07
5:2902689 A G 1.642398 -1.1890e-05
5:2907012 A G 0.410091 -1.1912e-05
5:2907129 T G 0.034269 -4.8827e-06
5:2915199 C T 0.061421 -4.5128e-05
5:2917143 C T 1.185882 9.4841e-06
5:2922678 G A 0.035308 -4.1341e-06
5:2930898 A G 0.021682 2.6790e-05
5:2933362 C T 1.526330 -4.8550e-06
5:2940968 C T 1.737838 5.8635e-06
5:2946649 A G 0.566416 -3.8109e-06
5:2947214 C T 0.102951 5.9328e-06
5:2947971 A G 0.080630 -1.4250e-05
5:2949174 C T 0.707963 8.1555e-06
5:2955076 A G 0.213926 -5.2113e-06
5:2956834 A G 0.032952 -7.6983e-06
5:2958349 G A 0.034883 1.0560e-05
5:2959674 G C 0.875798 -1.6500e-05
5:2960213 T C 0.033438 4.9180e-06
5:2966118 A G 0.040449 1.4897e-05
5:2966379 C A 0.066043 2.0899e-05
5:2968156 C A 0.119440 -5.5258e-05
5:2968466 A G 0.440978 4.0687e-06
5:2969233 G T 1.886529 1.1501e-05
5:2970605 C T 0.283591 -4.4471e-05
5:2973712 A C 0.476669 1.7017e-05
5:2976927 A G 0.300615 -4.1941e-05
5:2981745 C T 0.042390 -1.8049e-05
5:2981767 A G 0.035000 -1.1774e-05
5:2982612 A G 0.045120 1.7815e-05
5:2984374 G T 1.457996 -6.9059e-06
5:2984938 A C 0.061736 4.5563e-08
5:2986320 T C 0.032578 4.8154e-06
5:2986616 A G 0.054027 -1.6310e-05
5:2987470 G T 0.316621 -9.4585e-07
5:2993645 A G 1.006852 -2.1505e-05
5:2994052 T C 0.650068 -2.3304e-05
5:2995485 T G 0.038460 1.4395e-05
5:2995699 A G 0.080552 -8.9938e-05
5:2997174 C T 1.520510 -2.3971e-05
5:2998054 T G 0.066348 -1.3042e-05
5:2999432 G A 0.872981 -8.0138e-05
5:2999697 A G 0.690478 -3.5600e-05
5:3001926 C T 1.133050 -4.0447e-05
5:3004514 C G 0.065764 -6.1146e-06
5:3004943 G A 1.654284 1.1802e-06
5:3012429 G A 1.618275 -2.4709e-05
5:3013775 T C 0.038817 2.2527e-05
5:3015181 G A 1.539479 -2.5594e-05
5:3019322 T C 0.041092 2.8390e-05
5:3019795 G A 0.182548 3.2265e-05
5:3020291 G A 0.053394 -8.3547e-07
5:3024156 T C 0.036905 -2.2676e-05
5:3028101 T C 0.029018 2.9424e-05
5:3028654 T C 1.473946 7.5487e-06
5:3030582 T C 0.359654 -9.5810e-06
5:3032854 T C 0.088975 -2.2794e-05
5:3036546 C A 1.826725 -1.2667e-05
5:3042226 A G 0.054507 -3.6229e-05
5:3048359 C T 0.096206 1.5738e-05
5:3052607 C T 0.203650 -1.1724e-05
```
