## Supplemental_Data_Files for "Common genetic variation associated with Mendelian disease severity revealed through cryptic phenotype analysis": SupplementalDataFile_9.txt (part 7 of 21)

```
5:3059193 T C 0.085716 1.3610e-05
5:3065259 A G 0.022747 2.5840e-05
5:3073012 T C 0.937959 -8.0978e-05
5:3073313 G A 0.102117 9.5472e-08
5:3077546 A C 0.506245 -1.4748e-05
5:3079773 C T 0.356538 3.5210e-05
5:3081411 T G 0.042267 -3.8599e-06
5:3086856 T C 0.385010 6.6506e-05
5:3089029 A C 1.019722 -1.0210e-04
5:3092192 T C 1.102065 3.4422e-05
5:3092909 A G 0.043624 4.7468e-05
5:3096846 C T 0.116087 1.7106e-05
5:3097123 C T 0.461144 5.0659e-05
5:3097600 A C 0.222034 5.8132e-06
5:3098010 G T 0.161029 -4.1675e-05
5:3100669 G A 0.952952 9.9196e-05
5:3103070 C T 1.247231 -5.5997e-06
5:3103084 T C 0.262617 3.0636e-05
5:3104267 T C 0.489032 -3.3157e-05
5:3104551 G C 0.504591 -3.4468e-05
5:3105242 C A 0.272610 -5.9549e-05
5:3105783 A G 0.061382 -1.4872e-05
5:3106049 C T 0.645403 -1.9231e-05
5:3107632 T C 0.818140 7.8498e-06
5:3107960 A G 0.038645 2.3548e-05
5:3108117 T C 0.134309 2.3023e-05
5:3108137 C A 0.093937 -2.0704e-05
5:3112656 G A 0.078523 5.9853e-06
5:3119603 A G 1.385277 1.3164e-04
5:3119676 A T 0.044137 -2.5865e-05
5:3120876 C T 1.784081 7.4857e-05
5:3123974 A G 0.032955 3.3864e-06
5:3125312 G T 0.286892 -1.0535e-05
5:3128681 C T 1.615723 3.7824e-05
5:3133045 C T 0.102828 -1.1341e-05
5:3134783 T C 0.195253 -5.8048e-05
5:3138733 A G 1.912236 1.1084e-05
5:3145460 A G 1.341698 3.6148e-05
5:3151306 T C 0.158906 -2.6986e-07
5:3152113 G A 0.035350 -2.1876e-05
5:3153031 A G 0.023889 -9.2376e-06
5:3160317 A G 0.075462 -6.3590e-06
5:3161324 G A 1.811482 1.4759e-05
5:3163011 C T 1.922087 -4.8186e-06
5:3167342 G T 0.066393 -3.8577e-05
5:3171701 G A 0.364587 -3.7266e-05
5:3174032 C A 0.767655 2.2320e-06
5:3177140 C T 0.231554 -2.5890e-05
5:3177302 C T 0.343012 -2.0040e-05
5:3179203 A G 0.043439 -7.5783e-05
5:3180566 G T 0.875773 4.3246e-05
5:3182333 G T 0.428027 9.3662e-07
5:3189452 A G 0.063573 1.4146e-05
5:3192600 T G 0.026875 6.5805e-06
5:3195912 T C 0.912249 -1.3571e-05
5:3200033 T G 0.070412 8.6258e-06
5:3200328 C T 0.168897 3.7201e-05
5:3203444 C T 1.754995 1.5839e-04
5:3205290 T C 0.440338 3.9873e-05
5:3208165 T C 1.360254 4.4684e-05
5:3211414 T C 0.162288 -1.4388e-05
5:3211498 T C 0.779787 -1.9178e-05
5:3212914 G A 1.872585 9.2935e-06
5:3214704 G A 0.606067 1.3021e-05
5:3215060 A G 0.037291 -6.5064e-06
5:3216765 T C 1.871417 5.6777e-06
5:3218183 T C 0.704179 -9.2945e-05
5:3218762 A C 0.077566 2.4080e-05
5:3220146 T G 0.100630 -1.4080e-06
5:3220284 T C 1.753648 -4.6972e-05
5:3220349 A C 0.241158 -2.5538e-05
5:3220435 G T 0.916894 -7.8121e-05
5:3220843 T C 0.063164 3.6203e-06
5:3221320 A G 0.429585 1.1372e-05
5:3221345 A G 1.682299 -5.4776e-05
5:3222064 G A 0.053598 2.7287e-06
5:3222454 A G 1.893602 -9.3795e-06
5:3223389 A G 0.122340 3.3884e-05
5:3223545 T G 0.348021 3.5687e-05
5:3228363 C A 0.108112 3.0432e-05
5:3230703 A G 0.096716 1.7622e-05
5:3234852 C T 0.106882 3.1935e-05
5:3236054 T C 0.505982 -1.7803e-05
5:3236776 T G 0.079380 2.4706e-05
5:3237401 T C 0.113182 -2.5522e-05
5:3239540 C A 0.090224 2.4794e-05
5:3245761 T G 0.101325 1.4194e-05
5:3246919 T G 1.776613 -1.6674e-05
5:3247241 A G 0.150769 1.4366e-05
5:3253177 G A 0.428475 -4.3722e-05
5:3254462 C A 0.043575 -2.1871e-05
5:3260028 G A 0.138990 2.4233e-05
5:3261155 C T 0.473329 2.6604e-05
5:3268906 A G 0.083726 -4.2329e-06
5:3269107 A C 0.151541 2.6567e-05
5:3269403 A G 0.263636 -1.0053e-05
5:3269575 T C 0.084106 1.9526e-05
5:3269778 G A 1.109612 1.5487e-05
5:3269924 C T 0.065579 4.9147e-06
5:3273802 A G 0.283127 1.5408e-05
5:3274904 G A 0.083281 1.1706e-06
5:3275593 T C 0.417731 -5.1948e-06
5:3278154 A G 0.031468 1.4819e-05
5:3279667 A C 0.064702 -5.7366e-07
5:3280125 T C 0.426021 -9.4765e-06
5:3285526 C T 0.737737 -1.5330e-05
5:3285872 A C 0.036522 6.9515e-05
5:3286292 T C 0.627152 1.5628e-05
5:3288004 A G 1.468804 -1.1938e-05
5:3288560 G A 0.848423 3.0273e-05
5:3289226 C A 0.044390 5.1484e-05
5:3299423 G A 1.686473 -1.2929e-05
5:3301100 T C 0.619242 -5.1488e-05
5:3301209 G A 0.925628 -3.2199e-05
5:3302915 C A 0.546221 -7.1239e-06
5:3304254 G C 0.034308 2.4613e-05
5:3304943 T C 0.057561 -4.3892e-05
5:3306631 T C 0.036525 -4.1475e-06
5:3309567 A G 1.217909 1.6366e-06
5:3309887 A G 0.068659 -3.2045e-06
5:3310001 A G 0.040914 6.0326e-05
5:3311072 A G 0.057539 -5.1679e-05
5:3311493 C T 1.905465 -5.8872e-06
5:3312725 C T 0.028800 1.9794e-05
5:3313928 C T 0.878850 2.0654e-05
5:3318730 C T 0.120349 -7.3035e-06
5:3326716 G A 0.032958 1.3636e-05
5:3329664 A C 0.062735 -2.4600e-05
5:3331168 A G 0.049953 -5.6331e-05
5:3334585 G A 1.886779 -5.5368e-05
5:3335397 G A 1.931471 -3.9730e-05
5:3336522 G A 0.685726 2.1680e-05
5:3336643 T C 0.666040 1.7485e-05
5:3336804 T C 0.674064 2.2588e-05
5:3339090 A G 1.332337 -2.5787e-05
5:3343039 T C 0.034321 -2.1044e-06
5:3345080 A G 0.050090 2.1454e-05
5:3349743 A C 0.069217 2.4834e-05
5:3352263 T G 0.062797 -3.2166e-06
5:3355269 C T 0.657153 2.3473e-05
5:3358428 T C 0.095255 -5.2441e-05
5:3360525 C T 0.028875 2.7271e-05
5:3361581 A G 0.591243 7.8738e-05
5:3361629 T C 0.035152 -4.6794e-06
5:3361715 C T 0.096424 -5.1266e-06
5:3363545 C G 0.926388 5.0443e-06
5:3363615 G C 0.051141 5.9554e-06
5:3365033 A C 1.584710 2.1179e-05
5:3366728 T C 0.029582 9.5376e-06
5:3374292 T C 0.948768 -2.1944e-05
5:3378626 T C 0.376587 7.5433e-06
5:3379610 T A 0.073188 1.9718e-05
5:3380046 A G 1.141784 7.6861e-06
5:3381167 A G 0.257693 -3.9589e-06
5:3382263 T G 0.358115 -1.7252e-05
5:3383080 A G 0.133202 1.6865e-05
5:3383382 G A 1.532922 -1.8178e-05
5:3385638 G A 0.461216 -4.1202e-05
5:3387486 T G 0.087439 1.8284e-05
5:3388599 T C 0.479863 -3.2305e-05
5:3394013 A G 0.539560 4.0110e-05
5:3395061 T C 0.622033 -4.1213e-05
5:3403553 G A 0.041449 1.0495e-05
5:3406576 C A 0.030702 8.8527e-06
5:3412354 G A 0.464614 5.0183e-05
5:3414169 A T 0.454240 3.3206e-05
5:3414307 G A 0.039729 1.5923e-05
5:3416839 A G 0.128960 1.3774e-05
5:3418389 T C 1.467123 2.5159e-07
5:3419685 G C 0.374627 -2.4389e-05
5:3421732 A G 1.284143 4.4434e-06
5:3425644 C T 0.263619 -4.5397e-06
5:3429364 T C 0.074673 -1.1119e-05
5:3429457 C T 0.060074 5.9157e-06
5:3429491 A G 0.480152 2.2454e-05
5:3429915 A G 0.049905 -1.4995e-06
5:3431307 T C 1.648065 1.1278e-05
5:3434520 G C 0.147951 3.0736e-05
5:3437297 T C 0.672357 -3.1897e-05
5:3448359 C T 0.687307 1.4621e-05
5:3449497 A G 1.061807 1.7894e-06
5:3452743 C T 0.140570 9.0378e-06
5:3454640 A G 0.140716 1.0677e-05
5:3454994 T C 0.328883 2.7661e-05
5:3456153 C T 0.300145 1.0207e-06
5:3456245 A G 0.061898 8.8438e-06
5:3464328 T C 0.033403 -8.0982e-05
5:3471367 A G 0.278067 -3.1273e-05
5:3475923 T A 0.045464 -7.1254e-06
5:3477974 T C 0.672434 2.2411e-05
5:3478318 A G 1.230950 7.0336e-06
5:3479476 T C 0.034198 9.3604e-06
5:3482429 C T 0.181536 1.3005e-05
5:3483594 T C 0.603324 1.5294e-05
5:3485586 G T 0.073635 -1.7015e-05
5:3490044 T C 0.022049 1.8418e-05
5:3493578 G A 1.748056 3.0473e-06
5:3504798 T C 0.070688 1.5326e-05
5:3505689 A C 0.021676 1.5338e-05
5:3509083 T C 0.153495 1.6560e-05
5:3514564 G T 0.404823 1.2451e-05
5:3516172 A G 0.031845 7.3220e-05
5:3527375 T C 0.026775 2.3183e-05
5:3529185 A G 0.637763 -1.7297e-05
5:3529485 G T 0.192286 2.9573e-05
5:3529983 T C 1.041287 -3.5512e-06
5:3532727 C T 0.077880 -4.0668e-05
5:3533683 A G 0.033335 -7.8805e-05
5:3540047 T C 0.394394 9.4710e-06
5:3540417 A G 0.066880 1.3800e-05
5:3540746 G A 0.036292 -2.2369e-05
5:3542626 A G 0.036071 -1.9530e-05
5:3544272 A C 0.228967 -6.6528e-05
5:3547151 A G 0.071580 -7.7536e-05
5:3551756 A G 0.637707 1.3821e-05
5:3557184 C G 0.169143 8.5331e-06
5:3558538 C T 0.136860 1.5222e-05
5:3561079 A G 0.051424 -7.4314e-07
5:3570262 A G 0.069305 5.1449e-05
5:3571813 T C 0.395251 -3.7857e-05
5:3573395 G A 0.084466 -4.4891e-05
5:3573916 G A 0.775246 2.8064e-05
5:3574564 T C 0.723102 4.6379e-05
5:3576483 A G 0.084320 7.8590e-07
5:3578605 T C 0.141641 -6.1546e-06
5:3578923 C T 0.149061 2.7149e-05
5:3581760 A G 1.000678 3.0335e-05
5:3584513 C T 1.864043 1.7134e-04
5:3591499 A G 0.022987 3.4299e-05
5:3593571 A G 0.048470 1.7201e-05
5:3597027 A G 0.163067 1.6623e-05
5:3598342 T C 0.110167 -4.1674e-05
5:3601924 G A 0.476747 -4.2578e-05
5:3604679 T C 0.044299 -2.5274e-05
5:3604787 T G 0.077403 -2.7219e-05
5:3605252 A G 0.037038 8.1427e-05
5:3605807 T C 0.187791 3.8571e-05
5:3606246 G A 1.626344 2.3027e-05
5:3606559 A C 0.178761 4.0529e-05
5:3607416 A C 1.460326 3.8688e-05
5:3607891 A G 0.170500 1.5255e-05
5:3608507 C G 0.129340 -3.4230e-05
5:3613076 T C 0.077861 -1.3117e-06
5:3613112 A G 0.196434 -1.3409e-05
5:3615385 G A 0.020260 2.9414e-05
5:3619253 G A 0.057276 -3.6193e-05
5:3624721 T C 1.175122 2.3478e-05
5:3627368 A C 0.549038 -1.4265e-05
5:3627859 G A 0.150989 -1.1077e-04
5:3630512 T G 0.026596 -1.4678e-05
5:3634276 T C 0.063459 6.6123e-06
5:3641531 A C 0.528950 5.4427e-05
5:3642021 T C 0.472670 6.9620e-05
5:3649755 T C 0.163882 -7.1921e-06
5:3650343 T C 0.055926 -1.2245e-05
5:3652449 T C 0.054618 -3.6957e-05
5:3654179 A G 0.137938 2.3884e-05
5:3656474 C T 0.214309 2.2167e-05
5:3657491 A G 0.512694 3.3139e-07
5:3658886 C T 0.069347 -2.3762e-05
5:3660665 C G 0.784243 -1.1730e-05
5:3661210 A G 0.056305 7.2467e-06
5:3661877 T C 1.302728 8.9708e-06
5:3670636 C T 1.882796 7.3955e-06
5:3674901 T G 1.333343 2.1845e-05
5:3675801 G T 0.030335 6.9327e-06
5:3677412 C T 0.953911 1.4125e-05
5:3680015 A G 1.730113 3.8443e-06
5:3680334 T C 1.190660 -2.3368e-05
5:3682343 C T 0.023091 1.0907e-06
5:3684650 A G 0.055309 2.1711e-06
5:3684777 A C 1.669802 1.8526e-05
5:3685242 G C 0.494680 3.0506e-05
5:3686037 A T 1.885344 1.8178e-05
5:3686190 G A 0.150220 1.6710e-06
5:3687018 C T 1.071132 -1.9055e-05
5:3688263 T C 0.442279 4.0706e-05
5:3693778 A G 0.456444 -4.9567e-06
5:3694075 A G 0.057380 1.4746e-07
5:3694917 C T 0.443685 4.4527e-05
5:3696272 T C 0.879833 7.0543e-05
5:3699383 G A 0.231216 4.6151e-06
5:3699935 C T 0.422227 -8.7291e-06
5:3706014 C T 0.513438 1.5019e-05
5:3706133 T C 0.036799 -7.6554e-06
5:3706362 G A 0.246881 -1.4420e-05
5:3710836 G A 0.209674 2.5918e-06
5:3716262 T C 0.216140 -2.3584e-05
5:3717737 A G 0.397240 1.3479e-05
5:3717888 T G 0.070395 1.0348e-05
5:3718000 G T 0.763730 -3.4639e-05
5:3720352 T C 0.050525 3.7165e-05
5:3727059 G A 0.111530 1.3920e-05
5:3730312 G T 0.101893 5.9222e-05
5:3731115 T C 0.201494 -2.1819e-05
5:3731411 G A 1.051794 1.8321e-06
5:3734213 C T 0.955156 -3.0402e-05
5:3737822 A G 0.108200 7.4353e-05
5:3741053 A C 0.087793 8.6976e-06
5:3750452 T G 0.976964 -2.2115e-06
5:3753245 A G 0.189621 5.4172e-05
5:3753296 G T 0.871050 2.8709e-05
5:3753887 C T 0.358303 -1.0746e-04
5:3754134 T G 0.811379 -3.5054e-05
5:3760907 T C 1.056036 2.1577e-05
5:3763158 G T 0.039203 -1.8577e-05
5:3765085 A G 0.335080 5.8322e-05
5:3768184 A C 0.040641 -3.3203e-05
5:3770600 A G 0.378502 4.2205e-05
5:3770760 A G 0.090825 -1.6216e-05
5:3772867 C T 0.599692 -3.5615e-05
5:3773462 G A 0.964247 2.9158e-06
5:3778889 A G 0.336715 5.6108e-06
5:3779800 T C 0.395153 4.2882e-05
5:3781243 A C 1.426563 -6.7409e-05
5:3783513 T C 0.092717 -1.8527e-05
5:3790706 T C 1.108693 5.7627e-06
5:3794274 T C 1.612160 -1.2569e-05
5:3794440 T C 0.036876 -5.5191e-06
5:3794445 T C 0.202166 -1.7938e-05
5:3799458 C T 1.839877 -5.5499e-05
5:3804398 T C 0.966302 -1.1299e-04
5:3811658 G A 0.092438 7.2949e-05
5:3812814 G A 0.252347 1.3061e-05
5:3814838 T C 0.073671 3.4426e-05
5:3817356 C T 0.100186 1.4317e-05
5:3820673 T C 0.035117 -1.8417e-05
5:3822665 A G 0.478948 1.6702e-05
5:3823175 A G 0.050317 2.4399e-06
5:3824939 T C 0.050972 -2.5250e-06
5:3829344 A C 0.293033 1.0963e-05
5:3832973 C T 0.112406 -2.3131e-06
5:3833240 G A 0.085372 8.0098e-06
5:3835077 G C 0.023000 1.1471e-05
5:3840731 G A 0.022630 -2.1656e-05
5:3841497 C T 0.202260 2.5536e-05
5:3844541 A C 1.804235 -6.2754e-05
5:3844766 T C 0.026408 3.0000e-05
5:3845326 C G 0.054374 -6.1410e-06
5:3845796 C T 0.983044 2.7764e-06
5:3846323 G A 1.651220 -3.8076e-05
5:3848608 T C 0.061852 6.4202e-05
5:3848800 T C 0.374036 -2.9417e-05
5:3855371 C G 1.257400 1.8130e-06
5:3856449 T C 0.216286 -1.7730e-05
5:3858658 C T 0.098196 -2.6209e-05
5:3858907 T C 0.110735 -3.7806e-06
5:3861766 C G 1.473290 -1.0063e-05
5:3862650 C T 0.132618 -1.3957e-05
5:3863830 A G 0.070363 -2.4261e-05
5:3865308 G A 0.884114 3.4753e-06
5:3872127 T C 0.167459 2.9942e-05
5:3872550 C T 1.177969 -1.0029e-05
5:3872844 G A 0.315981 2.5293e-06
5:3874286 T C 1.667144 3.0206e-05
5:3878545 T G 0.370300 2.9568e-05
5:3879123 T G 1.096219 1.8680e-05
5:3888766 A C 0.149444 1.4777e-05
5:3890720 T C 0.068967 -3.8088e-06
5:3890976 A C 1.286847 -1.0416e-05
5:3895990 T C 0.118356 6.6618e-06
5:3916710 C T 0.044572 -3.2495e-06
5:3925226 A G 0.155222 -7.0909e-07
5:3932849 A G 0.045098 7.6912e-06
5:3941248 T C 0.040923 -1.3976e-05
5:3951628 T G 0.143313 -3.3352e-06
5:3954583 C T 1.824826 -3.0276e-05
5:3955063 A G 1.472524 -5.5740e-06
5:3955288 A G 0.127558 -3.5057e-05
5:3957498 T C 0.032088 1.8714e-05
5:3957865 T C 0.067228 1.9121e-05
5:3963294 A C 1.459531 -1.2767e-05
5:3980081 G T 1.329500 -4.0476e-06
5:3980322 C T 0.081899 -1.6232e-06
5:3989201 T C 0.094460 -1.6816e-05
5:4006265 A C 1.881680 7.1785e-06
5:4012690 T C 0.144235 -4.7468e-05
5:4018995 G A 0.895634 5.5943e-05
5:4019946 C T 1.584888 -2.7698e-06
5:4020187 C T 0.161025 3.0052e-07
5:4025910 T G 0.089650 1.0244e-05
5:4029789 T C 0.609417 -3.0621e-05
5:4035650 C T 0.044500 1.1019e-05
5:4037985 T C 0.114088 2.4695e-05
5:4048841 C T 0.074670 -7.3793e-06
5:4054295 T G 0.089046 5.1435e-05
5:4059421 G T 1.612968 1.0069e-05
5:4062177 T C 0.160198 -1.9584e-06
5:4063022 C A 1.005385 3.7193e-05
5:4076801 C T 0.132131 -3.6956e-06
5:4084675 T C 1.080260 2.9080e-05
5:4086022 G A 1.656618 1.4053e-05
5:4096237 C T 1.575735 -3.5963e-06
5:4096631 C T 0.505015 -3.4974e-05
5:4098642 T C 0.110021 2.2301e-05
5:4100989 A G 0.618671 -5.6322e-05
5:4105476 A G 1.864071 -1.9679e-05
5:4105915 T G 0.579490 -3.3266e-05
5:4109671 T C 0.052751 2.4840e-05
5:4111461 C T 0.065076 -3.6756e-05
5:4117231 G A 1.094275 1.1305e-05
5:4121368 A G 0.142070 -3.8548e-05
5:4121581 T C 0.044620 1.0423e-05
5:4122960 T G 0.132576 -1.3730e-05
5:4125147 A C 0.042384 6.9764e-06
5:4129194 T C 0.060100 -3.6402e-05
5:4130960 T C 0.063079 -3.4137e-05
5:4132366 C T 1.020812 1.5146e-05
5:4137654 C T 0.954367 1.7205e-05
5:4157482 G T 0.064709 -4.1375e-06
5:4159353 G A 0.059710 2.0358e-05
5:4159802 A G 0.039047 -3.7043e-05
5:4175873 G A 0.162200 3.0159e-05
5:4178560 A G 0.098118 2.0575e-06
5:4182144 C T 0.097693 -1.8630e-05
5:4183436 A G 0.040524 -1.0083e-05
5:4198436 C T 1.926923 7.0500e-06
5:4198977 C T 0.105178 4.8256e-05
5:4205074 T G 1.172282 -5.6795e-05
5:4207187 A C 0.056351 -9.6685e-06
5:4215876 C T 0.084297 -6.9983e-06
5:4217510 T C 0.022055 1.8520e-05
5:4217581 G A 0.078000 -9.5572e-06
5:4223061 A G 0.100705 1.0206e-05
5:4224099 C T 0.079578 -8.3490e-06
5:4225232 G A 0.049249 -1.7276e-05
5:4226631 G T 0.440660 -4.8478e-06
5:4228680 A G 0.063427 -1.0220e-07
5:4229365 T C 0.061732 -1.5788e-05
5:4229937 T C 0.454412 3.9648e-06
5:4230067 T C 0.173233 4.3071e-05
5:4230509 A G 0.151644 -5.4567e-06
5:4230573 A C 0.592506 1.5284e-05
5:4233932 A G 0.055721 1.5960e-05
5:4234139 G A 0.117246 1.1042e-04
5:4235808 G A 0.433889 8.3636e-06
5:4241397 C T 0.346369 4.1510e-06
5:4241448 G A 0.091776 -8.3213e-06
5:4242256 T G 1.891826 1.8193e-05
5:4243292 G A 0.838975 -2.6037e-05
5:4246007 T C 0.145020 3.2699e-06
5:4251087 T G 0.347145 -1.3665e-05
5:4251333 G A 0.056831 2.4437e-05
5:4252546 T C 0.047834 -2.1161e-05
5:4252832 T C 0.218402 -5.4413e-05
5:4256610 A G 1.842048 -4.7835e-05
5:4261730 C G 0.035086 -1.3772e-05
5:4265252 G A 1.651970 3.2096e-05
5:4268993 C T 0.081967 4.3525e-05
5:4269690 T C 0.045052 9.2022e-05
5:4271117 G A 1.667319 2.4019e-05
5:4274773 C T 0.063699 9.1552e-05
5:4277627 T G 0.057445 -2.9457e-05
5:4279402 A C 1.643206 3.7160e-05
5:4281719 C T 0.783039 2.9494e-05
5:4285241 G A 0.227292 5.0699e-06
5:4288538 G T 0.274263 -4.1460e-06
5:4299724 T G 0.042108 1.5802e-05
5:4301293 T G 0.308808 -9.4535e-06
5:4304354 G A 0.048324 4.0448e-05
5:4304879 G A 0.105759 1.5562e-05
5:4309666 T C 0.044331 4.5778e-05
5:4325585 A G 1.491960 -3.5806e-05
5:4327162 T C 0.122919 8.2033e-06
5:4335547 A G 0.691017 1.5116e-05
5:4335595 T C 0.166683 1.7755e-05
5:4337785 T C 0.063001 1.2425e-05
5:4341237 T C 0.035337 -9.6317e-06
5:4346529 T C 1.659438 -3.0769e-05
5:4354457 T C 0.050706 2.0086e-06
5:4360665 T C 0.063923 6.6427e-06
5:4361391 T C 0.288207 -6.0032e-06
5:4363214 T C 1.483780 2.5573e-05
5:4363529 T C 1.503152 1.3662e-05
5:4366184 T C 0.286230 7.7659e-06
5:4367386 C T 0.052654 3.8486e-05
5:4367532 A G 1.034912 1.0641e-05
5:4369247 G A 0.450151 1.4056e-05
5:4375821 T C 0.038106 4.1483e-06
5:4375862 C T 0.775723 1.9785e-05
5:4376022 T C 1.161441 -2.0213e-05
5:4377782 T C 0.044280 2.7702e-06
5:4378812 T C 0.025217 4.0375e-06
5:4380725 C A 0.576832 3.0960e-05
5:4382878 T C 0.055572 -3.0410e-05
5:4387716 T C 0.097930 1.0218e-05
5:4397105 T C 0.477146 1.7603e-05
5:4398411 C T 0.029865 -3.2659e-05
5:4398977 G T 0.554462 -5.5186e-06
5:4399383 G T 0.187862 -5.0992e-06
5:4403708 G A 0.708116 4.7478e-06
5:4404687 A G 0.060356 1.8320e-05
5:4405130 T C 0.109212 -3.4227e-05
5:4405918 C A 0.113769 2.5179e-05
5:4406510 T C 0.689683 -3.8053e-05
5:4407484 G A 0.597527 2.3617e-05
5:4409999 G C 0.097157 1.9543e-09
5:4417602 G A 0.624468 -2.1449e-05
5:4419546 G T 0.583492 -1.3791e-05
5:4423839 T G 0.034581 2.3126e-05
5:4427015 G T 0.430442 2.2245e-05
5:4428838 T C 0.063816 1.1701e-05
5:4437973 C T 1.891122 1.3475e-05
5:4439786 C T 0.593188 1.3685e-05
5:4441786 C T 0.046058 -1.7305e-05
5:4469486 A G 0.068980 -5.0787e-06
5:4471599 G T 0.087381 3.7605e-05
5:4474329 T C 0.499438 -3.0872e-05
5:4478547 C A 0.546613 -2.2130e-05
5:4481844 C T 0.066364 -7.1285e-06
5:4490108 A G 1.464163 3.4975e-06
5:4515553 T C 1.922454 -1.8117e-06
5:4515797 G A 0.023354 -4.9450e-05
5:4516604 T G 0.046636 1.4176e-06
5:4520856 A G 0.987461 3.5426e-05
5:4521291 A C 0.438777 -4.4923e-05
5:4522737 C T 0.066926 -1.3459e-05
5:4532880 T G 0.496535 -5.0835e-05
5:4533500 T G 1.532442 3.4621e-06
5:4557126 A G 0.242028 1.0109e-07
5:4563324 C T 1.374380 3.3936e-05
5:4570005 A G 0.046656 -4.1138e-07
5:4571510 T C 0.105976 2.0254e-05
5:4574945 G T 0.076647 7.8653e-06
5:4575065 T C 0.499318 -4.1699e-05
5:4577934 G T 0.038989 -2.3465e-05
5:4578894 A G 0.025983 -2.8164e-05
5:4581034 T C 0.155079 -3.5927e-05
5:4582220 T C 1.199693 3.2857e-05
5:4582316 T C 0.041277 -5.7455e-05
5:4582814 C T 0.037798 1.7761e-05
5:4586935 C T 0.165446 6.6448e-06
5:4587745 A C 0.061030 1.8362e-06
5:4588708 T C 1.556581 1.5386e-06
5:4589364 A G 0.100140 -9.4524e-06
5:4599152 C T 0.030475 -3.3370e-05
5:4600961 C T 0.480606 -1.6730e-05
5:4602889 C T 0.033315 8.6432e-07
5:4603027 G A 0.035354 2.6162e-06
5:4605342 T C 0.103081 4.4618e-06
5:4605479 C T 0.022945 -9.1092e-06
5:4608358 C T 0.139918 7.0003e-07
5:4611913 G A 1.318344 2.6957e-05
5:4612355 A G 0.054514 -1.6564e-05
5:4623260 A C 0.112302 1.7917e-05
5:4625767 T C 1.577945 6.2333e-05
5:4630252 A G 0.052180 -2.0570e-05
5:4631022 G C 0.036749 -4.5061e-06
5:4632694 T C 0.722781 -2.9850e-05
5:4633275 G A 1.018767 2.6743e-05
5:4636324 G T 1.240733 3.0025e-05
5:4637094 A G 0.525038 4.6876e-05
5:4637347 G A 0.090951 -1.8035e-05
5:4637977 G A 0.086297 -1.5587e-05
5:4638885 G A 0.290615 -5.8419e-06
5:4641221 T C 0.134760 -1.5314e-05
5:4643971 A C 0.023273 8.7511e-06
5:4644642 A G 0.463559 5.7504e-05
5:4645484 A G 0.609452 3.5792e-05
5:4649033 T C 0.099329 1.7451e-05
5:4649997 T C 0.122196 -4.4577e-06
5:4650276 C T 0.080428 9.0142e-06
5:4651572 C T 0.025814 -1.2778e-05
5:4655828 T G 1.371241 7.0028e-05
5:4666170 A G 0.735637 -3.9602e-06
5:4667881 A G 0.026398 5.3806e-06
5:4669805 A G 0.036730 -1.3308e-05
5:4672567 T C 1.788554 4.1164e-06
5:4672920 A C 0.167491 -1.0080e-06
5:4675409 T C 0.863773 9.9545e-06
5:4679412 C T 0.172097 7.1125e-06
5:4679976 C T 0.276798 8.8443e-06
5:4680091 C T 0.106362 4.4760e-06
5:4682076 G A 0.176336 1.0552e-05
5:4684979 A G 0.257027 1.3438e-05
5:4688020 A G 0.043974 4.5651e-06
5:4695085 G T 0.131855 5.4100e-06
5:4699217 C T 0.290456 -3.3878e-05
5:4701236 C T 0.053397 -4.0041e-05
5:4708380 A G 0.248857 -4.2842e-05
5:4717396 A G 1.112494 1.1595e-06
5:4720585 C G 0.397601 -1.9431e-05
5:4723173 A G 0.043205 -3.1456e-05
5:4738462 T C 0.144981 -2.4731e-06
5:4745979 G A 1.758647 -1.5488e-05
5:4746887 A G 0.052164 -3.2395e-05
5:4752333 G T 0.058441 1.9096e-05
5:4759105 A G 0.166784 -3.9359e-06
5:4760281 A G 0.052625 6.1268e-06
5:4766097 T C 0.124361 -5.8619e-05
5:4776814 A G 1.801677 -2.7336e-05
5:4777057 C T 0.084554 -5.8317e-05
5:4777917 T C 0.035350 -6.0843e-05
5:4778242 T C 0.042033 -2.6824e-06
5:4780903 C T 0.116931 3.4211e-05
5:4790619 A G 0.051258 -5.9585e-07
5:4791110 A G 1.441909 8.3455e-06
5:4792006 C T 0.142725 -1.5762e-05
5:4795041 G T 1.426261 2.1498e-05
5:4803549 T G 1.013116 1.0986e-05
5:4809405 C T 0.027810 3.9988e-05
5:4819490 A G 0.173431 -1.9759e-05
5:4824140 T C 0.346154 -2.3076e-05
5:4825712 A G 0.074271 -1.3678e-05
5:4827967 T C 0.026960 1.3577e-06
5:4829327 T C 0.224394 -5.1528e-05
5:4837176 G A 0.027395 2.7175e-05
5:4837192 C T 0.095840 -1.4181e-05
5:4839548 A G 0.120819 1.3460e-05
5:4853391 G A 0.257073 -4.9383e-06
5:4861331 C T 0.148643 2.8014e-05
5:4870005 T C 0.030466 7.5687e-06
5:4872310 A G 0.140720 -1.0204e-05
5:4872931 C T 0.041822 4.1348e-05
5:4876056 A C 0.195798 1.6954e-05
5:4876636 T C 0.122679 -2.8889e-05
5:4881885 G A 0.674337 -2.0454e-06
5:4883271 A G 0.108693 -1.7358e-05
5:4886332 T C 0.226539 -1.3653e-05
5:4886607 G A 0.134069 -7.7274e-06
5:4886982 G C 0.909438 7.6405e-06
5:4894806 C T 0.124890 -3.0812e-06
5:4896482 T C 0.055267 -1.4094e-05
5:4907548 A C 0.048386 -1.5290e-05
5:4916902 C T 0.055776 -4.8555e-05
5:4922271 T C 1.516391 -1.8971e-05
5:4922915 A G 0.170412 -1.6126e-05
5:4923757 T C 0.055500 -1.7734e-05
5:4929407 A G 1.339124 -4.4471e-06
5:4938277 T C 1.316458 -1.1637e-05
5:4938396 G C 0.081133 -2.0271e-05
5:4938915 C A 0.251740 4.6655e-05
5:4941242 T G 1.445220 -4.4815e-06
5:4944080 A G 0.481953 1.3057e-05
5:4949284 C T 1.320415 2.1153e-05
5:4951818 A G 0.033120 -2.6308e-05
5:4958855 T C 0.032653 -3.5335e-06
5:4959279 A G 0.780933 -3.3849e-05
5:4959331 T C 0.021640 -2.6011e-05
5:4982814 G A 0.672311 -8.6084e-06
5:4983619 T G 0.227416 -8.9431e-06
5:4983925 A C 0.022886 -8.8512e-07
5:4992505 A G 0.098082 9.5795e-06
5:4993530 T C 0.035730 5.9377e-06
5:4994013 T C 0.040940 5.0070e-05
5:4997423 A G 0.031812 -2.2050e-05
5:5002228 A G 0.951864 2.7191e-05
5:5009457 G A 0.232979 1.2667e-06
5:5013358 G C 0.083548 -1.6379e-05
5:5020081 A G 0.239477 -2.9278e-05
5:5022661 G A 0.191436 3.3420e-05
5:5036347 A G 0.070460 -6.5011e-06
5:5038035 T C 1.962780 -2.9068e-05
5:5038608 A G 0.043127 1.3818e-05
5:5039187 T C 1.829558 1.5636e-07
5:5042466 A G 0.024405 1.1561e-05
5:5042752 T C 0.042920 2.4120e-06
5:5048828 G T 0.051284 1.2993e-05
5:5050480 A G 1.380119 1.4016e-05
5:5056082 G A 0.109787 1.4033e-05
5:5057009 C G 0.275827 1.1310e-05
5:5058575 T C 0.143849 -1.5529e-05
5:5066418 T C 0.082489 -2.8360e-06
5:5066606 T G 1.818110 -6.4801e-05
5:5070675 A G 0.106148 2.5333e-05
5:5072083 A G 1.895682 -3.5851e-07
5:5073110 G A 0.181296 6.3292e-06
5:5075075 T C 0.297607 1.5757e-06
5:5076033 T C 0.081103 2.5395e-06
5:5092028 G A 0.798194 4.2034e-06
5:5094008 C T 0.227760 -1.7265e-05
5:5103204 G A 0.046036 -6.9117e-06
5:5110692 A G 0.655063 -1.4492e-05
5:5110992 T C 0.095009 -1.0235e-05
5:5111129 A C 0.099381 4.6167e-07
5:5114894 G T 0.125247 2.2586e-05
5:5116544 A G 0.240438 1.9080e-05
5:5121659 A G 0.039852 1.0114e-05
5:5122922 A G 0.035509 1.2998e-05
5:5124098 T C 0.041485 2.1826e-05
5:5124149 A G 1.713497 4.7118e-05
5:5124263 C T 1.289635 1.9204e-05
5:5124549 C A 0.417218 1.4402e-05
5:5131299 G A 0.446535 7.4601e-06
5:5131987 A G 0.102841 -1.3349e-05
5:5133444 C T 0.581097 3.2466e-05
5:5133939 A G 0.221226 -2.3281e-05
5:5135606 G A 0.682428 3.8019e-05
5:5135853 A G 1.268326 -1.3121e-05
5:5137060 C T 0.342143 -4.9746e-05
5:5141326 T C 1.479048 -1.0161e-05
5:5141390 A G 0.039959 -6.8226e-06
5:5144701 T C 0.291203 -2.5604e-05
5:5145199 G A 1.533890 2.8006e-05
5:5146020 C T 0.227743 4.6739e-05
5:5146335 G C 1.613201 2.0005e-05
5:5146395 G A 1.209369 -3.4153e-06
5:5148660 G A 1.242113 4.0591e-05
5:5150687 G A 0.094921 -2.9553e-06
5:5152497 G T 0.077627 -7.1888e-06
5:5154458 C T 0.913291 8.7277e-06
5:5155021 C T 0.057415 1.6621e-05
5:5158559 A G 0.065634 -2.5778e-06
5:5160105 T C 0.035130 4.0828e-06
5:5160319 G A 0.339416 2.4820e-05
5:5161189 C T 0.538100 3.3187e-05
5:5162228 T C 1.486280 1.6205e-05
5:5166023 A G 0.027625 -1.9398e-05
5:5166159 C T 0.705006 9.9202e-06
5:5166415 T C 0.060233 5.8711e-06
5:5167648 C T 0.239643 -3.2359e-05
5:5169346 G A 0.528953 -3.1264e-05
5:5173010 A G 0.381060 3.3673e-06
5:5176672 A G 0.274545 2.4260e-06
5:5176958 C T 1.894108 -1.0647e-05
5:5179628 T C 0.026869 5.8472e-06
5:5179745 A G 0.686090 -3.3745e-05
5:5179885 A G 0.073547 -1.3031e-05
5:5181439 G A 0.036600 9.4100e-06
5:5182286 T C 0.028524 -3.1193e-06
5:5182849 A G 0.037441 1.8397e-05
5:5187684 T C 0.042744 1.9169e-05
5:5190182 T C 0.063307 -1.5633e-05
5:5190864 A G 0.063148 -1.3179e-05
5:5191032 G A 0.026564 -1.5078e-05
5:5191047 G T 0.115246 3.3250e-05
5:5196681 C G 0.415264 5.0212e-06
5:5198715 A G 0.271958 1.3830e-05
5:5202120 G A 1.466263 -9.8775e-06
5:5206891 A G 0.769598 -7.2626e-06
5:5208216 C T 0.073664 -1.6999e-05
5:5208254 C T 0.709982 1.5265e-05
5:5209210 A G 0.076787 1.9465e-05
5:5211315 T C 0.022591 3.9733e-06
5:5212079 A G 0.494291 -1.2199e-06
5:5221300 G A 0.260870 -1.6485e-06
5:5224162 T C 0.029946 -2.5422e-05
5:5224299 A G 0.408679 2.0150e-05
5:5230526 G A 0.429517 4.0497e-05
5:5235028 C T 1.510533 1.8039e-05
5:5239081 G T 0.216574 -2.1233e-06
5:5239309 A G 0.033695 -3.4115e-06
5:5241271 A G 0.358852 -4.2028e-06
5:5241671 T C 0.040015 -4.9161e-05
5:5242711 T C 0.025152 -8.8471e-06
5:5244321 A G 0.074067 2.0718e-05
5:5245669 A G 0.091045 -2.7558e-05
5:5247833 A G 0.030968 -1.3077e-05
5:5248659 G A 0.071230 5.9126e-06
5:5249101 A G 0.935058 8.7622e-07
5:5253439 T G 0.290089 8.9057e-06
5:5260683 A G 0.978302 -1.1972e-05
5:5267212 A G 0.053251 1.2630e-05
5:5269504 C T 0.167614 -8.6833e-06
5:5270207 T C 0.081947 3.9719e-05
5:5270394 C T 0.429410 -1.5764e-05
5:5285638 C T 0.575050 3.9341e-05
5:5285689 G T 0.736501 1.5425e-05
5:5287851 C T 0.059642 -1.1962e-05
5:5288590 T C 1.800174 -3.2359e-06
5:5290139 C T 0.189628 3.4690e-05
5:5299686 A G 1.105382 3.3860e-05
5:5301148 C T 1.559645 9.7817e-05
5:5303424 A G 0.049067 1.1593e-05
5:5304604 C G 0.116970 3.4412e-05
5:5307371 T G 0.033146 -1.2491e-05
5:5307895 G A 0.173798 4.5000e-05
5:5308752 A G 0.226036 -4.2555e-05
5:5309403 A G 0.043283 -1.2017e-05
5:5309811 T C 0.926011 4.9661e-05
5:5310409 T C 0.034594 1.3742e-05
5:5313459 G C 1.593996 -9.1140e-07
5:5315822 A G 0.039025 -1.8952e-05
5:5318581 C A 0.195464 1.9580e-05
5:5318668 G A 0.095762 1.9905e-05
5:5319335 C T 0.041472 2.8213e-06
5:5320850 C T 0.042754 -5.7086e-06
5:5320959 T C 0.155884 2.0109e-05
5:5323850 T C 0.057545 4.1809e-06
5:5324966 T C 0.040326 7.3028e-06
5:5325269 G T 0.201033 -5.9051e-08
5:5325763 G A 0.895014 7.2026e-06
5:5327232 T C 0.056617 -2.7220e-06
5:5328355 T C 0.067877 -5.2298e-05
5:5329658 A G 1.284993 1.2074e-05
5:5329706 T C 0.133543 1.2226e-05
5:5331742 G A 0.074226 -1.4754e-04
5:5333766 T C 0.170266 -7.6036e-07
5:5341822 A G 0.025720 5.1545e-06
5:5343320 T C 0.056805 -3.1457e-05
5:5348292 A G 1.613309 6.3117e-06
5:5350575 C A 0.473008 -2.2275e-05
5:5357708 C T 0.020666 2.2539e-06
5:5361432 T C 0.098095 1.2864e-05
5:5361557 T C 0.251938 -1.6735e-05
5:5367152 T C 0.028096 -1.6290e-08
5:5371182 A C 0.335362 -1.4776e-05
5:5379195 C T 0.071197 4.1385e-05
5:5383115 G T 0.214643 5.6224e-06
5:5390365 G A 0.913083 -1.9223e-05
5:5399145 A G 0.697616 2.8746e-05
5:5399472 C T 0.301777 4.3483e-05
5:5400245 T C 0.241434 -1.7181e-04
5:5401773 T G 1.136721 4.4113e-05
5:5404126 A G 0.138256 -7.0543e-06
5:5404366 C T 1.691273 4.1359e-07
5:5405699 C T 0.761364 -4.9223e-05
5:5406015 A G 1.898724 1.3096e-06
5:5406467 A G 0.480103 -6.7776e-05
5:5415012 C T 1.230924 1.5107e-05
5:5418072 C T 0.892910 -1.5660e-06
5:5420243 C T 0.901648 -1.2355e-05
5:5421137 G A 1.922970 -1.1300e-05
5:5424361 T A 0.046964 2.2693e-05
5:5424371 G A 0.028735 1.1685e-05
5:5433053 A G 0.024276 1.0694e-06
5:5442743 C T 0.045782 2.0584e-05
5:5462148 A G 1.314420 -9.5310e-06
5:5473866 C G 0.030400 -2.4915e-05
5:5474491 A G 0.051333 1.9900e-05
5:5480946 T C 0.506592 2.3499e-05
5:5481072 G T 0.600345 -9.1155e-07
5:5482830 G A 0.030371 -2.9375e-05
5:5484210 A G 0.028271 -4.2858e-06
5:5492718 T A 1.284536 -2.0053e-06
5:5504594 C T 1.889067 -4.5359e-06
5:5509225 T G 0.077056 5.5966e-06
5:5515538 A G 0.044377 -3.5719e-05
5:5521830 A G 1.302806 1.3058e-05
5:5532546 G T 1.763499 5.5034e-05
5:5534081 A G 0.037489 2.2517e-05
5:5535854 G A 1.765463 2.9744e-05
5:5536935 A G 0.185940 -1.9781e-05
5:5545464 T C 0.047282 -5.7482e-06
5:5546061 C T 0.028180 2.2731e-05
5:5546083 G T 0.847002 1.9619e-05
5:5546208 C A 0.023746 2.7332e-05
5:5546893 C T 0.671334 -7.1419e-05
5:5550595 C T 0.424872 1.2096e-05
5:5556446 C T 0.033653 6.7526e-06
5:5561758 T C 0.032111 -2.0160e-06
5:5562089 A G 0.121585 1.3023e-04
5:5562114 T C 0.023737 2.8603e-08
5:5563318 T C 0.024574 -5.0128e-06
5:5563740 G A 0.656520 1.4643e-05
5:5566114 G T 0.531293 -3.1571e-05
5:5568096 T C 0.116626 7.4937e-06
5:5570891 C T 0.029144 -3.3333e-05
5:5575178 T C 0.114497 5.4851e-05
5:5576707 T C 0.170464 2.8638e-05
5:5578400 T C 0.064491 -3.7623e-06
5:5579112 A G 0.342217 -2.5102e-05
5:5579439 A G 0.029446 6.2229e-07
5:5580939 A C 1.541796 -8.7001e-06
5:5582115 C A 0.118557 -1.7234e-06
5:5583189 C T 0.037583 1.1215e-05
5:5584432 G A 0.138217 -2.4282e-05
5:5585303 G A 1.614221 -3.5826e-06
5:5586855 A G 1.808178 -1.3966e-05
5:5596283 A G 1.477081 1.0609e-06
5:5599601 T C 0.064147 -4.0576e-06
5:5599920 T C 1.534032 1.7661e-05
5:5601175 C A 0.293650 1.1070e-05
5:5607865 G T 1.063683 -1.6551e-05
5:5608058 T C 0.643212 9.8353e-06
5:5609200 T G 0.072048 -1.4721e-05
5:5621492 T C 0.964481 -6.7081e-07
5:5622224 T C 1.840578 -6.1270e-06
5:5627872 A G 0.658383 -1.9577e-05
5:5628172 T G 1.096083 8.4476e-06
5:5629063 C T 0.921078 -1.2577e-05
5:5633309 A G 0.022825 -2.7416e-05
5:5638530 G T 0.508533 -4.8009e-06
5:5639130 G C 0.383196 8.7284e-06
5:5642203 G A 0.026629 -2.8691e-05
5:5644918 C T 0.151285 4.5600e-05
5:5648475 A C 0.051446 2.8095e-05
5:5649753 A G 0.473764 1.0049e-05
5:5650434 A G 0.057344 -8.1455e-06
5:5654026 T G 0.031939 -2.9373e-05
5:5656630 T C 0.035376 -2.2911e-05
5:5657885 A G 0.094648 1.7056e-04
5:5658833 T G 0.111364 -7.7632e-06
5:5665597 C A 1.504288 -2.4432e-05
5:5668468 T C 0.077468 -3.8895e-05
5:5675939 A G 0.082506 -1.2235e-05
5:5678997 C T 0.394277 6.5509e-06
5:5686946 C T 0.045179 1.7552e-05
5:5688524 C T 0.254444 1.1579e-05
5:5692635 C T 0.056159 -2.2785e-05
5:5694586 G A 0.146685 4.8431e-05
5:5699556 C T 0.024960 3.6132e-06
5:5703006 G A 0.054137 -2.1547e-05
5:5703184 G A 0.535412 -9.1615e-06
5:5703311 T C 0.090507 4.8905e-05
5:5710888 G T 0.099520 1.2302e-06
5:5713528 T G 0.406384 -2.1861e-05
5:5715828 T C 0.079812 -5.6041e-06
5:5718247 G A 0.408205 -2.7900e-05
5:5722271 C A 0.083742 -1.3037e-05
5:5722317 A C 0.433055 -1.9062e-05
5:5723290 T C 0.395079 -7.2020e-06
5:5725572 T C 0.061878 5.3230e-05
5:5726795 C A 0.028807 -1.2035e-08
5:5726847 C T 0.034003 -1.7576e-05
5:5732146 C T 1.036493 5.3477e-05
5:5737730 C T 0.572917 2.0405e-06
5:5748960 C A 0.083797 -1.1736e-05
5:5753919 T G 0.215620 -2.4791e-05
5:5757437 T G 0.049632 1.9163e-05
5:5761462 A G 0.024870 3.9753e-06
5:5763130 T C 0.975689 -3.1936e-05
5:5764798 T C 0.047438 1.1605e-05
5:5769499 A G 0.069519 -3.3202e-06
5:5771990 A G 0.105499 2.2065e-05
5:5772601 G A 0.761766 1.7226e-05
5:5775631 G A 0.758231 1.1717e-05
5:5777625 A G 0.135179 1.9660e-05
5:5784492 C T 0.088121 -2.9066e-05
5:5785680 T C 0.020773 -7.9313e-07
5:5792507 T C 0.600991 1.9011e-06
5:5795406 C T 0.639635 -1.8396e-05
5:5796868 T C 0.114227 -4.5586e-05
5:5797519 C T 0.660151 -1.6313e-05
5:5797909 T C 1.147117 -2.5437e-05
5:5798853 T C 1.722128 5.6205e-06
5:5800155 A G 0.053118 5.0223e-06
5:5800497 A G 0.503019 1.4285e-05
5:5801398 G A 0.105123 2.2247e-05
5:5802571 G A 0.627642 -7.3071e-07
5:5802680 C T 0.298762 3.2112e-06
5:5803811 A G 0.037353 -7.3759e-06
5:5803974 A G 1.637698 2.1830e-05
5:5804205 C A 0.170487 3.5513e-05
5:5807403 T G 0.069337 -2.5288e-05
5:5807858 T C 0.598193 -4.5968e-06
5:5807951 A G 0.465127 -4.4560e-07
5:5808963 T C 0.270835 -1.0369e-05
5:5809276 T C 0.725033 2.0206e-05
5:5809864 A G 0.189605 3.1676e-06
5:5811449 T C 0.721034 1.5282e-05
5:5818164 A G 0.918439 1.7432e-05
5:5818500 T C 0.121037 2.8171e-05
5:5820985 C A 0.597005 -2.3956e-06
5:5826215 A G 0.264720 -2.0923e-05
5:5826272 T G 1.366003 -9.7805e-06
5:5827303 G A 0.112082 -2.9076e-05
5:5829948 A G 0.316449 -3.1165e-05
5:5834402 T C 0.062982 -5.5262e-05
5:5836170 A G 0.038950 -2.0557e-05
5:5836370 G A 1.291504 5.2507e-05
5:5836435 C T 0.457158 -7.6791e-07
5:5844793 G A 0.146822 1.2709e-05
5:5845997 A C 1.123770 2.1409e-05
5:5853397 C A 1.271844 -3.8860e-06
5:5855016 C T 0.291709 -1.3988e-06
5:5860802 G A 0.090951 -1.2211e-06
5:5866063 T C 0.495563 3.7580e-05
5:5867397 A C 1.907302 4.9816e-06
5:5868102 T C 0.686369 -1.0607e-05
5:5882495 C T 0.062281 -2.4231e-05
5:5882685 T C 0.331357 -2.4687e-06
5:5895198 A C 1.614435 1.9439e-06
5:5895882 T G 0.280423 -2.1664e-05
5:5897546 A G 0.148065 -1.8027e-05
5:5897694 C T 0.924759 -5.7010e-06
5:5901406 T C 0.096651 4.1831e-06
5:5902726 T C 0.690293 6.5003e-06
5:5906143 G A 0.047480 -1.1445e-05
5:5909591 A C 0.032890 -4.0302e-06
5:5909943 G C 0.111903 -2.8668e-05
5:5910657 A G 0.777041 6.1394e-06
5:5911337 A G 0.057990 -4.5385e-05
5:5914817 C T 1.300567 -2.1645e-05
5:5917437 A C 1.335907 2.9085e-06
5:5924396 T C 0.054874 -2.6937e-05
5:5937537 T C 0.222884 3.5158e-06
5:5938903 G A 0.090189 -5.0738e-07
5:5940670 A G 0.120186 -1.9837e-05
5:5954604 T C 0.168942 -3.1132e-05
5:5956324 G C 0.044289 8.3200e-06
5:5957914 A C 0.040729 2.1895e-05
5:5959122 T C 0.180945 -7.6896e-07
5:5959337 T C 0.033792 4.5057e-05
5:5962496 A G 0.635585 1.9597e-05
5:5971292 G A 0.121842 -2.5384e-06
5:5972039 C T 0.101526 -2.6301e-06
5:5972828 A G 0.081207 -2.9531e-06
5:5973391 A G 0.053056 3.6971e-06
5:5974572 T A 0.058574 2.2194e-05
5:5974658 G A 0.031446 2.0829e-05
5:5976200 G T 0.078211 3.8404e-05
5:5977222 A G 0.087228 1.7524e-07
5:5978384 A C 0.036243 -1.3305e-05
5:5980778 G A 0.117690 -7.2856e-08
5:5983412 G C 1.861517 -8.8015e-07
5:5985960 G A 0.188495 4.4239e-06
5:5988928 A G 0.023682 1.3854e-06
5:5990736 A G 0.039278 -9.8179e-06
5:5995918 A C 0.044007 -5.3622e-06
5:6004129 T C 0.116623 -2.2936e-05
5:6009460 T C 0.065601 -1.7644e-05
5:6016988 C A 1.198524 3.5935e-06
5:6019206 T C 0.319506 -2.8201e-05
5:6022683 T C 0.507076 3.2573e-05
5:6024821 C T 0.279001 2.7400e-05
5:6032131 T C 0.072070 2.3413e-06
5:6034364 A G 1.492492 -4.5841e-06
5:6038181 C T 0.588929 4.6598e-05
5:6038726 G A 0.123786 1.6075e-05
5:6039215 T C 0.067753 -1.8875e-05
5:6041214 C T 0.037713 1.0613e-05
5:6042476 T G 0.069892 3.3555e-05
5:6054621 T G 1.232557 -3.6904e-05
5:6056439 A G 0.142258 -3.7356e-05
5:6058009 G A 0.318837 -2.6782e-06
5:6060698 A G 0.052913 -1.0759e-05
5:6068669 T C 0.047013 6.1388e-06
5:6079941 T C 0.097602 -1.1952e-05
5:6083741 T C 0.063307 -1.0463e-05
5:6088734 A G 0.518978 4.5663e-05
5:6090182 T G 1.257417 2.9262e-05
5:6103743 A G 0.998218 1.7249e-05
5:6112849 G T 0.031114 -3.7014e-05
5:6116748 T C 0.183370 -3.3537e-05
5:6117368 T C 0.059911 1.5692e-05
5:6125330 T G 0.261854 8.0533e-06
5:6133921 A C 1.212378 2.1643e-05
5:6136423 C T 0.135526 -3.0267e-05
5:6136714 G A 0.063985 -2.7761e-05
5:6140962 T C 0.147218 1.8194e-05
5:6142364 G T 0.175538 -9.8784e-07
5:6144009 T C 0.120167 1.4075e-05
5:6153919 C T 1.699956 3.4673e-05
5:6160323 G A 0.476309 3.1154e-05
5:6160705 C G 0.037330 1.0354e-05
5:6162445 C T 0.155553 3.1793e-05
5:6165886 G A 0.167368 -1.9957e-07
5:6167854 C T 0.906786 -6.5284e-07
5:6178297 A C 0.039158 1.1256e-05
5:6179627 A G 0.490136 2.5546e-06
5:6179771 C T 1.827144 3.7993e-06
5:6182020 T C 0.881105 -8.3832e-07
5:6182342 C T 0.261627 7.0335e-05
5:6184207 T C 0.056445 1.9613e-05
5:6192250 T C 0.052959 -2.6617e-05
5:6206875 G T 0.224527 -5.1209e-05
5:6206912 T C 0.046480 -1.1743e-05
5:6209311 T C 0.077741 2.7592e-05
5:6213150 T C 0.052608 -1.5080e-05
5:6213354 T C 1.422431 6.8428e-07
5:6216582 C T 0.021471 4.4897e-06
5:6222490 A C 0.053871 -9.0838e-06
5:6229765 A G 1.121676 -3.5790e-05
5:6230002 A G 0.703718 4.2293e-05
5:6244943 C T 0.065881 -5.3580e-05
5:6246849 C T 0.104220 -1.6342e-05
5:6247401 G A 0.304358 5.2136e-05
5:6250025 G T 1.139908 -2.9457e-05
5:6250297 A G 0.040216 3.2856e-06
5:6252929 T C 0.951507 1.1943e-05
5:6257553 T C 0.156105 -1.7634e-05
5:6258487 G A 0.084080 -1.4796e-05
5:6258496 A G 1.421289 1.5404e-05
5:6265235 C T 0.057321 1.3945e-05
5:6267413 G A 0.082087 -1.4209e-05
5:6268898 G A 0.049570 1.1113e-05
5:6269588 G A 0.049914 -3.1572e-06
5:6270006 G A 0.033802 1.5236e-05
5:6272266 C T 1.822470 2.8877e-05
5:6273100 C T 0.748832 3.6245e-05
5:6276222 T C 0.673775 2.4981e-05
5:6276869 C T 0.223478 -1.1669e-04
5:6279911 T G 0.049486 8.0608e-06
5:6283172 A G 1.659062 4.1147e-05
5:6284650 T C 0.058052 1.9674e-05
5:6285524 A C 0.086673 -6.5087e-06
5:6286955 T C 0.624237 1.6083e-05
5:6287868 C T 1.556042 -3.3150e-05
5:6295247 T C 0.338780 -4.1512e-05
5:6295622 T C 0.220395 -1.9170e-05
5:6296710 G A 0.750980 4.9212e-05
5:6301052 C G 0.851114 -2.2462e-05
5:6304510 C T 0.119800 -1.3764e-06
5:6304578 A G 0.306757 -6.1958e-05
5:6310400 T C 0.112192 -9.6372e-06
5:6311896 A G 0.574820 2.7973e-05
5:6312237 G C 0.372721 -3.3058e-05
5:6313383 A G 0.065536 -3.4013e-05
5:6316632 T C 0.024629 -1.4013e-05
5:6316812 T C 0.033721 2.0992e-05
5:6317260 G A 0.926291 -8.0121e-06
5:6318267 T C 0.070006 6.5880e-07
5:6319885 C G 0.041316 1.2321e-05
5:6323506 C T 0.043890 -1.9828e-05
5:6324293 G A 0.128454 -2.4130e-05
5:6324632 T C 0.026230 7.9219e-07
5:6325532 C T 0.184249 2.8673e-06
5:6327239 C T 1.183344 -2.0990e-05
5:6328374 T C 0.734638 -2.0492e-06
5:6328426 T C 0.116382 3.2897e-06
5:6338390 A G 0.422977 -4.4580e-06
5:6345055 A G 0.339234 -4.4243e-07
5:6345634 T C 0.402671 -5.5086e-06
5:6352850 G T 0.132394 3.3067e-05
5:6360335 C A 0.173019 1.0551e-05
5:6363684 A G 0.044007 -4.5733e-06
5:6365689 C T 0.959142 -4.3426e-05
5:6370055 A G 0.204617 4.7663e-06
5:6370215 A G 1.002843 1.0043e-05
5:6377973 C T 0.437420 4.5397e-05
5:6379214 C G 0.150259 6.3000e-05
5:6382153 G A 0.558522 -7.2197e-05
5:6398479 T C 0.084255 2.7531e-05
5:6406409 C T 0.096560 3.9047e-05
5:6408074 A G 0.047438 1.1438e-05
5:6411811 G A 0.215253 -3.0053e-05
5:6413449 C T 0.251574 3.1876e-05
5:6415844 A G 0.162441 2.4478e-05
5:6421804 G A 1.323476 -6.5387e-06
5:6425946 C A 1.061054 -2.2594e-05
5:6430604 C T 0.267109 2.0900e-05
5:6432740 C A 1.564284 -1.1238e-05
5:6438934 A G 0.029761 -3.6559e-06
5:6450941 C T 0.605071 -2.5260e-05
5:6452112 A G 0.314602 5.6919e-05
5:6454819 G A 0.243187 3.6857e-05
5:6456423 A G 0.287236 -2.2851e-05
5:6456627 G A 1.224657 -1.1233e-06
5:6457480 G A 0.418871 -5.0667e-05
5:6461034 T C 0.344317 -3.9085e-05
5:6462277 A G 0.143511 8.2907e-05
5:6462338 G A 1.909081 9.7905e-05
5:6465889 T C 0.053621 -3.0152e-05
5:6468051 A G 0.400025 -8.9471e-06
5:6468561 C A 0.092519 -1.4875e-05
5:6469031 C T 1.203166 2.7930e-05
5:6473276 T A 0.070993 -5.5456e-06
5:6475134 A C 0.065553 -7.5998e-06
5:6478288 T G 1.831314 1.9330e-05
5:6484012 T C 0.823687 3.1273e-05
5:6489752 C T 0.097118 4.7264e-05
5:6500883 A G 0.048016 -1.2281e-05
5:6504217 C T 0.264457 5.8317e-05
5:6504824 C T 0.109543 4.7132e-06
5:6507345 A C 0.449239 -3.8121e-05
5:6521659 C G 0.899967 -1.2729e-05
5:6521824 G T 0.377431 1.1488e-05
5:6523131 G A 0.021302 3.3776e-05
5:6525852 G A 0.086083 -6.8826e-05
5:6528138 G T 0.090367 1.0721e-05
5:6529009 C A 1.244356 -4.2303e-05
5:6531702 C T 0.040566 6.1419e-06
5:6536485 T G 0.548820 3.4853e-06
5:6537020 A G 0.073275 3.2058e-05
5:6550709 T C 0.112737 -3.3899e-06
5:6551900 A G 0.062950 -1.7694e-05
5:6553167 T C 0.529754 1.3899e-05
5:6558847 T C 0.027849 1.4903e-05
5:6559761 T C 1.473413 1.9193e-05
5:6559842 A G 0.059451 5.5300e-06
5:6564900 G A 0.913161 2.6252e-05
5:6566090 A G 0.043595 5.9193e-06
5:6569393 A G 0.798509 2.6430e-05
5:6572494 A G 0.256148 -1.3403e-05
5:6572542 T G 0.482171 1.6007e-05
5:6576320 G A 1.414346 -4.6326e-05
5:6577009 A G 0.944840 2.0939e-06
5:6581849 T C 0.597962 -2.0750e-05
5:6584091 A G 0.059275 3.7478e-05
5:6588723 A G 0.035172 -2.0443e-05
5:6595689 C T 0.047318 7.9647e-06
5:6596308 C T 1.619943 -2.4058e-06
5:6598782 T C 0.572349 -5.2800e-05
5:6599222 G A 0.858602 -2.7645e-05
5:6600200 T C 0.021747 -2.7603e-05
5:6600889 T C 0.033104 2.6695e-05
5:6601004 C T 0.474991 -2.0560e-05
5:6601257 C T 0.127220 -1.9435e-05
5:6601309 T C 1.608566 -1.1695e-05
5:6604787 T C 0.394251 -4.8890e-05
5:6604971 C T 0.046503 1.5977e-06
5:6608150 C T 1.353678 -5.8987e-06
5:6609024 T C 0.628580 3.6506e-06
5:6612572 A C 0.057977 2.0346e-05
5:6620088 T C 0.044653 5.8584e-06
5:6623085 C T 1.224640 2.3144e-06
5:6627412 C T 0.111679 2.6879e-05
5:6635591 C G 1.074641 4.3896e-05
5:6636450 A G 0.763762 2.1996e-05
5:6637380 G A 1.102036 4.2618e-05
5:6637908 A G 0.022533 -5.8845e-06
5:6641557 A G 0.094243 9.3965e-06
5:6642720 G A 0.088945 1.3338e-05
5:6649041 T C 0.024808 1.4038e-05
5:6652129 C T 0.054218 5.3865e-06
5:6653474 G A 0.084635 -1.7190e-06
5:6657530 C T 0.057811 3.7688e-05
5:6665781 A G 1.528654 3.8385e-06
5:6669762 C T 0.865198 2.0262e-05
5:6670875 T C 0.055176 -2.6516e-06
5:6671959 A G 1.382913 -1.2026e-06
5:6672760 T C 0.055965 2.0810e-05
5:6676626 G A 0.125422 4.2365e-06
5:6677165 C T 0.200290 -8.5285e-06
5:6682792 C G 0.055903 3.5103e-05
5:6685097 A G 0.551388 -1.3079e-06
5:6687678 T C 1.934356 2.6888e-06
5:6687880 T C 0.529417 2.2279e-06
5:6702615 G C 0.059204 7.4193e-06
5:6707722 T C 0.055903 8.8755e-06
5:6718563 G A 1.342165 -1.9708e-05
5:6727188 G A 0.586401 1.7010e-06
5:6728186 A G 0.064300 2.0299e-05
5:6734079 G A 0.754943 -2.1255e-05
5:6741558 G T 0.060252 -2.3701e-06
5:6743574 T C 0.065913 -1.8333e-05
5:6746648 C T 0.528797 -1.4135e-05
5:6753728 A G 0.617044 2.4115e-05
5:6754086 A G 0.057867 1.0459e-05
5:6760234 G A 0.437148 -2.7011e-06
5:6766581 G A 0.790589 7.1701e-05
5:6770798 T C 0.053715 3.4167e-05
5:6777769 C T 1.888295 6.9595e-05
5:6784693 C T 0.028433 -3.7054e-05
5:6786430 A C 0.048034 4.1586e-05
5:6786803 C T 0.068133 1.1181e-05
5:6787647 C A 0.102581 7.1417e-05
5:6794098 A G 0.410078 5.8013e-06
5:6795649 C T 0.594723 -1.9637e-06
5:6796770 G A 0.120667 5.2346e-05
5:6806763 C T 0.561697 -5.1060e-05
5:6820161 A G 0.286847 8.0154e-06
5:6821914 A G 0.696561 1.8878e-05
5:6825990 T A 1.631602 3.4094e-05
5:6826973 C G 0.251555 1.8790e-05
5:6827854 T C 1.070058 2.0932e-05
5:6834167 C T 0.118236 4.3357e-05
5:6836824 T A 0.116746 1.5637e-05
5:6836846 C A 0.021831 -1.2434e-06
5:6836887 A C 0.358424 -2.7514e-05
5:6837641 G T 0.433259 -2.3425e-05
5:6839165 G C 0.144712 3.4966e-05
5:6840848 T C 0.062307 -4.4327e-05
5:6842352 A T 0.067357 1.7656e-05
5:6845081 C T 0.205594 -8.4851e-06
5:6848772 C T 0.104892 3.9682e-05
5:6849355 A G 0.812375 -2.4703e-05
5:6856767 G A 1.311018 5.1614e-06
5:6857111 A G 0.069490 1.1173e-05
5:6857206 T C 0.030968 1.9326e-05
5:6857745 C T 0.111497 -5.0201e-06
5:6858350 C T 0.046126 -3.1417e-06
5:6864779 G A 0.098680 6.2043e-05
5:6865892 G A 0.709044 2.0499e-05
5:6872087 A G 1.514622 -3.2452e-05
5:6873013 G A 1.093386 -2.0940e-05
5:6874018 G C 0.022023 1.1350e-05
5:6875369 A G 0.279290 7.5669e-06
5:6877216 A G 0.112828 3.0857e-05
5:6879564 G A 0.421311 -4.3323e-05
5:6880169 C A 0.056396 5.4392e-05
5:6881160 C T 0.063582 -2.1310e-05
5:6884986 A C 0.418260 7.1418e-05
5:6891363 A C 1.829516 7.3282e-05
5:6891874 T C 0.265239 1.3840e-05
5:6892417 A G 0.368567 2.2551e-05
5:6892937 A G 0.188427 -1.5047e-05
5:6900104 G A 0.077478 -5.8303e-06
5:6902045 G T 0.614730 2.7745e-05
5:6906477 C G 0.092363 7.0035e-05
5:6910323 G A 0.093197 4.8065e-06
5:6919195 G A 0.763259 -8.0312e-06
5:6920954 T C 0.237091 1.3191e-05
5:6938242 A G 0.115110 -4.1541e-05
5:6940857 A G 0.251831 5.9710e-06
5:6956305 A G 1.433655 2.0303e-05
5:6956341 C T 0.200433 7.4070e-08
5:6962368 A C 0.854973 2.3910e-06
5:6963783 G A 0.348076 1.9579e-05
5:6964521 G T 0.053335 1.4234e-05
5:6974123 C G 0.069490 -7.9300e-05
5:6975654 T C 0.033669 -1.0532e-06
5:6987376 A G 0.484514 7.5523e-07
5:6995353 T C 0.115435 -5.7921e-05
5:7007775 C A 0.022714 -2.0707e-05
5:7013648 T C 0.109066 1.7319e-05
5:7017756 T C 1.287811 -1.9025e-05
5:7018136 C A 0.227046 -5.3023e-06
5:7023347 C G 0.544367 3.7627e-05
5:7025678 A G 0.183211 -7.0519e-05
5:7033263 T C 0.049054 1.7818e-05
5:7036923 A T 0.433736 2.3995e-05
5:7041391 A C 0.044896 2.2143e-05
5:7043538 A G 0.646422 -3.6273e-06
5:7046779 A G 0.412694 5.2144e-05
5:7065617 G A 0.157750 -5.3718e-06
5:7066238 C T 0.075982 -2.9957e-05
5:7067479 A G 0.050486 -2.6656e-05
5:7068675 T C 0.234339 7.5312e-07
5:7069043 C T 0.032299 2.2716e-05
5:7069729 T C 0.039333 -9.1189e-06
5:7071229 T C 0.539524 -2.7736e-05
5:7072724 G C 0.166514 -6.0957e-06
5:7079496 C T 0.761412 -1.5082e-05
5:7081735 C T 1.536100 -3.4828e-05
5:7082047 T C 0.242755 1.0860e-06
5:7092360 C T 0.025236 2.3028e-05
5:7094404 T C 0.027680 -5.2038e-05
5:7101299 T C 0.647529 8.3380e-06
5:7103288 G A 0.925466 -4.6417e-05
5:7112625 A G 0.533461 -1.6173e-05
5:7116181 C T 0.086394 1.5008e-05
5:7119293 T C 0.515953 -9.7528e-06
5:7119543 G C 0.051265 -1.7422e-05
5:7131415 A G 0.112753 -1.1310e-04
5:7131586 A G 0.032361 2.9185e-05
5:7142633 A G 0.357856 1.4271e-05
5:7146936 T C 0.138392 -4.1457e-06
5:7151032 A G 0.481041 -1.1901e-05
5:7155612 T C 1.755154 1.3353e-05
5:7164605 T C 0.767966 1.3370e-05
5:7164967 A G 0.177605 6.8291e-06
5:7168261 T C 1.644923 -6.1130e-06
5:7169074 A G 0.068562 -1.6823e-05
5:7203093 T C 0.747965 1.3702e-06
5:7223816 C T 0.135400 3.3513e-06
5:7226862 C T 1.263785 8.8640e-06
5:7227244 A G 0.064832 -1.7280e-05
5:7228047 T C 0.444792 -7.6897e-07
5:7230341 A G 0.093162 8.7028e-06
5:7230383 G A 0.107645 2.0027e-05
5:7238212 G A 1.254038 -1.8304e-05
5:7242134 G A 0.283383 1.1603e-05
5:7244711 A G 0.023243 -5.9081e-06
5:7245526 G T 0.040333 8.0477e-06
5:7250769 T C 0.164914 -7.0463e-06
5:7257524 T C 1.114097 1.2289e-05
5:7258672 G A 0.487968 -4.4213e-05
5:7259811 T C 0.116067 -2.5358e-07
5:7261279 A G 0.025334 4.9147e-06
5:7262964 G A 0.021916 8.4833e-06
5:7269994 G A 0.357171 -1.0270e-05
5:7271164 G A 1.605934 -7.9526e-05
5:7271762 C A 0.304007 1.8169e-05
5:7276067 G A 0.545779 6.1204e-05
5:7278948 T C 1.199544 -8.2218e-06
5:7279068 T G 1.107943 -3.7960e-06
5:7280506 G C 0.042209 4.0020e-05
5:7281857 A G 0.645533 3.7965e-05
5:7314820 G A 0.626896 2.6761e-05
5:7315777 A G 0.183743 -1.4254e-05
5:7316956 G A 0.543118 1.2266e-06
5:7320374 G A 0.203880 -1.2120e-06
5:7321970 G A 0.050664 -1.6411e-05
5:7328337 T G 0.069818 -1.5050e-05
5:7339111 C T 0.697729 4.6049e-06
5:7348680 G A 0.513863 3.3208e-06
5:7357838 G A 0.118580 1.2446e-05
5:7359857 C T 0.406988 2.2253e-06
5:7360056 G A 0.082265 1.7392e-05
5:7361530 G A 1.723449 2.2383e-05
5:7371327 A G 1.109105 -1.6044e-06
5:7375600 G A 0.086131 -2.4842e-06
5:7378617 T C 0.080578 4.8496e-06
5:7389539 G T 0.098147 -6.7027e-06
5:7391434 A C 0.567257 1.6375e-05
5:7394979 C A 0.404631 7.2494e-06
5:7395737 A G 0.074810 -3.0051e-05
5:7405918 T C 0.132381 2.7812e-05
5:7406723 A G 0.151924 6.4023e-05
5:7411383 A G 0.088131 1.5517e-05
5:7414438 A G 0.039654 2.4437e-05
5:7417187 A C 0.576381 1.8668e-06
5:7418434 C G 0.071142 5.8134e-09
5:7424792 A G 0.051881 -2.8455e-06
5:7427205 T C 0.633033 1.1748e-05
5:7434617 G A 1.635296 2.6291e-05
5:7441829 A G 0.142200 -7.1983e-06
5:7445817 A C 1.609991 1.5259e-05
5:7451620 G A 0.087280 -2.0054e-05
5:7457235 A C 0.047477 5.0689e-05
5:7463625 C A 0.715572 7.0520e-05
5:7466176 G A 0.384199 2.9598e-05
5:7474691 T G 0.042611 -1.1340e-05
5:7475407 G A 0.098225 -2.3292e-05
5:7477991 C A 0.044624 3.1784e-06
5:7482175 G C 0.466394 3.0487e-05
5:7484799 G A 0.066750 2.8838e-05
5:7486524 G A 1.219165 1.2763e-05
5:7493177 C T 0.448567 1.1931e-05
5:7495390 C T 0.036444 -2.2826e-05
5:7495731 A G 0.650395 -3.7256e-05
5:7497783 A G 1.375143 2.9983e-06
5:7505468 A G 0.043900 1.4107e-05
5:7508319 T C 0.035422 -4.4479e-06
5:7509773 T C 0.270802 2.1499e-05
5:7509924 T C 0.339789 -2.0561e-05
5:7510019 C T 1.936885 4.3169e-06
5:7515214 T C 0.273912 8.2853e-07
5:7519755 G A 0.028300 -9.9294e-06
5:7520881 T G 0.500532 9.6372e-06
5:7528886 T G 1.940290 -2.2974e-06
5:7530324 G A 1.065261 1.2446e-05
5:7539296 T C 0.916436 1.2183e-05
5:7541566 A G 0.117869 9.8272e-06
5:7544610 G A 0.030767 -1.0465e-05
5:7552908 C T 0.037872 -5.9083e-06
5:7555561 T C 0.813618 8.2956e-06
5:7569108 G A 0.030277 2.3607e-06
5:7585198 T C 0.131940 1.3184e-06
5:7585552 C G 0.061466 2.4940e-05
5:7586619 A G 0.078604 -3.0577e-06
5:7586641 G T 0.256005 2.2053e-05
5:7587939 A G 0.571168 -1.6511e-05
5:7607274 T C 0.057428 -1.0236e-05
5:7618592 G A 0.226198 2.7738e-06
5:7623574 A G 1.710924 1.8259e-06
5:7628240 A C 0.236121 3.2513e-05
5:7647158 G T 0.072213 2.9346e-05
5:7649860 T C 0.306922 1.3955e-06
5:7652834 T C 1.267157 3.4781e-05
5:7655698 T C 0.138266 3.4524e-06
5:7663078 T G 0.680572 1.7079e-05
5:7671101 T G 0.021676 -1.8090e-05
5:7675365 G A 0.124611 -2.3774e-05
5:7681207 A G 1.722294 5.2185e-06
5:7685402 C A 0.930461 -4.3972e-06
5:7706350 C T 0.090737 -2.2719e-05
5:7711901 T C 0.035870 5.9548e-06
5:7712700 G A 1.169471 -1.2302e-05
5:7726837 G A 0.032328 1.8716e-05
5:7733380 A G 0.023740 -1.9055e-05
5:7743787 T C 1.168199 -8.0761e-06
5:7744955 C G 0.032215 1.3703e-05
5:7748261 C T 0.881693 2.5558e-05
5:7751469 C T 1.744057 3.6691e-05
5:7757647 G C 0.102899 -2.3357e-06
5:7765512 A G 0.039287 -6.3331e-06
5:7772199 G A 0.875091 -4.3031e-05
5:7780047 T C 0.065186 -1.1284e-05
5:7782586 T G 0.095031 -4.9086e-06
5:7783507 G T 0.022802 -1.0478e-05
5:7788099 A G 0.809399 3.8841e-05
5:7791632 G A 0.068026 2.0195e-05
5:7794843 A C 1.584320 1.0734e-05
5:7797291 A G 1.432964 2.6640e-05
5:7799073 A G 0.968317 2.2801e-05
5:7799627 T C 0.544033 -1.7438e-05
5:7801371 C T 0.270335 -1.4302e-05
5:7804540 G T 0.075887 -1.9415e-05
5:7812445 T G 1.944243 -2.7476e-06
5:7812669 A G 0.066883 1.8341e-05
5:7828404 T C 0.071447 1.2049e-05
5:7829164 C T 1.148191 4.6993e-05
5:7831460 G A 0.028803 -4.7441e-05
5:7835555 G C 0.503148 6.4470e-06
5:7844145 C G 0.331964 -2.5720e-07
5:7844986 C G 0.997397 4.5965e-05
5:7852407 T G 0.130576 3.9212e-06
5:7860404 T G 1.023000 -3.3823e-05
5:7866821 C T 0.053702 -2.5362e-06
5:7868030 C T 1.680108 -7.3548e-07
5:7868269 G A 0.054903 1.3013e-06
5:7870973 G A 1.134384 2.2093e-05
5:7875963 G A 0.331077 1.1561e-05
5:7878179 T C 0.739743 -3.0528e-05
5:7878424 A T 0.058272 -3.8199e-06
5:7884389 G A 0.335294 -1.2946e-05
5:7885959 G A 0.232463 -1.2038e-05
5:7889922 T C 0.025772 3.1847e-06
5:7891506 G C 0.058454 -4.1181e-06
5:7896511 T C 1.336388 9.0983e-06
5:7897061 C T 0.046746 7.8369e-07
5:7897191 T C 0.193604 -1.1623e-05
5:7898731 A G 0.043033 -3.4256e-05
5:7900338 G A 0.040222 -4.0932e-05
5:7903541 A G 0.062018 1.4737e-05
5:7910700 G A 0.605372 3.6461e-05
5:7911043 T C 0.035149 -7.1904e-06
5:7923683 T C 1.306510 1.7214e-05
5:7925340 A C 0.587235 -1.9564e-05
5:7928997 G A 0.058282 -6.5923e-07
5:7931754 C A 0.057487 -4.9229e-06
5:7936756 A G 0.207168 1.6707e-05
5:7938849 A G 0.391262 -5.5814e-06
5:7942381 G A 0.096476 1.9445e-06
5:7943960 C T 0.178777 -2.7632e-06
5:7944819 G A 0.084161 -5.3468e-06
5:7945676 T C 0.038184 -3.2712e-05
5:7952808 G A 0.084317 -1.2286e-05
5:7953909 C T 0.188157 -1.5993e-06
5:7954340 G A 0.041053 -3.3952e-05
5:7958717 G C 0.347855 -3.9630e-05
5:7960601 G A 0.238507 -9.9317e-06
5:7963722 T G 0.082421 -4.2088e-05
5:7964563 A G 0.023743 3.0844e-07
5:7965642 C T 0.282611 5.1219e-06
5:7968188 C T 0.262944 6.8581e-07
5:7968621 T C 0.088585 8.0411e-06
5:7971776 C T 0.056757 4.0867e-05
5:7975888 A C 0.307639 -9.0979e-06
5:7980490 C T 0.148526 -2.1304e-05
5:7984172 T C 1.480100 -2.9123e-07
5:7989859 C G 0.131002 1.0766e-04
5:7993616 C A 0.631816 -4.6857e-05
5:7994914 C T 0.105155 -1.4745e-05
5:7995509 C T 0.580561 3.3228e-05
5:7998874 C A 0.554650 -3.3266e-05
5:7998891 T C 0.042329 2.5417e-05
5:8020404 G A 1.071239 4.3123e-05
5:8021515 T G 0.181831 -3.4209e-05
5:8026523 C T 0.649100 4.2184e-05
5:8027851 G T 1.102020 6.1963e-05
5:8032901 T C 0.057669 -1.7706e-05
5:8034498 A G 0.129135 -3.0322e-05
5:8036226 T C 0.077630 -1.0957e-05
5:8047356 A G 0.147724 -1.6885e-05
5:8047543 A C 0.158312 -2.1922e-05
5:8049644 A G 1.464796 1.6186e-06
5:8055602 T G 0.076076 3.2807e-05
5:8057798 C T 0.458486 1.6479e-05
5:8058425 G C 1.678864 1.9394e-05
5:8059273 A C 0.064488 5.5852e-06
5:8060479 C T 1.118411 7.9442e-06
5:8060528 A C 0.025168 2.3736e-05
5:8060881 C T 0.029855 7.1714e-06
5:8061952 G A 0.102526 -1.1634e-07
5:8062748 A G 0.318039 -3.3884e-05
5:8063299 C A 0.038220 -5.0974e-06
5:8065114 A C 0.926310 -1.2644e-05
5:8065162 A C 0.062119 -3.9461e-05
5:8065695 A G 0.039976 6.9699e-05
5:8066121 T C 1.552628 -4.7345e-05
5:8067068 C T 0.405900 -1.2780e-05
5:8067519 C A 0.052482 4.4415e-05
5:8067973 T G 0.937417 -4.4446e-05
5:8072510 C A 0.891888 -3.3511e-05
5:8073071 A G 0.632910 7.7618e-05
5:8077509 G A 0.999153 5.4835e-06
5:8091913 T G 0.710560 8.1502e-06
5:8101350 T G 0.053134 -2.3829e-06
5:8101782 A G 0.044000 -1.5360e-05
5:8107410 A G 0.511393 -2.3024e-05
5:8113626 A G 0.566462 1.5452e-05
5:8113742 T C 0.029917 1.1269e-05
5:8114747 C T 0.672701 -5.5241e-07
5:8115393 T C 1.127804 -2.2704e-06
5:8130010 G A 0.550086 -8.9229e-06
5:8133997 G A 0.288603 7.0144e-06
5:8135346 G C 0.912424 -3.0717e-05
5:8136998 G A 0.115308 -2.0564e-05
5:8142297 A G 0.170442 -2.8432e-05
5:8150593 C A 0.426907 2.6346e-05
5:8151082 G A 0.359644 -6.3056e-06
5:8157570 A G 0.034049 -2.9334e-05
5:8168719 C T 0.101773 -1.2799e-05
5:8171759 G A 0.167348 -9.5788e-06
5:8174188 C T 0.482502 -2.4445e-05
5:8178834 C T 0.304796 1.8956e-05
5:8179705 A G 0.831850 8.8699e-06
5:8180669 G T 1.454880 -1.2571e-05
5:8182862 G A 0.021517 -2.6252e-06
5:8183138 A G 0.728341 1.7716e-05
5:8186480 G T 0.089809 1.7309e-05
5:8199921 T C 0.056526 -5.5129e-05
5:8204934 C G 0.092934 -1.9207e-05
5:8206788 C T 0.040018 -2.5077e-06
5:8209458 A G 0.064615 1.9596e-05
5:8212307 G A 0.046428 3.3620e-06
5:8226339 T G 1.507193 1.0349e-05
5:8232932 A G 0.126607 -4.6861e-06
5:8240471 C T 0.038525 -9.7872e-06
5:8245049 T C 0.046604 2.8708e-05
5:8249148 T G 0.106671 -2.8331e-05
5:8268454 A G 0.037570 3.8891e-06
5:8272408 C T 0.148247 -5.8461e-06
5:8272735 G A 1.531105 -2.9568e-05
5:8279194 G A 0.072200 -4.1414e-05
5:8281272 A G 0.032922 -4.7345e-06
5:8282789 A G 0.091058 4.8963e-05
5:8287569 T C 0.112676 -3.9863e-06
5:8287672 A G 0.022322 4.5716e-07
5:8290941 T G 0.278722 -1.8542e-05
5:8291120 C A 0.508670 4.5888e-05
5:8295743 C T 0.916043 4.0499e-05
5:8296500 T G 0.046062 -1.5879e-06
5:8300987 A C 0.061826 -2.7246e-05
5:8311403 C G 0.042423 -2.5812e-05
5:8328101 T C 0.409091 -3.1355e-06
5:8331267 T C 0.052485 -1.8984e-05
5:8333491 C A 0.049135 2.6360e-05
5:8335338 C T 0.308142 1.3655e-05
5:8337324 A C 0.261487 -1.7924e-05
5:8339288 C T 0.034071 1.3300e-06
5:8350619 T C 0.077854 1.2021e-05
5:8359511 A G 0.108329 9.1559e-06
5:8375022 A G 0.088335 -2.6477e-05
5:8388186 T C 0.282523 1.7967e-05
5:8388788 A G 0.740474 2.2987e-05
5:8390092 G A 0.551794 -2.9136e-06
5:8395997 G A 0.025983 -8.9834e-06
5:8396967 G A 0.050924 -1.4269e-05
5:8409617 T G 0.051482 -2.1094e-05
5:8410251 A G 0.036427 1.1325e-05
5:8416917 G T 0.353970 -2.0592e-06
5:8417930 G A 1.715260 -1.5117e-05
5:8418720 C T 0.498273 5.0261e-06
5:8424283 G A 0.695376 1.6316e-05
5:8429173 C T 0.057266 4.5074e-07
5:8429737 C T 0.047097 -2.0035e-05
5:8438115 T C 0.247984 2.4327e-05
5:8440728 A G 0.562823 1.3181e-05
5:8442087 C T 0.310340 6.4014e-06
5:8446336 G A 1.409737 1.8635e-05
5:8449947 C A 1.064456 8.8271e-06
5:8450796 C T 0.396374 -4.0457e-05
5:8450895 T C 0.102490 -2.4139e-05
5:8458790 G T 0.024993 1.4651e-05
5:8462441 G A 0.093317 -1.5110e-05
5:8466025 G A 0.234715 -9.3792e-06
5:8466223 C T 0.209031 2.1542e-05
5:8467721 C T 0.090604 -2.3755e-05
5:8476166 T G 0.042897 5.4088e-06
5:8476306 A G 0.386747 -1.5715e-05
5:8477908 G A 0.752395 8.6836e-06
5:8478190 A C 1.895546 -2.3786e-06
5:8482499 A G 0.086946 -2.6707e-06
5:8492196 A G 0.114766 -2.6412e-05
5:8494868 A G 1.556776 2.1865e-08
5:8495442 A C 0.636412 1.4833e-06
5:8498184 T C 0.900188 -1.2781e-05
5:8503213 G C 0.101075 3.2275e-05
5:8503487 C T 0.069298 -1.3687e-05
5:8504245 G T 0.061885 9.8274e-06
5:8520550 T C 0.068523 -6.2149e-05
5:8521239 C G 0.300817 1.8801e-05
5:8523982 G A 0.440468 3.6004e-06
5:8527648 T C 0.057149 1.0769e-05
5:8528293 C T 0.269975 -3.0517e-05
5:8528545 C T 0.163327 -8.0178e-06
5:8543856 T C 0.062846 5.0161e-05
5:8544489 A G 0.507835 2.1393e-06
5:8548224 A C 0.914820 1.6433e-05
5:8555067 T C 1.478182 2.5580e-05
5:8560535 C T 0.394157 -1.2294e-06
5:8564095 G C 0.064329 3.4109e-05
5:8564437 G A 0.059967 -1.4565e-06
5:8570870 A G 0.655813 5.6367e-05
5:8573076 G A 0.380476 1.8161e-05
5:8575447 T C 0.044166 2.7226e-05
5:8575978 C T 0.058084 2.3895e-06
5:8576425 C T 1.972816 2.9721e-05
5:8578343 C T 0.496274 1.0688e-05
5:8582394 G A 0.275266 2.6099e-06
5:8584662 T C 0.232352 -3.5412e-05
5:8589431 C A 0.796967 2.7979e-05
5:8591159 T C 1.367817 2.3271e-05
5:8593250 G T 0.739636 2.7242e-05
5:8595548 T C 0.340429 1.0830e-05
5:8620405 C T 0.058558 5.7944e-06
5:8629323 A C 0.304134 2.5137e-06
5:8629463 G A 0.371027 -6.4635e-05
5:8650225 G A 0.406507 1.5791e-05
5:8650672 A G 0.047535 -5.0488e-06
5:8652778 C T 0.712504 1.3650e-05
5:8652870 C T 0.305575 2.1332e-06
5:8653963 A G 0.376029 2.7866e-05
5:8669512 G A 0.095719 -1.1842e-05
5:8675237 T C 0.046785 2.6120e-06
5:8687175 T C 0.062067 8.4835e-07
5:8687380 G A 0.060921 -2.7926e-06
5:8689294 T C 0.044935 -2.4180e-05
5:8692312 C T 1.636247 -2.6799e-05
5:8693465 G A 1.697080 -2.7551e-05
5:8694345 C T 0.465971 -1.0586e-05
5:8695751 G A 0.350452 -1.0790e-05
5:8750599 A G 0.033357 -1.4791e-05
5:8766520 G T 0.615561 -4.1331e-05
5:8779902 G A 1.599141 -1.3171e-05
5:8789479 G A 0.392398 -2.2757e-05
5:8802728 C T 0.062145 -2.3446e-05
5:8812739 A G 0.036736 -2.4006e-05
5:8814924 A G 1.630261 -1.3524e-05
5:8817497 A G 0.774107 -4.0772e-05
5:8818296 G T 0.046639 2.3350e-05
5:8818802 T C 0.171607 -8.7268e-06
5:8826913 G C 0.096914 -6.0236e-07
5:8833884 C T 1.055854 -1.0588e-05
5:8835402 A G 0.125717 4.1134e-06
5:8836613 C T 0.230661 2.7460e-05
5:8841516 C A 0.034701 1.1045e-05
5:8843403 C T 0.269092 2.0875e-05
5:8852789 T G 0.408695 -9.8376e-06
5:8852806 G A 0.144842 2.2745e-05
5:8853609 C T 1.655761 -6.4766e-06
5:8858002 T G 0.034357 2.1696e-06
5:8865779 G A 0.044971 8.4753e-06
5:8868035 T G 0.037716 -1.5250e-05
5:8871253 C T 1.910737 -1.5493e-05
5:8874505 C G 0.288891 -3.4005e-05
5:8880611 T C 0.040472 1.3019e-05
5:8883365 G A 0.032182 1.6488e-05
5:8891510 C T 0.594626 -1.8417e-05
5:8892865 A C 0.216678 -3.7722e-05
5:8895696 C T 0.805913 -7.0744e-05
5:8897205 A G 0.059739 -4.3154e-06
5:8901985 A C 0.065059 -4.6125e-05
5:8915061 T G 1.716370 2.4751e-07
5:8916950 A G 0.814475 4.2916e-05
5:8933586 A G 0.059571 2.9832e-06
5:8935206 A G 0.510523 -3.3314e-05
5:8944853 C T 0.081525 1.6954e-06
5:8948556 C T 0.046071 -1.3638e-05
5:8950556 G A 0.020254 -4.7829e-05
5:8953343 T C 0.065007 1.0512e-05
5:8967849 G A 0.032906 -6.8966e-06
5:8971713 T C 0.523172 -7.1837e-05
5:8975424 C T 0.133699 -4.3866e-05
5:8975529 T C 0.096813 4.5596e-05
5:8980099 C T 0.228568 -7.2934e-05
5:8981246 G C 1.970155 4.9127e-05
5:8984391 G A 0.435106 -3.7324e-05
5:9010282 C T 1.292965 8.2713e-05
5:9010306 A G 0.070616 -3.3733e-05
5:9026797 G A 0.710586 2.5323e-05
5:9031300 T G 0.046597 -2.5687e-05
5:9041935 A G 1.484482 5.5368e-05
5:9043288 T C 1.732090 4.0922e-05
5:9045658 C A 0.052904 4.5437e-05
5:9047123 A G 0.030796 -1.1485e-05
5:9050410 T C 1.535983 1.1354e-04
5:9050549 C T 0.034367 -1.8249e-05
5:9066131 A C 0.057568 -3.5709e-05
5:9076930 G C 0.097316 -3.0165e-06
5:9077099 G A 0.193967 -4.5503e-05
5:9080869 A G 0.098806 5.9429e-05
5:9082578 T C 0.028677 -5.7060e-06
5:9094746 T C 0.096693 -5.5915e-05
5:9096058 A G 0.094785 -3.8256e-06
5:9100885 T C 0.410162 4.7922e-06
5:9106225 T C 0.124211 -5.8297e-06
5:9110584 T C 0.086582 -4.4446e-05
5:9112276 C G 0.074677 -2.2491e-05
5:9127005 C T 0.102841 1.7566e-05
5:9137091 T C 0.032033 -5.1817e-08
5:9138101 G A 0.658948 -3.3032e-05
5:9139782 T C 0.081899 -1.3445e-05
5:9144783 G C 0.030284 -7.1097e-06
5:9145270 G A 0.181338 -1.1280e-05
5:9153379 C T 1.512182 -6.1844e-06
5:9156482 T C 0.022721 -2.5839e-06
5:9156877 C A 0.026658 -2.4132e-05
5:9157051 A G 0.033932 -2.7183e-05
5:9157530 T G 0.063186 -3.0958e-05
5:9158535 T C 1.405060 8.6192e-06
5:9161005 T C 0.032465 4.2454e-06
5:9161236 C G 0.277693 -4.9332e-06
5:9161347 A G 1.282452 2.8606e-05
5:9161412 G A 1.274113 1.9382e-05
5:9161893 T C 0.259195 -6.7449e-06
5:9166304 A G 0.052858 -6.8343e-06
5:9170111 A G 0.053134 1.3651e-05
5:9170323 T C 0.132501 5.3511e-05
5:9174793 T G 0.050408 -3.2767e-05
5:9175584 G A 0.045795 -7.7869e-06
5:9177932 C T 0.439310 6.3498e-06
5:9183197 C T 0.067919 -2.3699e-05
5:9187580 C T 0.039508 9.1237e-06
5:9190808 G A 0.340305 1.9384e-05
5:9190954 C T 0.391710 1.6697e-05
5:9192974 C T 0.147964 5.1165e-05
5:9194611 C T 0.821898 -3.8572e-05
5:9194903 C T 0.179592 -2.0263e-06
5:9198913 C A 0.127944 -1.0150e-05
5:9200076 G A 0.081626 3.7642e-05
5:9203705 G A 0.093233 6.8061e-06
5:9203914 C T 0.030848 -2.2238e-05
5:9203924 G T 0.073200 -3.3071e-05
5:9204142 T C 0.336089 8.1215e-06
5:9205700 G A 0.201001 1.9408e-05
5:9206874 G A 0.025957 2.7716e-05
5:9208971 A G 1.192705 1.4837e-05
5:9209146 G A 0.109420 -2.4215e-05
5:9212362 C T 0.055341 -3.4552e-05
5:9219725 C T 0.889077 1.3324e-05
5:9220707 A G 0.113140 4.9005e-05
5:9222045 T C 0.994566 3.0616e-05
5:9222811 A G 0.310752 -9.6433e-06
5:9228171 T G 0.375266 1.8419e-06
5:9228649 A C 0.279371 -1.5276e-06
5:9234541 A G 0.412986 -3.3801e-05
5:9235531 C T 0.149172 9.6267e-06
5:9236511 A G 0.022237 -1.1740e-05
5:9239427 C G 0.127714 -1.2090e-05
5:9243535 G A 0.665492 1.2890e-05
5:9244575 A C 0.238812 -1.2411e-05
5:9249231 T C 0.868693 -3.8663e-05
5:9249506 G A 0.021624 -2.1129e-06
5:9250626 A C 0.057987 -1.2575e-05
5:9252434 A C 0.226838 -4.7383e-05
5:9255419 C T 0.026781 -5.5052e-06
5:9257269 A G 0.022731 -4.5006e-05
5:9258279 C A 0.075134 7.9365e-05
5:9267127 C T 0.902353 5.6529e-05
5:9270521 T C 0.114334 -2.6796e-06
5:9278680 T C 0.128218 3.5516e-08
5:9284785 G A 0.103506 -8.8890e-06
5:9286488 C T 0.885098 1.3689e-05
5:9294085 C T 1.908023 3.5330e-05
5:9294302 G A 0.121384 -1.4967e-05
5:9300487 C T 0.218535 -6.2644e-05
5:9309668 T C 0.037729 3.9163e-05
5:9317760 T C 0.368677 -1.5456e-05
5:9322477 T G 0.282286 -7.9920e-05
5:9328172 T C 0.096739 1.9652e-05
5:9332281 A T 1.699054 1.6573e-04
5:9339511 T G 0.373423 -4.4152e-05
5:9342797 A G 0.430478 3.6898e-05
5:9348315 C T 0.032208 2.8847e-05
5:9349319 A G 0.116071 -1.7603e-05
5:9350051 G T 0.143462 -1.4586e-04
5:9350132 C A 1.479288 3.9639e-04
5:9352214 G T 1.850578 1.7519e-04
5:9354699 A G 0.040411 8.0559e-06
5:9356924 G C 0.532257 4.3553e-05
5:9357942 G A 0.246124 -9.4432e-05
5:9362995 A C 0.060191 -6.3523e-05
5:9363240 T C 1.947658 4.0200e-05
5:9363657 C A 0.033354 -3.7092e-05
5:9366873 A G 0.090958 1.0088e-06
5:9367363 G A 0.104555 2.6097e-06
5:9367581 C T 0.061356 2.1678e-05
5:9369151 C T 1.562255 4.0622e-05
5:9373081 C A 0.206623 -4.2858e-05
5:9373230 G A 0.668669 2.1018e-05
5:9376915 T C 0.057597 4.8526e-06
5:9381464 A G 0.160545 5.4256e-05
5:9386203 T C 0.041930 -9.8690e-06
5:9389777 C T 0.135851 -1.0520e-04
5:9391799 T C 0.042527 7.6877e-05
5:9395673 A G 0.696635 -5.7353e-05
5:9397771 A T 0.106986 6.1115e-05
5:9401462 C T 0.345934 1.6130e-05
5:9401606 G T 1.339841 -1.7471e-05
5:9402446 C T 0.983661 4.0123e-05
5:9403198 G A 0.071960 -1.5708e-06
5:9409056 C T 1.761088 3.1608e-05
5:9413874 C A 1.919744 1.8130e-05
5:9415590 T C 0.607748 -6.6262e-06
5:9424476 T C 0.175726 -2.8784e-05
5:9424977 T G 0.113695 4.7723e-05
5:9426734 T C 0.285665 -1.9792e-05
5:9430638 A G 1.268459 3.5905e-05
5:9438406 G A 0.473657 2.1399e-05
5:9438493 A G 0.136610 -1.1888e-05
5:9438566 A C 1.193945 9.4245e-06
5:9438778 C T 0.563436 -1.1339e-05
5:9439187 T C 0.052375 -1.7544e-05
5:9441720 G A 0.879278 6.3916e-06
5:9441835 G A 0.259614 -7.4143e-06
5:9447443 T G 0.107534 -6.7319e-06
5:9447501 C T 1.908179 3.3097e-06
5:9447601 A G 0.043179 -2.4065e-05
5:9447791 T C 0.053975 -5.0904e-06
5:9451078 T C 0.050223 3.3469e-05
5:9452051 A G 0.065855 2.0150e-06
5:9452306 T C 0.210495 3.8682e-05
5:9453439 A G 0.078046 2.8538e-05
5:9456166 C A 0.971752 -1.1238e-05
5:9456974 T C 0.064524 -9.1005e-06
5:9457733 G A 0.045643 3.7750e-05
5:9458487 A G 0.025217 -7.1666e-06
5:9466215 A G 0.345788 4.2234e-05
5:9473426 G A 0.616960 1.3200e-05
5:9481494 A G 0.063823 -4.1048e-06
5:9488689 G A 0.104821 3.4908e-05
5:9490419 C T 0.169312 -1.1228e-05
5:9492387 C T 0.926492 -4.5484e-05
5:9493723 C T 0.203883 -7.9066e-06
5:9493947 A G 0.085784 2.0990e-05
5:9494465 C T 0.057165 -4.9518e-06
5:9500188 T C 0.209135 3.4183e-06
5:9507363 G T 0.034461 1.1755e-05
5:9508403 G A 0.119599 -5.5536e-07
5:9516477 T C 0.055543 8.2901e-06
5:9517680 A G 0.041508 1.0089e-06
5:9518846 G C 0.038457 2.0168e-05
5:9519978 G A 0.181198 3.3856e-06
5:9522303 A G 1.654135 4.2530e-06
5:9523375 T C 0.873173 -1.2654e-05
5:9529244 T C 0.625568 7.2693e-06
5:9535202 T C 0.056487 3.6949e-05
5:9535541 T C 0.131862 -6.5260e-06
5:9535923 T C 0.225497 -5.8416e-05
5:9536033 A G 1.251896 -8.2571e-05
5:9537833 G C 0.237773 4.1092e-05
5:9541480 T C 0.282549 -5.0497e-05
5:9543031 T C 0.281452 -4.4969e-05
5:9544544 C T 0.789012 -4.7561e-04
5:9547242 A G 0.196467 -4.7402e-05
5:9547473 T C 0.024704 3.5584e-05
5:9549755 A G 0.040664 1.3570e-05
5:9556694 C T 0.369391 -5.8756e-05
5:9565135 C T 0.442594 4.2174e-05
5:9569067 T C 0.021965 1.6263e-05
5:9569210 A C 0.184139 8.0005e-06
5:9570442 C A 1.741885 -1.7548e-05
5:9570568 G C 0.038827 -1.7727e-06
5:9571234 A G 0.043471 -5.5001e-05
5:9571799 C T 0.210888 -1.5607e-05
5:9573736 A G 0.357836 -6.7933e-06
5:9581168 G T 0.041342 -9.5814e-06
5:9582456 T C 0.169075 -3.5935e-05
5:9588764 A C 1.771559 -1.3565e-05
5:9598097 T G 0.205334 -1.9397e-06
5:9602921 A G 0.107599 2.7235e-05
5:9604225 T G 0.180059 -3.1762e-05
5:9608072 T G 0.080782 3.3361e-05
5:9616496 A G 1.154277 1.7813e-05
5:9617380 G A 0.648497 -3.0641e-05
5:9618162 A G 0.197457 -2.2306e-05
5:9618473 A G 1.897880 -1.4561e-05
5:9623622 C T 0.069201 8.3824e-06
5:9624905 C T 0.415044 3.9495e-06
5:9628089 C A 1.095664 1.2622e-05
5:9629295 G A 0.069133 8.4322e-06
5:9629529 A G 0.335339 1.2009e-06
5:9638133 C T 0.035441 1.6987e-06
5:9644727 C A 0.342194 -5.8863e-06
5:9647624 C G 0.057571 -1.0289e-05
5:9647836 T C 0.038706 9.4246e-06
5:9650326 C A 0.020884 -2.2268e-05
5:9652525 T C 0.171607 -1.8433e-05
5:9658243 A G 0.022124 -9.4573e-06
5:9658482 G A 0.496650 -2.8929e-05
5:9663715 A G 0.407134 6.4092e-06
5:9680873 A G 0.220703 -1.3131e-06
5:9689026 T G 0.310642 -1.0338e-05
5:9689115 A C 0.035818 1.7599e-05
5:9691023 C T 0.856002 -6.0629e-05
5:9698490 C A 0.507397 -3.5577e-05
5:9699758 C T 0.574096 -2.0236e-05
5:9701257 C T 0.478331 2.8138e-05
5:9708576 C T 1.197145 -4.5377e-06
5:9709010 G A 1.683178 -7.6785e-07
5:9712187 G T 0.600416 1.8575e-05
5:9714227 G A 0.323716 -1.0575e-05
5:9715924 C A 0.608803 2.2179e-05
5:9716303 T C 0.172133 2.9485e-05
5:9716598 C G 0.679309 -8.8327e-05
5:9717894 C T 0.067221 -1.8399e-05
5:9719482 G A 0.022594 6.6148e-06
5:9721047 G T 0.327751 2.7274e-05
5:9721767 A C 0.042868 2.1085e-06
5:9724974 C T 0.090744 8.3244e-05
5:9728960 T C 0.273006 -1.5415e-05
5:9732038 A G 0.113776 1.9033e-05
5:9732994 A G 0.034315 3.1949e-05
5:9735602 C T 0.047451 3.5222e-05
5:9737102 C T 0.106901 3.3443e-05
5:9738382 G A 0.698518 -1.0433e-05
5:9741016 G A 0.291300 -1.2465e-05
5:9743085 G A 0.036136 5.3928e-06
5:9760189 C T 0.073505 4.4387e-05
5:9777434 C G 0.065906 -5.5649e-05
5:9777462 T C 0.820973 -9.7615e-06
5:9777530 G A 0.606028 -8.5019e-06
5:9786634 T C 0.076043 -4.0638e-05
5:9788073 T C 0.025006 -2.5465e-05
5:9792788 A G 1.500750 -5.8293e-06
5:9799765 T C 0.067033 8.7945e-06
5:9808900 T C 0.066257 -6.2967e-05
5:9811931 T C 0.053215 1.6858e-05
5:9819038 T C 0.488795 -5.0973e-06
5:9821723 C T 0.101130 3.8546e-06
5:9828770 C T 0.204980 2.0628e-05
5:9829255 C G 0.261773 4.1663e-05
5:9831983 C T 0.206571 1.1822e-06
5:9835041 A G 0.377516 -1.4653e-06
5:9835503 C T 0.191828 -4.5131e-05
5:9838624 A C 0.747478 -4.4636e-06
5:9843228 T C 0.048743 -3.4250e-05
5:9857399 G A 0.053592 -3.7317e-06
5:9859450 T C 0.253983 -5.3064e-05
5:9860402 A C 1.170166 -1.4249e-05
5:9860737 A C 1.436788 1.9769e-05
5:9867572 T G 0.040255 2.0797e-05
5:9870587 G A 0.787840 3.9382e-05
5:9871766 G A 0.611020 -4.3963e-05
5:9871905 C T 0.333502 -4.6528e-05
5:9872941 T C 0.135646 -1.1939e-05
5:9873693 A G 0.021601 -5.9759e-06
5:9875050 C G 0.212173 -3.2021e-05
5:9878403 A G 0.066134 -2.3536e-05
5:9878440 A C 0.071791 -1.4165e-05
5:9888958 G A 0.094249 3.8961e-05
5:9889231 C T 0.202952 3.7304e-06
5:9893310 T G 0.473228 -3.5310e-06
5:9893753 A G 0.048328 -1.4251e-05
5:9893812 T A 0.101594 -2.4911e-05
5:9893975 G A 0.107369 3.1236e-05
5:9896146 G A 0.726267 6.9212e-05
5:9896163 C T 1.483875 1.5992e-05
5:9896255 A G 0.296097 -4.5957e-06
5:9896602 A G 0.615805 -9.6602e-06
5:9897923 T C 1.490967 4.6905e-06
5:9897967 A C 0.080360 5.8340e-06
5:9899989 A G 0.462754 8.3655e-06
5:9905309 T C 0.236971 3.6789e-06
5:9906792 C T 0.585323 4.6757e-06
5:9919860 A G 0.252866 6.8286e-06
5:9921519 G A 0.353052 -4.8388e-05
5:9922891 T C 0.355428 2.5831e-05
5:9923143 G A 0.378564 2.6585e-05
5:9923477 C T 0.083268 -3.7397e-06
5:9931898 A G 0.435483 -1.7681e-05
5:9934655 G A 0.329458 6.4731e-06
5:9939254 G C 0.019978 1.9249e-06
5:9945590 T C 0.285217 1.0805e-05
5:9946689 T G 0.628908 1.1367e-05
5:9946844 A G 0.030907 2.1553e-05
5:9951003 A G 0.098433 -3.4616e-05
5:9951112 A G 0.377649 -4.0056e-06
5:9951505 C T 0.106947 2.9736e-06
5:9962103 T C 0.069944 -8.4953e-06
5:9962645 G A 0.500016 -4.9437e-06
5:9963837 T C 0.032416 3.5232e-06
5:9963889 G A 1.124078 -1.8398e-05
5:9966846 T C 0.039466 1.4239e-05
5:9975472 T C 0.858070 6.1755e-05
5:9978412 G A 0.627645 1.2720e-05
5:9978638 A G 1.212300 4.0700e-06
5:9979968 T C 0.053751 1.8416e-05
5:9980728 T C 0.020478 -1.3438e-05
5:9982966 T C 0.567474 -2.1012e-05
5:9985893 T C 1.246783 -2.9233e-05
5:9987909 T C 0.181740 -4.4213e-06
5:9988945 A G 1.976243 -2.4377e-05
5:9989136 A G 0.063829 2.9621e-06
5:9997370 C T 0.412080 -2.5085e-05
5:9998288 C A 0.444489 5.0393e-06
5:9999146 G A 0.242648 -6.8423e-06
5:9999892 C A 1.975306 -2.6052e-05
5:10019865 C T 1.325488 1.4543e-05
5:10020894 A G 0.235339 -1.8309e-06
5:10023973 T C 0.579334 8.0650e-06
5:10025941 T C 0.410915 -2.7716e-05
5:10029224 C T 0.586115 -6.8160e-06
5:10030176 A G 0.058266 1.5150e-05
5:10031142 A G 0.389002 2.6313e-06
5:10031488 G A 0.050489 1.2822e-05
5:10032335 G A 1.074829 -2.3837e-05
5:10032396 C T 0.040547 -8.9130e-06
5:10035169 C T 0.897507 -2.4994e-04
5:10036432 G A 1.037882 -2.8663e-04
5:10038277 C G 0.065176 -1.5398e-07
5:10040087 C T 0.703299 -2.0797e-05
5:10040125 T C 0.056140 2.2649e-05
5:10040168 G T 1.393471 9.3985e-07
5:10040768 T C 0.936408 -1.7747e-04
5:10042062 G T 0.423038 1.4548e-05
5:10042771 C T 0.441173 3.2460e-05
5:10051405 T G 1.537544 -2.8736e-05
5:10053683 A G 0.083288 -1.6918e-05
5:10055916 A G 1.142070 -1.6983e-05
5:10056346 A C 0.118538 -6.7406e-08
5:10056552 C T 0.087228 -9.2032e-06
5:10063991 C A 1.409396 -1.0319e-05
5:10067486 C T 0.155900 -1.1643e-06
5:10069158 A G 1.563001 2.0851e-05
5:10070078 T C 0.089147 -6.0399e-06
5:10070225 A G 0.076673 -2.4316e-05
5:10072247 G A 0.171529 -1.6137e-05
5:10072284 C T 0.254716 -1.3181e-05
5:10073369 G C 1.439978 9.6702e-06
5:10073558 G C 0.031673 -4.0014e-05
5:10076656 A G 0.041913 4.1015e-05
5:10090297 C T 0.036275 -4.0537e-05
5:10100038 C A 0.281855 8.1973e-06
5:10105216 A C 0.939063 -5.3069e-06
5:10108175 A G 0.093464 2.4429e-07
5:10108797 G T 0.029427 6.2770e-06
5:10109188 C A 0.043695 2.8294e-05
5:10109323 T C 0.248786 -6.5317e-06
5:10115520 G A 1.079847 -2.2769e-06
5:10116476 A G 0.256037 1.7820e-05
5:10117232 A G 0.481437 -1.8137e-05
5:10123330 A C 0.029893 9.7522e-06
5:10123357 C T 0.070622 -3.8684e-05
5:10124129 A G 0.390129 -4.0502e-06
5:10133704 A G 0.834044 1.6970e-05
5:10134165 T C 0.071213 2.5754e-06
5:10137166 C A 0.034575 8.5694e-06
5:10138511 C T 0.175482 -1.8707e-06
5:10139143 G A 0.546633 -2.4613e-05
5:10141178 A G 0.045549 2.1769e-05
5:10142175 T C 0.320188 -3.4996e-06
5:10145356 T C 0.783010 -1.2325e-05
5:10145913 A G 0.299905 -1.1842e-05
5:10146485 A G 0.142141 -3.1760e-06
5:10158564 A G 0.368265 3.0866e-05
5:10161507 A G 0.026194 -2.1379e-05
5:10161727 C T 0.051901 -2.7077e-05
5:10161876 G A 0.521747 -1.2369e-05
5:10170638 G A 0.870459 1.9043e-05
5:10198605 G T 1.924781 1.6823e-05
5:10204224 T C 0.413083 -7.5885e-06
5:10210627 G A 0.352250 1.5276e-05
5:10230118 C T 1.256453 2.8305e-06
5:10234842 C T 0.080441 -6.0784e-06
5:10236693 G A 0.074031 -5.7900e-05
5:10236927 T C 1.828903 4.7012e-05
5:10239261 A G 0.261383 2.3623e-05
5:10239278 T C 1.233881 2.0737e-06
5:10239737 G C 1.286535 1.1404e-06
5:10239889 A G 0.095710 -5.6600e-05
5:10245141 G A 0.543105 1.0535e-04
5:10246086 A G 1.377999 -8.9275e-06
5:10256049 G C 0.069143 -1.0444e-05
5:10256462 G A 0.035422 -7.4243e-06
5:10261542 T C 1.954880 2.0139e-05
5:10265278 G A 1.712381 3.0151e-05
5:10270505 G A 0.097206 -4.8627e-05
5:10272052 A G 0.053770 7.8545e-06
5:10272123 T C 0.024769 -2.0526e-05
5:10282333 G A 0.021643 -6.4426e-07
5:10283322 G T 1.422467 -2.2517e-05
5:10286742 T C 1.572843 -3.2096e-05
5:10290377 A G 0.139353 -2.7863e-05
5:10299526 T G 0.058279 -8.9001e-06
5:10301295 T C 1.427745 -4.7196e-05
5:10303738 A C 0.121287 -9.7099e-06
5:10307037 G C 1.225221 -2.7169e-05
5:10307254 T C 0.034451 7.4614e-05
5:10308222 C A 0.042731 7.8482e-06
5:10308969 C A 0.026931 1.2849e-05
5:10309763 A C 1.362150 -2.0725e-05
5:10318058 T C 0.090844 2.5727e-05
5:10319416 A G 1.465432 2.7976e-05
5:10319591 G A 1.816744 1.5272e-05
5:10327778 C A 0.034636 -1.3268e-05
5:10341897 A G 0.329266 3.2995e-06
5:10349386 A G 0.077445 1.3852e-05
5:10354531 G C 0.022279 2.4104e-06
5:10355050 C T 1.307828 1.4928e-05
5:10360207 G T 0.652038 1.9381e-05
5:10368745 A G 0.027567 1.0895e-06
5:10376875 T G 1.784966 1.9893e-05
5:10383141 G A 0.169828 1.0649e-05
5:10384664 A T 0.030482 1.6092e-05
5:10410226 G A 0.038362 3.0952e-06
5:10419624 A G 0.094888 -2.0632e-05
5:10422122 T C 0.079847 -7.0074e-06
5:10427377 G A 0.268504 1.6412e-05
5:10429289 C T 0.022435 -3.7041e-05
5:10431116 A G 0.080389 1.0857e-05
5:10444131 A G 1.774428 1.0171e-06
5:10446185 G A 0.034370 2.7621e-05
5:10447098 G A 0.133546 -1.5780e-05
5:10449091 G T 0.387308 2.2987e-06
5:10459906 A C 0.045094 3.0796e-05
5:10459942 C T 0.525778 2.2972e-05
5:10460700 T C 1.841409 2.5430e-05
5:10462371 A G 0.079990 3.1848e-06
5:10462678 T C 0.034837 6.8492e-06
5:10463212 A G 0.038775 3.5876e-06
5:10464107 T C 0.221310 3.6969e-06
5:10466742 A G 0.153570 -2.1208e-05
5:10471918 C T 1.455516 7.5499e-05
5:10472134 A G 1.260663 3.8512e-05
5:10472854 A G 0.211501 -5.9446e-06
5:10481418 T C 1.527687 7.8919e-05
5:10481725 A G 0.191238 -9.5191e-06
5:10489229 C T 1.299632 4.9678e-05
5:10490913 A G 0.228730 -4.5152e-05
5:10493670 A C 0.064066 -2.3724e-05
5:10497798 T C 0.738049 4.5456e-05
5:10499577 A C 0.094746 -2.8530e-05
5:10501076 A C 1.037856 3.0020e-05
5:10501909 T G 0.041826 -4.0797e-05
5:10503055 A G 0.066724 -2.0345e-05
5:10506739 T C 0.193328 3.4030e-05
5:10506889 G A 0.039606 -1.2696e-05
5:10510146 G A 0.806176 6.9461e-06
5:10512454 G T 0.136247 2.4853e-05
5:10514552 C T 0.066650 -1.0777e-05
5:10517908 G A 0.619531 -8.7836e-06
5:10520011 T G 0.047918 -3.8259e-05
5:10522083 C T 0.144452 -8.6062e-06
5:10523116 G A 1.252236 -1.0481e-05
5:10524503 G A 0.848251 -1.1651e-06
5:10524851 G A 0.026515 7.1072e-06
5:10525963 G T 0.183263 -1.7125e-05
5:10530684 A G 0.134114 -2.6042e-06
5:10531668 C G 0.143232 -9.5782e-06
5:10531998 A G 0.741337 -9.5334e-06
5:10534723 C T 1.951543 -1.8797e-05
5:10535031 T C 0.070116 2.8855e-05
5:10537113 T C 0.143745 1.5543e-06
5:10543978 T C 0.239912 1.8225e-05
5:10544905 T C 0.091808 -1.0814e-05
5:10550838 G A 1.252538 -5.6644e-06
5:10552954 A G 0.071168 -3.6217e-06
5:10555362 A G 0.137763 2.3842e-06
5:10557768 T C 0.373809 -8.0317e-06
5:10559622 G A 0.076890 -2.4608e-05
5:10568992 G A 0.378389 -3.9245e-05
5:10569180 A C 1.638863 -3.1070e-05
5:10572984 G A 0.282104 1.3123e-05
5:10579714 C T 0.131988 -3.6832e-05
5:10582859 C G 0.068860 1.4346e-05
5:10584278 G A 0.026346 -2.8980e-05
5:10585370 T C 0.563975 2.4658e-05
5:10597986 A G 1.777375 2.3685e-05
5:10602920 A G 0.071019 1.1692e-05
5:10607762 T C 0.220411 -2.2340e-05
5:10610771 A G 0.852701 -3.4037e-07
5:10611868 T C 0.195538 1.8259e-05
5:10612286 G A 0.059769 -5.0436e-05
5:10612689 G C 0.022409 8.4536e-06
5:10617420 T C 1.884815 6.6290e-05
5:10618966 T G 0.047869 -3.6688e-05
5:10619490 C T 0.107677 3.7132e-06
5:10619758 C T 0.036412 -1.2525e-05
5:10619770 A G 0.026681 3.1399e-06
5:10620085 A G 0.521569 -6.1309e-05
5:10620274 T C 0.456677 -1.0717e-05
5:10620735 A G 0.475890 3.8720e-04
5:10621487 G A 0.077994 -1.8771e-05
5:10622591 A G 0.020293 1.0699e-05
5:10623570 A G 0.020699 1.1857e-05
5:10624805 C A 0.029716 -9.9183e-06
5:10631431 C T 0.424408 -2.6312e-05
5:10644999 G A 0.887915 6.7113e-05
5:10647055 A G 0.717526 -4.2982e-05
5:10647137 G A 0.145595 8.9830e-06
5:10651399 T C 0.065890 -1.0635e-05
5:10656698 C T 0.635133 5.3268e-05
5:10661766 A G 0.746819 -4.0272e-05
5:10665431 T C 0.020949 -3.4900e-06
5:10666141 A G 0.056494 8.8615e-06
5:10668416 T C 0.169510 3.0557e-05
5:10668729 T G 0.256995 5.7986e-06
5:10668768 A G 0.901613 9.2146e-06
5:10669307 A G 0.250328 -1.0457e-05
5:10671564 A G 0.064835 2.3106e-05
5:10671986 A G 0.068227 2.0854e-05
5:10672745 T C 0.030222 5.6791e-06
5:10673287 G A 0.748043 1.5236e-05
5:10676692 G T 0.073109 7.6476e-07
5:10680997 A G 0.177680 5.0654e-06
5:10683822 C T 0.134299 -4.9072e-06
5:10691743 G A 0.064193 7.5375e-06
5:10693887 C T 0.109504 3.4720e-06
5:10694068 A G 0.032809 -8.6147e-06
5:10702034 A G 0.137055 -3.9128e-06
5:10704622 T C 0.389340 1.3478e-05
5:10705097 A G 0.067637 -3.4288e-05
5:10723124 G C 0.108638 3.4546e-05
5:10735379 T C 0.135951 3.7859e-05
5:10737802 G A 1.376250 -2.9012e-05
5:10748462 T C 1.940705 1.2301e-06
5:10752139 A G 0.063693 1.3220e-05
5:10752315 T C 1.299093 -3.4261e-05
5:10766488 A G 0.025937 -4.1247e-06
5:10773362 G A 0.067036 2.2897e-05
5:10777939 T C 1.433035 -8.9300e-05
5:10788833 C T 1.829179 -4.2776e-05
5:10789358 G A 0.049580 -1.4897e-06
5:10794253 T C 0.070113 -2.2693e-06
5:10795197 A G 0.182704 4.6202e-05
5:10804897 C T 0.124909 -3.0010e-05
5:10810622 T C 0.047999 -6.0309e-06
5:10811180 C T 0.066108 4.8937e-05
5:10811474 G C 0.068847 4.4277e-05
5:10818337 T C 1.060252 -1.5547e-05
5:10831005 A G 0.561268 3.1035e-05
5:10835211 A G 0.036210 -3.2116e-06
5:10854091 A G 0.043559 -1.5508e-05
5:10857272 G T 1.109848 1.5193e-05
5:10859186 T C 0.258082 2.3190e-05
5:10869824 C A 0.029031 2.5652e-05
5:10869964 C T 0.080954 6.0345e-06
5:10878233 T C 1.337595 -1.0544e-05
5:10883512 C T 0.049080 2.8425e-05
5:10891572 C T 0.052118 2.0160e-05
5:10898112 C T 0.040829 2.6682e-05
5:10900033 C T 0.941059 -5.0961e-05
5:10903553 T G 1.180065 -4.9579e-05
5:10906058 G A 0.109076 -2.5688e-05
5:10909428 G A 0.056523 8.2448e-06
5:10912625 C T 0.180036 -5.9845e-06
5:10913841 C T 0.997150 -3.0662e-05
5:10919970 T C 0.067880 -2.6033e-05
5:10929785 A G 0.445019 -1.2115e-05
5:10931688 C T 0.484170 8.6808e-06
5:10935305 A G 0.057325 6.1991e-06
5:10935947 G A 0.159315 5.3848e-05
5:10939890 G A 0.031585 -1.3383e-06
5:10940102 A G 0.152482 4.8272e-05
5:10940352 A C 1.047688 3.5893e-05
5:10940410 T G 0.527752 6.9943e-06
5:10941937 A G 0.031140 -1.4848e-05
5:10947154 T C 0.183769 -9.9946e-06
5:10949268 T C 0.024782 5.3475e-05
5:10950359 A C 0.047800 -1.1593e-05
5:10951637 T C 0.070473 2.2319e-05
5:10951965 G T 0.886659 -3.5447e-05
5:10954508 T C 0.926278 5.4059e-05
5:10958364 A C 0.905063 5.2267e-05
5:10963692 A G 0.843340 3.5668e-05
5:10964326 T G 0.852156 4.1340e-05
5:10964984 A G 0.021575 1.2102e-05
5:10965979 T C 0.075254 1.9992e-05
5:10966880 C T 1.967370 4.3287e-05
5:10969121 T C 0.082668 1.2024e-05
5:10973727 A G 0.175041 -1.2004e-06
5:10974193 A G 0.293303 -2.8232e-05
5:10977322 G A 0.515560 -5.9456e-05
5:10987265 T C 0.751564 -5.6380e-05
5:10990845 A G 0.289664 -2.1663e-05
5:10994829 G T 0.640418 -4.7139e-05
5:10998296 C T 1.475783 7.9418e-07
5:11000003 C T 0.055630 3.2552e-05
5:11000110 T C 0.054734 1.8617e-05
5:11005150 G A 0.442017 5.9662e-06
5:11010036 C T 1.455967 -5.9497e-07
5:11018387 A G 0.040868 -2.1095e-05
5:11024961 A G 0.131109 -1.2101e-05
5:11032822 A G 0.029079 -1.5771e-05
5:11033171 A G 0.027385 -5.0888e-06
5:11037268 C T 0.032757 -1.7742e-05
5:11039177 G A 0.139908 -7.0024e-05
5:11042858 T C 0.537720 9.3124e-05
5:11043567 C T 0.023519 1.2006e-05
5:11043681 A C 0.122348 2.9442e-05
5:11049678 T C 1.443701 2.3940e-05
5:11050171 G A 0.157254 7.9307e-06
5:11052023 T C 0.096119 7.7031e-06
5:11062295 T C 0.022533 9.3521e-06
5:11064277 A G 0.069769 2.3842e-05
5:11067744 G T 0.528878 1.2768e-04
5:11070135 T G 0.530215 -1.3953e-05
5:11075229 A G 0.020449 -1.3164e-05
5:11090229 A G 0.210969 -3.1618e-05
5:11090967 T C 0.027379 3.1288e-05
5:11108802 C T 0.060291 -1.9635e-05
5:11109417 C T 0.104623 -3.4890e-06
5:11111713 G A 0.628759 -3.4861e-05
5:11111771 G A 0.741181 -1.8136e-05
5:11113515 G T 0.027648 -6.4925e-05
5:11121100 A G 1.381732 -3.9656e-05
5:11121634 A G 0.080776 4.2086e-05
5:11125110 T C 0.135179 -6.5136e-06
5:11125498 G A 0.253402 -1.5191e-05
5:11136056 T A 0.064371 3.3070e-05
5:11138759 C A 0.045078 -2.9907e-05
5:11139882 A C 0.096359 3.9122e-06
5:11144613 G A 1.051424 -1.2237e-05
5:11146638 C T 1.264850 -2.6560e-05
5:11148013 T C 0.079325 -3.5745e-05
5:11148537 T C 0.850169 -1.8259e-05
5:11148609 C T 0.031634 1.1824e-05
5:11159161 T C 1.090964 -3.5691e-06
5:11159521 T C 0.245929 -1.8001e-06
5:11163984 C T 0.863211 7.6212e-06
5:11168770 C A 0.088945 -4.7939e-05
5:11169846 T C 0.039083 -2.4059e-06
5:11169945 T C 1.054621 1.0567e-05
5:11170298 T C 0.040219 -3.3099e-05
5:11172426 C A 0.201923 6.4582e-06
5:11172736 C T 0.906994 -8.2175e-06
5:11172773 C T 0.317257 -2.3955e-05
5:11172810 T C 0.031864 -3.0602e-06
5:11173936 A G 0.064004 -3.2555e-05
5:11175168 C T 0.111371 6.9452e-05
5:11175485 C A 1.835648 -3.0026e-05
5:11177284 G A 0.041426 3.0980e-06
5:11177291 G A 0.123014 -2.5545e-04
5:11178648 T C 0.791365 -1.0958e-05
5:11179494 C T 0.538080 1.8092e-05
5:11186685 A G 0.443545 2.2430e-05
5:11190998 A C 1.131544 1.7299e-06
5:11196730 T G 0.103152 2.1866e-05
5:11198782 G A 0.029641 3.2446e-05
5:11198974 G A 0.905131 -3.2489e-05
5:11199089 G T 0.028560 4.7012e-05
5:11202649 T C 0.189787 1.2307e-05
5:11204214 T C 0.022620 -3.6681e-05
5:11215222 T C 0.030144 -8.2725e-06
5:11216085 T C 0.150447 -1.2855e-04
5:11234229 C T 0.253872 2.7949e-05
5:11243073 G A 0.579805 5.0452e-05
5:11257274 C T 0.228938 -8.6477e-05
5:11260248 A G 0.058016 8.8450e-06
5:11261119 A G 0.094220 -2.1394e-05
5:11263785 C T 0.027294 -1.6136e-05
5:11274190 A C 0.161311 -5.3049e-06
5:11281647 C T 0.086281 4.1428e-05
5:11282141 T C 0.522756 1.7715e-05
5:11285814 C T 0.040359 1.8359e-06
5:11290654 T A 0.044468 -3.3727e-05
5:11293094 T C 0.200225 -9.3518e-05
5:11294265 T C 0.716828 1.8545e-05
5:11298223 C T 0.977078 -3.6665e-05
5:11300854 C T 0.581639 -2.2313e-05
5:11300908 G C 0.223306 -3.1079e-04
5:11301495 G A 0.064439 3.5358e-05
5:11301811 C T 0.114594 -9.7811e-05
5:11302340 C G 1.044471 8.2188e-06
5:11304423 A G 1.401986 2.1928e-05
5:11306627 A G 0.323460 -1.0448e-05
5:11306983 C A 0.451494 -4.4658e-05
5:11310423 G A 0.675765 5.9591e-05
5:11313232 T C 1.685100 4.2103e-05
5:11324531 C T 1.422019 7.2777e-05
5:11327050 T C 0.074115 -2.8000e-05
5:11332456 G A 0.097768 -3.4720e-06
5:11335373 G A 1.285590 -2.8776e-05
5:11338423 G A 0.537269 2.7011e-05
5:11345193 A G 0.086803 1.4685e-05
5:11346206 C T 0.076589 2.6703e-05
5:11347806 C A 0.699969 4.7979e-06
5:11357700 C T 0.566134 2.1908e-06
5:11363645 T C 0.973585 1.4758e-05
5:11381626 T C 0.069422 -6.7378e-06
5:11387204 C T 1.800700 -1.9607e-07
5:11391331 A G 0.078575 -1.9587e-05
5:11394465 T G 0.326025 -1.4824e-05
5:11395158 G A 0.884143 1.9833e-05
5:11397573 A C 0.165079 -9.7971e-06
5:11402480 T C 0.083830 -3.4374e-06
5:11406424 C T 0.082931 6.5218e-06
5:11413046 G A 0.091130 -1.4290e-05
5:11415911 C T 0.022552 1.1059e-05
5:11416298 T G 0.050414 4.2420e-05
5:11420080 C T 0.117901 3.9033e-05
5:11420721 C T 0.414726 8.9170e-07
5:11423525 C T 0.317701 -1.0195e-05
5:11423592 C T 0.095862 1.6500e-05
5:11428476 G A 1.349397 -2.5090e-05
5:11437611 G A 0.069217 -5.9594e-05
5:11439549 T C 0.160711 -4.2447e-05
5:11452944 A G 0.629651 -5.0578e-05
5:11460375 T C 0.030611 2.4109e-06
5:11461920 G A 0.470038 -3.6400e-05
5:11463750 A G 0.322914 -1.8263e-05
5:11469640 A G 0.786928 5.4916e-05
5:11480758 G A 0.845359 2.6586e-05
5:11492410 T C 0.278333 -7.6933e-05
5:11507879 T C 0.103010 1.3950e-05
5:11512067 C T 0.213024 -4.2561e-05
5:11515513 T C 0.081383 -3.6709e-05
5:11517275 A C 0.163304 -2.4905e-05
5:11520911 C T 0.039336 -5.6034e-06
5:11522238 C T 0.919585 2.5815e-05
5:11523516 A G 1.079519 1.2043e-05
5:11527108 G A 0.062012 7.8247e-06
5:11529117 C T 0.435317 -1.0605e-04
5:11530762 G T 1.373646 -9.5148e-05
5:11534909 C T 0.126464 -1.6733e-05
5:11537567 A G 0.082265 3.7617e-06
5:11538281 C A 0.387688 -2.8719e-05
5:11538361 A G 0.907510 -8.6816e-06
5:11548374 C G 0.039087 1.9276e-05
5:11549010 A T 0.117635 3.2910e-07
5:11552560 C T 0.106768 -2.1438e-05
5:11558206 A G 0.271948 6.8558e-05
5:11560850 G A 0.433022 4.2748e-05
5:11564999 T C 0.042381 -1.2997e-05
5:11566665 C T 1.760641 -3.4121e-06
5:11569298 A G 0.106677 -1.3437e-05
5:11570552 A C 0.069724 2.3085e-05
5:11576012 G A 0.044581 4.3132e-05
5:11577396 A G 0.032426 -3.7498e-05
5:11583177 T A 0.024104 2.9167e-06
5:11584342 C T 0.900980 1.9229e-05
5:11586703 C T 1.611835 -1.5382e-05
5:11588701 A G 0.760474 2.5857e-06
5:11593348 G A 0.522737 -1.5210e-06
5:11595494 C T 0.910454 -4.8849e-06
5:11597251 C T 0.022513 -2.6503e-05
5:11612173 T C 0.040368 7.4129e-06
5:11614138 C T 0.051878 -5.1653e-06
5:11617253 T C 0.023065 -2.3522e-05
5:11618497 A G 0.034730 -8.2680e-06
5:11621072 C G 0.034062 1.0545e-05
5:11629560 C T 0.127158 -2.6087e-05
5:11631336 G A 0.062852 5.4012e-06
5:11634823 C T 0.118096 2.1152e-05
5:11635145 C T 0.040290 -2.9628e-05
5:11636295 A G 0.236056 -3.5898e-05
5:11638501 G A 0.229743 -1.5260e-05
5:11641039 G A 0.625211 -4.0069e-05
5:11643291 G A 0.040518 -2.1167e-05
5:11644178 G A 0.038573 1.0528e-05
5:11644503 C T 0.404930 -1.7207e-05
5:11647338 C T 0.040946 -3.4514e-06
5:11647728 G C 0.133601 -4.7006e-06
5:11649929 T C 0.436161 5.9295e-06
5:11652051 A G 0.029654 3.5533e-07
5:11666361 A G 0.211112 -2.7138e-05
5:11673570 T G 0.138399 -3.9220e-05
5:11673848 A G 0.290566 4.4163e-05
5:11676531 A G 0.053803 2.5186e-05
5:11699387 C T 0.038956 -1.9597e-05
5:11704736 A G 0.115821 5.2279e-05
5:11710840 A G 0.039781 1.1675e-05
5:11714054 A C 0.650545 -1.7718e-05
5:11714561 T C 0.040264 -2.2854e-05
5:11720921 A C 0.033120 -1.5325e-05
5:11723594 A G 0.269585 -3.7638e-05
5:11731564 T C 0.313300 -3.4581e-05
5:11732733 C T 0.114165 1.2292e-05
5:11732794 T C 0.074307 -2.7522e-06
5:11733221 T C 0.077225 3.4619e-05
5:11736374 T G 0.038216 9.6778e-06
5:11736524 G A 0.221281 -6.1378e-05
5:11739317 G T 0.113133 -1.6973e-05
5:11743865 C T 0.046909 -6.2723e-06
5:11745759 C G 0.040378 2.5634e-05
5:11750011 G A 0.055345 -2.6136e-05
5:11750259 G A 0.037606 -4.4143e-06
5:11775341 C T 0.029531 -2.8615e-05
5:11780283 A G 0.103887 1.5260e-06
5:11787359 T C 0.030209 -2.0702e-05
5:11795270 C T 1.954912 4.8814e-05
5:11798488 G T 0.077273 1.5056e-05
5:11803492 G C 0.284438 3.6595e-05
5:11809070 C A 1.953280 6.3542e-05
5:11809095 G A 0.044474 5.2684e-06
5:11814702 G A 0.037587 -3.7352e-06
5:11816618 A G 0.036678 -5.3306e-05
5:11822748 C T 0.253097 9.7355e-06
5:11825332 A G 0.047107 -7.1932e-05
5:11842008 G A 0.030728 -5.8954e-05
5:11843303 G A 1.316465 3.0825e-06
5:11849590 T G 0.051144 -2.3942e-05
5:11851149 A G 0.030144 3.6971e-06
5:11857957 C T 0.058074 -1.2568e-05
5:11861884 G A 0.535130 7.3767e-07
5:11864077 C A 0.592876 3.4476e-05
5:11870554 G T 0.563193 2.7378e-05
5:11874300 T C 0.055981 1.3392e-06
5:11874565 G A 0.612406 8.5017e-06
5:11878837 T C 0.026281 -5.6693e-05
5:11891727 C A 0.494914 1.3225e-06
5:11908565 G T 0.119823 -9.3727e-06
5:11908641 T C 0.573878 -1.5199e-05
5:11908731 A C 0.063910 3.2679e-06
5:11913471 G A 0.307808 4.6958e-05
5:11913712 A G 1.084385 6.4070e-05
5:11918903 G T 1.123458 5.2073e-05
5:11923782 G A 0.039953 -1.3122e-05
5:11933707 G A 0.055367 -1.4257e-06
5:11933833 C T 0.082989 5.2511e-05
5:11941719 C T 0.042783 7.2161e-05
5:11949566 A G 0.800359 5.7692e-05
5:11952419 T C 0.032870 1.7692e-06
5:11956711 C T 0.832330 2.9417e-05
5:11979905 G C 0.124137 8.4378e-06
5:11982424 A G 0.256524 3.2871e-06
5:11982921 G A 0.271098 -3.3497e-05
5:11990994 G T 0.167293 -2.2748e-05
5:12003100 G A 1.095359 -2.4415e-05
5:12005040 C T 0.100741 -7.8472e-06
5:12011074 C A 0.080276 -3.2971e-05
5:12013468 C G 0.773156 -4.2714e-07
5:12019795 T C 0.748520 -1.2972e-05
5:12021274 A G 0.046263 -5.5176e-06
5:12021620 C T 1.700076 4.1645e-05
5:12034602 T C 0.097440 6.2743e-05
5:12051585 T C 0.066475 -1.0860e-06
5:12061621 T C 0.041579 6.0339e-05
5:12073185 T C 1.681757 1.1883e-05
5:12090178 G A 0.032078 -1.1833e-05
5:12105278 A G 0.903829 4.9615e-05
5:12116089 C A 0.325452 -1.4790e-05
5:12119994 T C 0.079519 1.0562e-05
5:12121629 T C 0.039992 -1.4755e-05
5:12141287 T G 0.706026 -2.7763e-05
5:12170622 T G 0.051112 7.3719e-06
5:12174985 A G 1.781975 -8.6141e-06
5:12182123 T G 1.089643 -4.1771e-05
5:12184609 T C 0.035766 -5.7312e-06
5:12186835 C T 0.029742 -9.7529e-06
5:12188357 T C 0.028196 -2.7859e-05
5:12227099 T C 0.058840 5.9604e-05
5:12235399 G A 0.057915 -3.2891e-06
5:12245521 A G 0.082554 -2.6828e-05
5:12250536 G A 0.702137 -2.7657e-05
5:12261093 T C 1.741499 9.8706e-07
5:12269594 C T 0.046107 -1.5826e-05
5:12271443 T C 0.067510 -2.6196e-06
5:12274679 C T 0.102818 8.2283e-06
5:12274892 T C 0.050505 -2.5331e-07
5:12286957 C A 0.107336 8.8849e-07
5:12290641 G A 0.075787 -3.0395e-05
5:12295970 T G 0.744615 -4.4977e-05
5:12344379 C T 0.133920 2.1647e-05
5:12372451 G A 0.045159 -1.5074e-05
5:12383942 A G 0.038775 -1.2032e-05
5:12395406 T C 0.045065 -1.0086e-05
5:12412666 C A 0.675813 -4.3349e-05
5:12430200 C T 0.773114 -4.2435e-05
5:12459370 C A 0.061758 1.2158e-05
5:12460920 A C 0.095207 8.5300e-06
5:12482460 T G 0.196298 1.7526e-06
5:12483713 G T 0.039047 -1.4337e-05
5:12510729 T C 0.092457 -3.7942e-08
5:12512202 G A 1.107511 -4.2052e-05
5:12525234 G C 0.032883 1.4179e-05
5:12527470 C T 0.072538 -3.9855e-05
5:12529167 A C 0.203961 7.3410e-06
5:12537702 T C 0.066802 -4.2230e-06
5:12538109 G T 0.754888 -4.7239e-05
5:12544407 A G 0.038297 -1.5370e-05
5:12563758 A G 0.088209 -5.7960e-07
5:12603488 G A 0.228263 -7.4781e-06
5:12613941 T C 0.140937 -1.7893e-05
5:12616793 T C 1.901775 -3.1349e-07
5:12623502 C T 0.787457 -3.6014e-05
5:12644859 G A 0.076829 4.5008e-06
5:12648818 A G 0.055273 -1.2680e-05
5:12655634 A G 0.052550 -4.7737e-05
5:12688926 A G 0.725140 -5.1826e-06
5:12698832 G A 0.313199 -1.5110e-06
5:12711765 A G 0.028291 -1.5484e-05
5:12725971 G A 0.052151 -5.7714e-06
5:12734066 G A 0.057734 -1.8049e-05
5:12740428 G A 0.086797 8.3491e-06
5:12741865 A G 0.029586 -1.2423e-05
5:12746289 G A 0.890908 -8.4444e-06
5:12750557 T C 1.707330 8.6374e-06
5:12756311 A C 0.059548 3.2777e-05
5:12759509 G A 0.095557 2.0851e-06
5:12781239 T G 0.787434 5.7844e-06
5:12784265 C A 1.668825 -3.5530e-06
5:12805787 G A 0.207142 -6.8165e-06
5:12831177 C G 0.167936 3.7276e-05
5:12895129 A G 0.670611 -1.5339e-06
5:12929259 C T 0.043364 1.5011e-05
5:12932132 T C 0.185161 -1.2274e-05
5:12945546 C T 0.385036 4.6883e-05
5:12948477 C T 1.962910 1.3650e-05
5:12950860 T G 0.064680 9.2484e-06
5:12975063 T C 0.574511 4.2423e-05
5:12975187 G A 0.746193 -3.6088e-05
5:12981176 T G 1.547649 -5.0185e-05
5:12983778 T C 0.050327 1.1834e-05
5:12986860 T C 1.378071 2.4031e-05
5:13002319 C T 1.820817 2.7383e-05
5:13019177 T C 1.916173 1.3877e-05
5:13032211 C G 0.457671 7.2273e-05
5:13032839 G A 0.859180 -2.0190e-05
5:13051894 C T 0.505985 -1.6055e-05
5:13082114 T C 1.029362 -2.0723e-05
5:13110465 T C 0.321697 2.6644e-05
5:13113565 A C 0.043858 -5.4392e-06
5:13127325 A T 0.126102 -3.2518e-06
5:13143764 C T 0.093882 2.8225e-06
5:13167001 G A 0.024483 -2.4342e-05
5:13173289 C T 0.214124 2.2561e-05
5:13184172 G T 0.168572 -1.2481e-05
5:13206179 G T 0.051521 -2.0450e-05
5:13213877 G A 0.179312 2.3237e-05
5:13214267 A C 0.075521 -7.2459e-06
5:13214808 G T 0.142784 5.6777e-07
5:13217782 G A 0.026032 -3.9790e-05
5:13234726 G T 0.107489 9.8821e-06
5:13239549 T G 0.090731 -2.5385e-05
5:13242974 T C 0.485540 -9.1237e-06
5:13249445 A C 0.401781 2.1379e-06
5:13268478 A G 1.647490 -8.4843e-06
5:13270013 C T 0.114081 1.1508e-06
5:13273417 A G 0.036567 -1.1368e-05
5:13274310 C T 1.167926 8.6770e-06
5:13276651 T C 1.644410 -3.4313e-06
5:13277542 T C 0.036499 -2.5185e-06
5:13281103 G A 0.482894 -1.3102e-05
5:13284783 T C 0.105418 2.0872e-05
5:13305209 A G 0.152684 2.4150e-05
5:13306567 A G 0.068295 4.1490e-05
5:13309349 G T 0.034945 -2.3331e-05
5:13325005 A G 0.118950 2.8570e-05
5:13332590 C T 0.024548 -2.7476e-05
5:13345141 G A 1.827293 -1.4530e-05
5:13350715 C T 0.475384 -1.1058e-05
5:13351937 A G 1.823959 -1.3496e-05
5:13359394 A G 1.822986 -1.0725e-05
5:13372479 G A 0.071256 -3.7285e-05
5:13377689 C T 0.024980 -1.7440e-05
5:13384463 T C 1.963656 9.8692e-06
5:13394252 C T 1.747647 8.6669e-07
5:13394502 A C 0.085246 4.4683e-05
5:13403200 C G 0.070529 6.5949e-06
5:13405410 C T 0.789099 -2.0238e-05
5:13407347 C T 0.039570 1.3211e-05
5:13415680 C T 0.374841 3.5166e-05
5:13435594 A G 0.059334 2.0862e-06
5:13436077 C T 0.354892 2.3618e-06
5:13436346 T C 0.034380 2.0184e-05
5:13455563 A G 1.208914 2.0549e-05
5:13463464 C A 0.527810 -8.5944e-06
5:13465401 A G 0.036931 -1.4921e-05
5:13465905 C T 1.045185 -1.1754e-05
5:13471156 G A 0.240594 1.4374e-08
5:13477768 A G 0.219859 4.2144e-05
5:13479264 C T 0.066238 -2.4882e-05
5:13481097 A G 0.140940 1.4138e-05
5:13490545 T C 0.224511 -8.2857e-06
5:13498598 G T 1.037554 -9.7748e-06
5:13500294 T C 0.195454 1.5453e-05
5:13502023 A G 0.023312 -6.8392e-07
5:13503064 G T 0.542209 -1.7763e-05
5:13505128 C T 0.161012 -1.9337e-05
5:13510539 C T 0.051969 1.6709e-05
5:13514631 T C 0.048769 -3.1125e-05
5:13518119 T G 0.083950 1.2026e-05
5:13519075 C A 0.289901 -4.2469e-07
5:13529694 A G 0.039336 9.8846e-06
5:13540464 A G 0.082343 6.8272e-06
5:13549440 T C 0.021078 6.8114e-06
5:13549754 C A 0.144504 -1.1342e-06
5:13573228 A G 0.025814 -2.1214e-05
5:13573675 C A 0.042358 -7.5441e-06
5:13593427 G A 0.764859 -2.5194e-05
5:13602181 G A 0.056821 2.2631e-05
5:13602781 T G 1.412574 -1.4785e-06
5:13603734 C A 1.897399 9.7486e-06
5:13605233 C A 1.945129 4.7591e-06
5:13606274 G A 0.039064 1.0075e-05
5:13609725 C T 0.984485 1.2645e-05
5:13609885 T C 1.882848 3.3876e-05
5:13610044 A G 0.061476 3.4707e-05
5:13610706 A G 1.144650 -1.7609e-05
5:13619672 C T 1.208035 1.6600e-04
5:13621204 T C 1.325482 5.1117e-05
5:13624894 C A 0.812803 1.8307e-04
5:13630037 A G 0.092542 9.8997e-06
5:13633967 T C 0.115191 -5.7986e-05
5:13634868 T C 0.153550 1.6079e-05
5:13635051 C T 1.332765 3.2714e-05
5:13644304 T G 0.389343 1.9935e-05
5:13644978 T C 0.107401 2.3661e-05
5:13654014 A G 0.040622 1.0784e-05
5:13655022 G A 1.309197 3.7558e-05
5:13658140 T C 0.039881 -2.7048e-05
5:13660913 G A 0.044302 4.2195e-05
5:13676982 T C 0.047801 -4.1212e-05
5:13677225 A G 1.096690 6.5370e-06
5:13690171 T G 0.023948 -3.1279e-06
5:13695831 T G 1.110400 1.3449e-05
5:13696483 T C 0.178134 -1.3681e-05
5:13697412 T C 0.073369 -2.2540e-05
5:13701536 C T 1.113107 1.2150e-05
5:13717471 C T 0.173967 -1.5303e-05
5:13719089 A G 0.836712 -5.0067e-06
5:13721378 G A 0.297944 3.9498e-05
5:13724157 T C 0.046707 5.2545e-05
5:13725688 T C 0.074816 1.2419e-05
5:13729104 T G 0.078065 -1.2568e-05
5:13734200 A G 0.090789 1.9753e-05
5:13737444 A G 0.266216 4.4208e-05
5:13738734 T C 0.686427 2.6586e-05
5:13739720 T G 1.343454 -2.1078e-05
5:13740976 T C 0.327832 9.7026e-06
5:13741163 A C 0.576180 5.2850e-06
5:13741223 C A 0.414191 1.6027e-05
5:13742710 G C 1.282319 1.6579e-05
5:13749040 G A 0.240616 -3.5276e-05
5:13749103 T C 0.091659 2.2825e-06
5:13749237 T G 0.749656 6.7092e-06
5:13750078 A G 0.812979 -4.8395e-06
5:13752191 T C 0.043608 4.1397e-05
5:13756790 C G 1.410941 2.1437e-05
5:13759735 T C 0.032692 -4.8540e-07
5:13760721 C T 0.700449 5.3104e-06
5:13761321 A C 0.312930 -2.4095e-05
5:13770000 T C 0.736952 2.2995e-05
5:13776005 A T 0.042741 -7.7689e-06
5:13779743 C T 0.530342 -1.8205e-05
5:13781388 C T 0.030105 2.1356e-05
5:13782801 T C 1.083518 6.9949e-07
5:13788886 A C 0.559863 1.7556e-05
5:13798819 T C 0.822064 1.6297e-05
5:13800577 T C 0.463832 -3.7440e-06
5:13801034 C T 0.038645 8.5365e-06
5:13801151 C T 0.159338 -7.3332e-06
5:13805769 T G 0.359754 1.6214e-05
5:13806118 C G 0.135338 4.1864e-05
5:13806849 A C 0.027895 -1.4498e-05
5:13811775 C T 0.421688 -1.2601e-05
5:13817825 C T 0.092418 8.7344e-05
5:13820981 C T 0.090559 -3.8629e-05
5:13822879 G A 0.320610 4.1798e-05
5:13836249 T G 0.735024 1.6686e-05
5:13839167 A G 0.341558 -7.7822e-06
5:13844364 A G 0.702919 1.8169e-05
5:13844506 T C 0.104457 2.0071e-05
5:13844874 A G 0.358274 -1.1525e-05
5:13845391 G A 0.036038 -6.3447e-06
5:13850308 G A 0.931692 -3.6919e-05
5:13863398 A C 0.812794 -2.3421e-05
5:13870582 G A 1.797120 8.7653e-06
5:13872204 G A 0.036834 4.3811e-06
5:13872304 G T 0.058363 1.3369e-05
5:13872584 T G 0.475604 -3.8845e-05
5:13873437 G A 0.093249 4.2219e-05
5:13874951 T G 0.147140 6.9426e-06
5:13878843 T G 0.390057 -2.3631e-05
5:13887631 G A 0.682331 -2.2792e-05
5:13890647 G C 0.255349 -2.2170e-06
5:13893024 G A 1.123867 -6.7029e-05
5:13896659 G A 1.022747 -4.0092e-05
5:13898621 A G 0.052936 -1.1581e-05
5:13902220 C T 0.805371 7.4047e-05
5:13902245 C G 0.037220 -4.0900e-05
5:13902443 C T 0.559730 -4.9376e-05
5:13902885 T C 0.138519 8.7125e-06
5:13905391 C T 0.045286 9.6000e-06
5:13914775 T G 0.745349 4.2965e-05
5:13914832 T C 0.152590 -7.5572e-06
5:13926197 T G 1.408916 5.3414e-05
5:13926920 A G 0.070746 4.7209e-05
5:13927811 G C 0.051901 7.1094e-06
5:13929790 C T 0.028784 9.8370e-06
5:13933125 T C 1.184223 -6.0294e-05
5:13937375 A G 0.573576 -3.6673e-05
5:13944512 C A 1.888587 -2.8274e-05
5:13949982 T C 1.830889 -3.2994e-06
5:13955592 T C 0.052754 -2.5368e-05
5:13956043 T G 0.031011 7.1571e-06
5:13956732 T C 0.030819 -6.8030e-06
5:13958840 T C 0.062709 2.8055e-05
5:13961004 A G 0.548856 -1.9779e-05
5:13965566 G A 0.029027 -3.3369e-06
5:13966227 G A 1.729142 3.6403e-05
5:13976599 A C 0.052196 3.1749e-05
5:13979730 T C 0.260211 -2.9574e-06
5:13993495 G C 0.144040 4.3038e-05
5:13993653 T C 1.370034 -1.3841e-05
5:13994430 T G 0.102321 2.6930e-05
5:13995824 C T 0.102276 -3.7433e-05
5:14005661 A G 1.456100 -1.6908e-05
5:14010422 G A 0.091419 -2.5543e-05
5:14014256 A G 0.664881 -8.5090e-05
5:14017651 A G 0.750299 4.8019e-05
5:14020756 T G 0.739896 4.9412e-05
5:14023329 T C 1.669494 8.4257e-06
5:14027376 G A 0.021698 -1.1675e-05
5:14028425 C A 0.114561 1.4556e-06
5:14033270 G A 0.771614 6.5536e-05
5:14034465 G A 1.949427 1.0565e-05
5:14034649 G A 0.036155 -1.0154e-05
5:14035765 A G 0.034750 -1.7323e-05
5:14036005 T C 0.210297 3.2540e-05
5:14036509 C T 1.337154 1.2694e-05
5:14039647 C T 1.690708 1.7258e-05
5:14042376 C A 0.273350 1.0884e-05
5:14046344 G A 0.902521 3.7893e-05
5:14046672 C A 0.060587 -1.6286e-05
5:14049234 A G 0.101046 2.5580e-06
5:14053676 A G 1.242823 3.4926e-05
5:14056814 A G 0.272520 1.0334e-05
5:14059292 T C 1.395864 2.9523e-05
5:14060165 C T 1.210790 2.3141e-05
5:14061184 G A 0.117765 2.3286e-05
5:14063503 A G 0.061060 2.2993e-05
5:14072258 A G 0.364548 -4.2758e-06
5:14072453 G T 0.282575 6.8940e-07
5:14074488 C T 0.232709 2.1455e-06
5:14074555 G A 0.313816 4.9086e-05
5:14075268 G A 0.160581 -1.7789e-05
5:14077685 C T 0.725922 3.0426e-06
5:14078871 A G 0.397055 -4.8448e-05
5:14079921 A G 0.072794 -3.2244e-06
5:14083780 G A 1.148185 -7.2360e-06
5:14085858 A G 0.053942 -2.2706e-05
5:14087358 T C 0.088020 -9.8412e-06
5:14089261 C T 0.043987 -1.3470e-06
5:14092977 A G 0.125549 -1.5084e-05
5:14097292 A G 0.656517 -1.9185e-06
5:14099252 T C 0.073064 -1.9720e-05
5:14106171 A G 0.399470 1.4943e-05
5:14111261 G T 0.435707 -7.0061e-06
5:14112457 A G 0.138464 2.0868e-05
5:14113591 G T 0.539755 -8.9207e-06
5:14115233 A G 0.151106 1.1483e-05
5:14116905 C T 0.082545 1.4945e-05
5:14117594 A C 0.025538 2.0509e-05
5:14118305 C A 1.111897 -8.4361e-07
5:14118565 T G 1.095249 -8.4178e-07
5:14119696 G A 1.854709 1.3279e-05
5:14121847 G C 0.076916 -1.2662e-05
5:14124746 C A 0.353428 -1.0996e-05
5:14149525 C A 0.557071 6.1079e-06
5:14159643 A G 0.052978 2.5328e-06
5:14163792 C T 0.524954 -3.3235e-05
5:14164260 G A 1.288405 -1.3223e-05
5:14168911 T C 0.217181 2.1116e-06
5:14175926 T C 0.033490 -1.9668e-05
5:14176029 C T 0.061512 -7.2002e-06
5:14177354 C T 0.046458 5.1041e-05
5:14179321 T G 0.283659 6.5547e-06
5:14188001 T A 0.050161 -6.0772e-05
5:14188684 C A 1.489101 2.9379e-05
5:14195388 G A 0.188277 1.8336e-05
5:14200433 T C 0.050547 2.4133e-05
5:14204922 G C 0.045636 -7.7102e-07
5:14211169 A G 0.035999 2.5694e-05
5:14213764 T C 0.522565 -1.4857e-05
5:14217041 A G 0.081470 -3.6130e-05
5:14219181 G A 1.962277 1.0199e-05
5:14234646 G A 0.071259 4.0101e-06
5:14234796 T C 0.046370 5.1640e-05
5:14238243 T C 0.483109 1.2395e-05
5:14239606 T G 0.999231 2.7440e-05
5:14259942 A G 0.118781 4.0799e-05
5:14260441 G C 0.055095 -2.0426e-05
5:14265029 T G 0.137866 -2.7725e-05
5:14270947 T C 0.033292 -7.7627e-05
5:14276375 A G 0.058441 6.7721e-06
5:14284628 G A 0.406063 -2.5687e-05
5:14299819 G A 0.050161 -5.0594e-05
5:14307697 A G 0.063862 -6.0655e-05
5:14319374 A G 0.054192 -1.5899e-05
5:14323015 A G 0.144761 3.1859e-05
5:14328368 G A 0.054312 1.0858e-05
5:14335342 G A 0.036532 -3.1239e-06
5:14343242 G A 0.067085 -8.2219e-05
5:14343958 G T 0.208379 1.8253e-05
5:14352595 A G 1.661834 -1.2473e-05
5:14353023 A G 0.051144 -6.1643e-06
5:14365641 T C 0.060542 3.7490e-05
5:14366904 T C 0.033500 1.8283e-05
5:14369425 T G 0.071382 3.2096e-05
5:14373899 A G 0.101400 -1.3034e-05
5:14376951 G A 0.137811 -1.6011e-05
5:14393621 T C 0.712654 -1.8195e-05
5:14394611 G A 0.552952 3.5139e-05
5:14411172 A G 0.047146 -1.1172e-06
5:14414441 T C 0.121264 1.9662e-05
5:14415073 G T 0.055358 2.3418e-05
5:14415590 G A 0.129820 -3.1384e-05
5:14419042 A G 0.050823 -7.9008e-05
5:14421232 A G 0.035483 4.6643e-07
5:14426611 A C 1.220463 5.4570e-06
5:14431982 C A 0.040774 8.1954e-06
5:14435165 T C 0.057961 3.8710e-06
5:14451047 A G 0.353944 -6.6312e-06
5:14468448 C A 1.952984 6.7735e-06
5:14468550 A G 0.040216 1.7120e-05
5:14474678 C T 0.331727 1.2383e-05
5:14476968 T G 0.204646 -1.4069e-05
5:14478601 A G 0.129048 -2.5428e-05
5:14493377 G T 0.042189 4.1775e-05
5:14497249 T C 0.072700 -5.3524e-05
5:14499773 G A 0.060015 2.2734e-05
5:14500588 C T 0.516190 -1.8781e-05
5:14505677 T C 0.022458 -2.0614e-05
5:14507602 G A 0.027852 3.8298e-05
5:14507905 G A 0.254973 -1.6662e-05
5:14512805 T C 0.047568 -7.3969e-07
5:14517076 A G 1.733521 7.6647e-06
5:14517637 G A 1.794176 -6.9465e-07
5:14517735 C A 0.913437 4.4088e-05
5:14521747 C G 0.947642 3.2591e-05
5:14522886 T C 0.059006 4.1976e-05
5:14522975 A G 0.136295 2.4475e-05
5:14525447 G A 0.039018 2.2636e-05
5:14528937 T C 0.099877 -6.1689e-07
5:14530993 T C 1.866710 4.3082e-05
5:14531466 G A 0.343902 2.2555e-05
5:14532184 C T 1.208187 4.0439e-05
5:14535216 T C 0.077832 -8.9610e-07
5:14543201 G T 1.390181 2.0863e-05
5:14543321 G T 0.134465 1.8521e-05
5:14545832 G A 0.296704 3.5068e-05
5:14546241 C T 1.142547 2.4714e-05
5:14546417 T C 0.669182 -1.9052e-05
5:14551105 G A 0.069733 -1.1661e-05
5:14558376 G C 0.359962 5.5965e-05
5:14558992 G A 1.920961 -1.2306e-05
5:14562096 T C 0.595723 -1.4121e-05
5:14562640 C G 0.034003 1.8102e-05
5:14563425 C T 0.275496 2.1453e-05
5:14564064 T C 0.106197 3.8844e-05
5:14566837 A G 1.356765 8.5776e-06
5:14578366 T C 0.081103 -9.2410e-05
5:14578546 T C 0.362232 -5.0173e-06
5:14578799 G T 0.259169 1.8533e-05
5:14584402 G A 0.130573 -1.8311e-05
5:14591004 G A 0.310561 -2.4933e-05
5:14594377 C T 0.516641 -2.8591e-05
5:14604105 G A 0.100212 2.7789e-05
5:14606973 A G 1.825358 -1.9038e-04
5:14616085 T C 0.194999 4.7448e-05
5:14616234 C T 0.217052 2.9635e-05
5:14621373 G A 0.023957 -3.5395e-05
5:14621711 C A 1.007339 -1.2613e-04
5:14637272 C T 1.775999 -1.0452e-04
5:14637466 T C 0.040303 -6.5052e-05
5:14648689 C A 0.301320 1.6325e-05
5:14665496 G T 0.035730 3.5666e-06
5:14673696 T C 0.223290 -7.9068e-05
5:14679972 C T 0.425414 5.0764e-07
5:14680451 T C 0.091542 6.2642e-06
5:14685469 G A 0.076316 4.2703e-06
5:14693398 T C 0.093428 6.1854e-05
5:14703822 C T 0.037564 -3.8196e-05
5:14707600 T C 1.854103 -4.4882e-05
5:14710726 A G 0.042809 -2.2816e-05
5:14711870 T C 0.124786 -2.8657e-05
5:14712030 G A 0.203964 2.0588e-05
5:14716007 C T 0.130661 -1.3814e-06
5:14719243 T C 0.040287 -1.7418e-05
5:14724089 C T 0.034581 9.0466e-06
5:14728296 G C 0.384510 -7.8258e-05
5:14731461 A G 0.115470 4.2109e-05
5:14732660 C T 0.367596 3.8816e-06
5:14733151 A G 0.021085 -5.3661e-06
5:14738965 G A 0.063920 6.3112e-05
5:14741048 T C 0.078156 -4.3650e-05
5:14743549 C T 0.471336 -3.8656e-06
5:14745504 C A 0.523010 -6.9110e-07
5:14746184 A G 0.060658 1.6599e-06
5:14752563 G A 0.105606 -2.1518e-05
5:14753745 G A 0.079990 5.4242e-05
5:14755632 C A 0.487760 -9.7356e-06
5:14760607 T C 1.288577 1.4698e-05
5:14761676 G A 0.726328 -1.6240e-05
5:14763229 A G 0.038629 -3.8976e-05
5:14768766 T C 0.064868 3.3336e-05
5:14769075 T C 0.167699 4.7114e-05
5:14769103 A G 0.382676 1.4558e-05
5:14788025 T C 1.488873 -1.6620e-05
5:14788439 T C 0.420393 1.5931e-05
5:14794353 A G 0.068088 3.0992e-05
5:14794868 T C 1.099439 -2.8772e-05
5:14797829 T C 0.055494 2.0062e-05
5:14800676 A G 0.199151 -4.8542e-05
5:14804735 T C 0.163609 -1.4970e-05
5:14807134 G C 0.021150 -3.6322e-05
5:14807737 A G 0.061713 1.7305e-05
5:14814883 G A 0.555848 -2.5092e-05
5:14815699 G T 0.888999 -3.5948e-05
5:14816908 A G 0.055659 -2.2616e-05
5:14817115 G A 0.106466 1.5937e-05
5:14822370 G C 0.069801 -1.4816e-06
5:14831997 C T 0.052485 -4.3566e-05
5:14838822 T C 0.028641 1.1915e-06
5:14851094 T C 0.541391 -2.0420e-05
5:14852931 T G 0.129544 2.8060e-05
5:14854510 T C 0.204578 -6.6009e-05
5:14855485 G A 0.683055 5.8643e-07
5:14858494 T C 0.868667 -1.4775e-05
5:14858523 G T 0.083911 -7.5234e-06
5:14860723 A G 1.467295 -3.1919e-05
5:14861214 A G 0.072560 4.6697e-05
5:14866122 T C 0.243379 -5.0138e-06
5:14869709 G A 0.915385 2.7988e-05
5:14877989 G A 0.196733 2.4535e-05
5:14880885 T C 0.070516 -9.9710e-06
5:14880972 T C 0.032812 -3.7414e-05
5:14881102 A G 1.899960 -7.4940e-06
5:14885235 A G 0.076517 -1.9745e-06
5:14887956 T C 1.060239 -4.2436e-05
5:14893904 T C 0.081032 -1.3806e-05
5:14896794 C T 0.035399 8.6483e-07
5:14902587 T C 0.496345 -2.2432e-07
5:14902854 T C 0.058704 -7.7373e-05
5:14903496 A G 0.022542 -1.9045e-07
5:14905470 G C 0.023581 -5.9255e-05
5:14906609 C T 0.476981 -5.8958e-05
5:14907962 C T 0.106853 -4.0835e-05
5:14909283 G A 0.869820 -8.4640e-05
5:14910991 A G 0.088056 -5.4423e-06
5:14912588 C A 0.118151 3.2765e-06
5:14915344 G A 0.100669 -6.3972e-06
5:14917813 C T 0.244024 3.3416e-05
5:14927488 A C 1.195068 -2.5412e-05
5:14928885 G A 0.843746 -5.1087e-05
5:14929430 T C 0.096025 2.6796e-07
5:14935018 T C 0.443678 -2.1225e-05
5:14936107 C T 0.028414 -1.7458e-05
5:14940800 G A 1.947771 -4.5710e-06
5:14941060 T C 0.058042 -2.4469e-05
5:14946542 T G 0.072664 -2.9168e-06
5:14949642 T G 0.368383 5.2739e-07
5:14949939 C T 0.465004 -4.3244e-05
5:14950952 G A 0.161892 -1.5918e-05
5:14951005 G A 1.003830 -7.6109e-06
5:14954537 T C 0.051722 -1.3785e-05
5:14965531 T C 0.045192 2.1324e-05
5:14966337 T G 0.061619 2.8437e-05
5:14968147 G A 0.992113 -3.4919e-06
5:14968345 A G 0.286574 -1.4800e-05
5:14972287 T G 0.081415 5.8998e-06
5:14977383 G A 0.045760 -4.8981e-05
5:14980244 A G 0.028190 2.0982e-05
5:14981589 T C 0.062297 5.7870e-05
5:14984067 G C 0.096167 -3.9970e-06
5:14984166 C T 1.715818 -2.5765e-05
5:14984221 G A 1.716000 -2.5845e-05
5:14989810 C T 0.090448 -5.4405e-05
5:14989959 T G 0.097716 -1.9378e-05
5:14998581 C A 0.051583 -3.2616e-05
5:15000421 T G 0.046029 1.1746e-05
5:15003897 A G 0.040151 -2.2492e-05
5:15004506 A G 0.043468 1.2124e-05
5:15006875 G A 0.025038 -7.0354e-05
5:15009177 T C 0.039959 -2.6887e-05
5:15012853 T G 0.353230 -1.5308e-05
5:15016619 G A 0.088686 -3.1660e-05
5:15019158 C T 0.103948 -5.9193e-06
5:15023774 A C 0.335518 1.3982e-06
5:15037339 C T 0.032040 1.2911e-06
5:15038839 G A 0.077734 -3.9862e-05
5:15044842 A G 0.372007 -1.1482e-05
5:15048780 G A 0.086936 -6.1443e-06
5:15054540 G A 1.943429 -1.5060e-07
5:15059923 A C 0.056721 1.4778e-05
5:15074121 T C 0.112624 -3.2036e-07
5:15079628 C T 0.048759 -2.7811e-06
5:15091019 T C 0.086027 1.3031e-05
5:15114063 C T 0.079614 -5.2569e-06
5:15122968 T C 0.708736 8.9235e-06
5:15123910 A C 0.121524 1.5727e-05
5:15133778 C G 0.588312 -9.4836e-07
5:15145181 C T 0.069123 -1.8597e-07
5:15151678 G A 0.638694 -1.4012e-06
5:15152938 G A 0.341698 -2.2917e-05
5:15153800 T C 0.057227 -4.8909e-05
5:15168674 A G 0.124322 -9.2914e-06
5:15173506 A G 0.830399 -2.3013e-07
5:15181552 A G 0.152210 -6.3023e-06
5:15182726 A G 0.065494 4.5160e-05
5:15204361 C T 1.935418 4.7609e-05
5:15211241 A G 0.060862 -1.9875e-06
5:15215078 C A 0.020377 -8.9745e-06
5:15222744 C T 1.338812 1.1028e-05
5:15243658 T C 0.075219 1.7851e-05
5:15244928 A C 0.858089 -2.7744e-07
5:15261054 A G 0.261308 -1.2116e-05
5:15279631 G C 0.105389 -4.0855e-05
5:15285414 C T 0.042283 1.2771e-05
5:15300311 A G 0.038444 7.6419e-06
5:15313620 C T 0.874672 2.7549e-06
5:15326474 T G 0.084359 4.4422e-06
5:15326880 T C 0.035532 1.5734e-05
5:15338073 T G 0.058574 7.8828e-07
5:15346106 G A 0.023571 2.1724e-05
5:15350186 C T 0.041449 -2.1170e-05
5:15366156 C T 0.694659 -1.4079e-05
5:15366272 T C 0.075573 -2.1790e-06
5:15371247 C T 0.075612 -9.1770e-06
5:15379218 A G 0.099485 -3.2840e-05
5:15391618 C T 0.023847 1.9487e-05
5:15420559 C T 0.026096 3.2064e-05
5:15421475 C T 0.026460 2.3045e-05
5:15431202 C T 0.145900 4.3540e-05
5:15437112 T C 0.053462 3.2790e-05
5:15448378 A G 0.888214 3.5036e-05
5:15453195 G A 0.069367 -2.0115e-07
5:15468041 A G 0.052664 -1.5439e-05
5:15474105 G C 0.044822 2.0829e-05
5:15488579 A G 0.033546 -1.7929e-06
5:15492400 A C 0.022124 -2.8804e-05
5:15497485 G C 0.225475 2.5652e-05
5:15509930 T C 0.089663 1.9399e-06
5:15522361 T C 0.037859 -1.5546e-05
5:15527374 G A 0.193860 2.1200e-05
5:15529973 G A 0.067257 1.7271e-05
5:15530640 G A 0.639447 2.1035e-05
5:15539360 A G 0.327974 -6.8733e-06
5:15547506 T C 0.097242 -2.7687e-05
5:15548576 C T 0.164703 8.7600e-06
5:15553634 A G 0.742840 8.6992e-06
5:15554702 A C 0.062605 -4.5383e-05
5:15558325 C T 0.035600 6.1172e-05
5:15561208 C T 0.034652 1.0503e-05
5:15566890 A G 0.496069 -1.2630e-05
5:15571736 T C 0.661843 -1.6594e-05
5:15572129 C G 0.031024 -1.9936e-05
5:15582005 G T 1.016232 8.9519e-07
5:15587235 T C 0.065790 2.3734e-05
5:15595297 G A 0.037866 1.2411e-05
5:15598350 C T 0.240003 -2.0559e-05
5:15599436 G A 0.063021 -3.6512e-05
5:15611133 A G 0.107229 -2.2373e-05
5:15613657 G A 0.191380 -2.4594e-05
5:15626653 G C 0.022127 1.9939e-05
5:15635482 A C 0.071944 8.8670e-06
5:15647852 G T 0.676618 1.8274e-05
5:15650080 G A 0.387311 8.9799e-05
5:15654623 T C 0.022929 -1.8949e-05
5:15668252 T C 0.034260 -4.4884e-05
5:15674131 A G 0.063008 -1.9562e-05
5:15678232 A G 0.027155 1.1924e-05
5:15681262 C T 0.028044 3.5536e-05
5:15682003 G C 0.025655 3.4999e-07
5:15693084 C T 0.618489 7.6834e-06
5:15695129 T C 0.117827 -6.0583e-05
5:15700292 T C 0.077926 2.2289e-05
5:15724765 T C 0.150947 2.6057e-05
5:15732439 G T 0.071168 -5.2993e-05
5:15737308 C T 1.128084 8.1180e-05
5:15738112 G A 0.282536 4.6960e-06
5:15738930 G A 1.376743 5.8148e-05
5:15756955 A G 1.098803 5.4102e-05
5:15772994 C A 0.118823 8.1757e-06
5:15778026 T C 0.044646 1.1607e-05
5:15781582 G A 0.153797 -1.8894e-04
5:15785038 T C 0.219979 -3.3042e-06
5:15785187 T C 0.036262 2.0231e-07
5:15786211 C T 0.024967 -3.2172e-05
5:15790087 T G 0.056458 1.4747e-06
5:15809715 A G 1.258881 1.6755e-05
5:15832573 T G 0.482057 3.6929e-06
5:15851959 G A 1.703195 5.9457e-06
5:15858025 G A 0.032653 6.4426e-05
5:15868729 A G 0.034558 -5.5426e-06
5:15869575 A G 0.080841 -4.9643e-06
5:15870300 A C 1.636559 1.2950e-05
5:15886657 T G 0.040673 -5.1138e-06
5:15887697 T C 0.025746 5.5048e-06
5:15896558 A C 0.051768 7.9972e-06
5:15902603 C G 0.348735 2.2723e-05
5:15913562 G A 0.332080 -4.0178e-06
5:15916700 G A 0.045818 1.9690e-07
5:15925234 T G 0.141836 5.7439e-06
5:15930194 A G 0.639424 -6.2405e-06
5:15935149 A G 0.096021 -2.8326e-05
5:15937010 T C 0.071139 3.1817e-05
5:15938410 C T 0.038087 1.5630e-05
5:15938553 G A 0.487383 9.0114e-06
5:15940221 C T 0.067815 -1.1999e-05
5:15943485 T C 0.036580 1.2579e-05
5:15948523 A C 0.023789 2.2833e-05
5:15949793 A G 0.996322 -8.5949e-07
5:15951041 A C 0.054702 4.3903e-06
5:15956529 G A 0.029787 -1.5494e-05
5:15962771 C T 0.057844 3.0046e-06
5:15971848 A G 0.071171 1.2853e-05
5:15973314 T C 0.044377 -1.8940e-05
5:15976022 G C 0.070220 2.9072e-06
5:15979031 T C 0.066238 -1.1192e-06
5:15983089 A G 0.085067 9.1461e-06
5:15983389 A G 0.032104 1.3987e-05
5:15993449 G T 0.332178 3.0117e-05
5:15994010 A G 0.086693 7.9906e-06
5:16000234 T C 0.405060 1.4324e-05
5:16000650 A G 0.437742 4.0791e-05
5:16004804 G A 0.560544 -2.4465e-06
5:16008983 C T 0.069081 -9.5363e-05
5:16016985 G A 0.122462 -4.3661e-05
5:16021426 C T 0.080824 3.5965e-05
5:16025378 G T 0.072138 4.2388e-05
5:16027178 T C 0.426333 3.1280e-05
5:16036827 A G 0.102399 2.1284e-05
5:16037155 A G 0.071567 2.6427e-05
5:16037234 G A 0.995595 -7.7314e-06
5:16038102 C T 0.233803 -6.9817e-06
5:16042411 G T 0.660061 -4.7475e-06
5:16044409 C T 0.085031 5.1389e-05
5:16046924 C T 0.051609 -1.1987e-05
5:16047423 C T 0.075521 4.5347e-06
5:16047872 A G 0.051304 9.2533e-06
5:16048184 C T 0.023497 5.0198e-05
5:16054174 G A 0.040755 -1.8868e-05
5:16057439 A C 0.068646 -6.5165e-05
5:16057480 G A 0.042929 -6.2087e-05
5:16079444 T C 0.031949 -1.2806e-05
5:16086670 A G 0.054101 1.7674e-05
5:16097163 A G 0.585274 -1.8821e-05
5:16101956 G A 0.037596 -1.8755e-05
5:16106095 C T 0.037467 -2.0635e-05
5:16109974 T C 0.067685 -8.4778e-06
5:16119869 G A 0.034049 -1.6291e-05
5:16120996 T C 0.365613 3.3994e-05
5:16123236 T C 0.526077 -2.3824e-05
5:16141445 A G 1.102260 7.7267e-06
5:16142438 T C 0.056769 -9.7917e-06
5:16142686 G A 0.103341 2.2813e-05
5:16144819 A G 0.021468 7.8657e-08
5:16150721 C G 0.134812 -9.1769e-07
5:16169518 T C 0.099244 -1.0058e-05
5:16176363 T C 1.441147 1.6325e-05
5:16178480 A C 0.277885 -2.1314e-05
5:16183856 G A 0.058727 1.1485e-05
5:16187358 G A 0.899022 -1.0961e-05
5:16190486 C T 0.093730 2.1510e-05
5:16193452 A G 0.031248 4.3351e-05
5:16195585 T C 0.033299 6.4046e-06
5:16217206 A G 0.040852 2.5706e-05
5:16222858 G A 1.808970 -1.1386e-05
5:16239036 C T 0.076796 2.3015e-05
5:16241644 T C 0.063125 -2.9647e-06
5:16245736 A G 0.033445 2.0699e-05
5:16247277 T C 0.654125 3.8881e-05
5:16256380 G A 1.802832 -9.2575e-06
5:16256842 T C 0.027742 1.6545e-05
5:16260028 G A 0.290271 3.4111e-05
5:16263302 T C 0.079195 -1.5087e-06
5:16263394 A G 0.048152 -1.6712e-05
5:16275349 G A 0.047701 -7.6129e-05
5:16284443 G A 1.614646 -3.2775e-05
5:16286973 G A 1.655212 -1.5032e-05
5:16287578 G A 0.122371 4.0733e-06
5:16288206 T G 0.062661 1.0381e-05
5:16294168 C T 1.974799 1.6183e-05
5:16329970 A G 0.127597 4.1704e-05
5:16330366 T C 0.233005 4.8629e-05
5:16346126 T G 0.375136 -4.1858e-06
5:16369232 A G 0.081636 -2.7553e-05
5:16370366 A C 0.055919 2.4815e-05
5:16375098 T G 0.239503 -2.1094e-05
5:16383420 A G 0.048291 -1.1893e-05
5:16384646 A G 0.945976 6.0059e-06
5:16385620 A G 0.216954 2.8167e-06
5:16387270 G A 0.555364 -1.7994e-05
5:16391881 T C 0.383835 1.5221e-05
5:16402992 C T 0.054676 -6.3346e-05
5:16411605 G C 0.060492 -3.2251e-05
5:16412045 T C 0.134588 1.5192e-05
5:16412218 C A 0.145095 2.2364e-05
5:16412841 T C 0.109092 7.5901e-06
5:16414472 T C 1.562524 1.7817e-05
5:16426535 A G 0.073946 -5.3267e-06
5:16427267 A C 0.035207 -3.5625e-06
5:16427773 T C 0.772046 -2.2347e-05
5:16428409 G A 0.143774 7.7496e-07
5:16430555 T C 0.088374 4.4159e-05
5:16446159 T C 0.061599 -2.4791e-05
5:16450750 T G 0.031236 1.4313e-05
5:16455125 T C 0.020121 1.2057e-05
5:16455266 C T 0.595288 3.9458e-05
5:16456131 C T 0.172026 -1.7468e-05
5:16456498 C A 0.140528 -9.5749e-06
5:16457408 T C 0.055585 1.2443e-06
5:16458271 C A 0.040307 1.0030e-05
5:16460632 C T 0.036123 -4.9007e-05
5:16464050 G A 0.045529 -4.8339e-05
5:16469415 G A 0.192867 1.4825e-05
5:16477671 C T 0.031871 6.1061e-06
5:16479919 A G 0.466354 -8.4113e-07
5:16486606 C T 0.147526 -2.9913e-06
5:16488854 C T 0.506634 6.2476e-06
5:16494139 G A 1.223589 1.7325e-06
5:16494413 A G 0.066354 2.3805e-06
5:16500026 C A 0.677751 1.7044e-05
5:16500790 G A 1.097449 -6.5501e-06
5:16503261 G A 0.525661 -3.4127e-05
5:16505243 T C 0.028333 -2.0724e-05
5:16508420 C A 0.042011 -1.0808e-05
5:16508674 G A 1.232745 -3.2249e-06
5:16513965 C T 0.039210 -7.0242e-06
5:16516547 A C 0.434885 -2.1843e-05
5:16517738 C A 0.213634 9.2739e-06
5:16518861 A G 0.054043 -2.1400e-05
5:16526936 A G 0.031540 -1.9718e-06
5:16527431 T C 0.270864 2.7975e-05
5:16528618 A G 0.086193 -1.7636e-05
5:16530237 T C 0.190978 2.4844e-05
5:16545460 C T 1.665755 -1.5300e-05
5:16545925 C A 0.653813 3.8708e-05
5:16550476 A C 0.863892 -6.7814e-05
5:16578186 T C 0.068123 -9.0525e-06
5:16578422 T C 1.770968 -3.0491e-05
5:16585349 G A 1.901999 -1.5184e-05
5:16588650 C T 0.303527 2.3586e-05
5:16588754 C T 0.901587 -2.2446e-05
5:16595199 C A 0.767904 -4.0851e-06
5:16600944 C T 0.045513 -4.1635e-06
5:16602451 T C 1.245780 -3.5441e-05
5:16604494 T C 0.066199 2.6005e-05
5:16605681 A G 0.438131 -1.8051e-05
5:16607901 C G 1.354298 -2.1968e-04
5:16612318 T C 0.265174 -4.3054e-05
5:16616264 T C 1.077647 -1.0659e-04
5:16616373 C T 1.523893 -3.2229e-05
5:16618461 G T 0.486491 1.9910e-05
5:16622717 G C 0.037671 8.0331e-07
5:16626390 T C 0.093593 4.6294e-06
5:16626717 T G 0.191731 -1.3218e-05
5:16627057 G A 0.091402 -1.3153e-05
5:16627506 T C 0.052352 -8.3202e-06
5:16631043 A G 0.567672 2.3173e-06
5:16632041 A C 0.030251 -2.3878e-05
5:16632304 C A 0.126035 -7.7548e-06
5:16639603 G A 0.997627 5.0721e-05
5:16640224 T C 0.364815 5.0180e-06
5:16640506 T G 0.200482 -5.6792e-06
5:16641948 C T 1.544766 -5.7311e-05
5:16643141 G A 0.257027 -1.8152e-05
5:16644917 A G 0.037850 -3.7007e-05
5:16645335 T G 1.645822 4.0082e-05
5:16656386 G A 1.234342 -4.8448e-05
5:16659543 A G 0.878684 -7.4284e-06
5:16661090 G T 0.075855 3.9964e-05
5:16661843 G C 0.178576 -1.7026e-05
5:16663837 T G 0.075394 -1.5916e-05
5:16666180 G A 0.860692 -9.3525e-05
5:16666796 T C 0.094320 2.8587e-05
5:16668256 G A 0.911340 -2.9981e-05
5:16670442 C T 1.914236 -2.2713e-05
5:16670501 T C 1.569526 -2.5925e-05
5:16673975 G C 1.311090 -4.5818e-05
5:16674632 C T 0.755112 -2.7236e-05
5:16679573 C T 0.081399 -7.5868e-06
5:16681710 C T 0.027492 2.1245e-05
5:16684881 T C 0.041615 -2.1589e-05
5:16686339 A G 0.646893 -5.8491e-05
5:16689462 A G 1.202072 -3.7181e-05
5:16690033 C A 0.021630 2.9051e-05
5:16692787 C T 0.319224 7.7964e-06
5:16694152 T C 0.024951 5.4735e-06
5:16696043 A G 0.034510 -1.3582e-05
5:16704585 A C 0.030303 2.3771e-05
5:16711087 T C 0.023980 -8.1748e-07
5:16713465 T C 1.615805 6.6312e-08
5:16722140 C T 1.684655 1.1924e-05
5:16725880 G A 1.277859 -8.5144e-06
5:16727373 T C 0.133426 2.0574e-05
5:16728196 T C 0.085742 -1.2003e-06
5:16732052 C T 0.258582 -3.5491e-05
5:16732791 G A 0.417569 -2.7229e-05
5:16739626 G A 0.053397 -4.7182e-06
5:16743429 A C 0.024451 1.1898e-05
5:16746013 G A 0.253262 -1.7451e-05
5:16751179 C A 0.580049 2.5391e-05
5:16752078 G T 0.214212 -7.1093e-05
5:16754930 G A 0.062184 3.1420e-06
5:16758569 C T 0.524198 7.3080e-05
5:16760970 A G 1.436927 -1.1827e-06
5:16762392 T G 0.279862 -1.8872e-05
5:16762646 C T 1.965990 -2.3607e-05
5:16764695 C T 0.700225 -2.7949e-05
5:16769273 A G 1.220099 1.0961e-05
5:16769961 G T 0.432639 -1.1662e-05
5:16772976 A G 1.212413 1.0765e-05
5:16778739 C T 0.039411 -3.4461e-06
5:16785077 G A 0.515771 8.0175e-06
5:16785599 A C 1.637516 3.4747e-05
5:16786598 T C 1.954182 2.4397e-05
5:16786713 A G 0.050878 -1.5768e-05
5:16787384 A G 0.202192 9.9779e-06
5:16790908 A G 0.893680 -3.3846e-05
5:16791789 G A 0.020669 1.3282e-05
5:16794141 A G 0.211274 2.7066e-05
5:16794780 A G 0.222933 3.2408e-05
5:16794855 A G 0.022104 1.1523e-05
5:16794916 A G 0.886967 -4.3210e-05
5:16797241 T C 1.115980 -1.0461e-05
5:16800030 T C 0.032302 -4.1000e-07
5:16800739 G T 0.020608 1.5284e-05
5:16802360 A G 0.023623 1.5850e-05
5:16804138 T C 0.024289 1.7808e-06
5:16807035 C T 0.168669 5.9182e-06
5:16807786 C A 0.301099 4.0389e-05
5:16820769 C T 0.279930 7.1030e-05
5:16821309 G A 0.049343 -2.2643e-05
5:16821902 G T 1.661976 -3.0297e-05
5:16822171 A C 1.923288 3.1097e-05
5:16824424 A G 1.099436 8.9350e-05
5:16826593 C T 1.140580 1.4782e-04
5:16826755 A G 0.040531 6.4702e-06
5:16829397 A G 1.725137 3.4060e-05
5:16829463 A G 0.331933 8.7691e-07
5:16830671 C G 1.319620 -4.0372e-05
5:16831104 C T 0.348147 -7.4541e-06
5:16832604 T C 0.034084 5.4030e-05
5:16834170 T C 0.045208 3.8953e-05
5:16836686 C T 0.414888 -1.0146e-05
5:16837616 A G 0.071700 3.9491e-06
5:16841399 T C 0.539703 2.2810e-05
5:16845251 A C 0.099903 2.1756e-05
5:16846798 C T 0.225105 8.5558e-06
5:16851245 A G 0.065644 1.4180e-05
5:16855202 C A 0.048866 1.2423e-05
5:16856138 G A 1.110939 8.8390e-06
5:16856199 C T 0.527547 1.8519e-05
5:16858182 G A 0.282315 2.4261e-05
5:16860112 T C 0.090935 -2.7097e-06
5:16862840 A G 0.030949 -2.9101e-06
5:16862998 A G 0.370277 1.4534e-05
5:16868407 C T 0.248455 1.9108e-05
5:16871108 T C 0.076121 -2.8556e-05
5:16875506 C G 0.118823 4.8099e-05
5:16876328 C T 0.380959 9.0990e-06
5:16876379 G C 1.426693 -1.1378e-05
5:16877640 T C 0.107930 -1.8860e-05
5:16879933 A C 0.022929 1.2286e-05
5:16879971 A C 0.958466 -3.0494e-05
5:16880608 C T 0.067711 7.8719e-06
5:16882242 A G 1.180189 -2.0611e-05
5:16887383 T C 0.841549 -1.4167e-05
5:16887414 T C 0.100053 1.9833e-05
5:16892438 A G 0.263259 -1.5968e-05
5:16896273 C T 0.202942 -1.3767e-06
5:16898070 T C 0.873634 -2.9374e-05
5:16900186 T C 0.280543 1.0597e-05
5:16905100 A C 0.336238 -1.4563e-05
5:16906913 A G 0.759858 7.6186e-06
5:16909677 C T 1.332798 -3.0077e-05
5:16919153 A G 0.131187 -3.4016e-06
5:16922381 T G 1.509588 3.6277e-05
5:16927170 C T 0.088046 4.2501e-05
5:16932515 T C 0.619644 -5.6105e-06
5:16932694 T C 0.086053 -1.3239e-05
5:16933234 A G 0.814790 7.8980e-06
5:16939952 T C 0.047964 -1.2454e-05
5:16943645 G A 0.093804 -1.8654e-05
5:16956787 A G 0.045919 -4.3867e-05
5:16957666 T C 0.622718 -3.2784e-04
5:16958033 G A 0.146926 7.3041e-05
5:16958118 C T 0.070334 2.0248e-05
5:16961453 A C 0.830078 -5.9531e-05
5:16962908 A G 0.756738 -1.2929e-05
5:16963151 T C 0.749017 4.8840e-05
5:16964641 G A 1.126457 3.7393e-05
5:16969440 G A 0.245151 -2.4604e-05
5:16970353 T C 0.562907 -1.3701e-06
5:16980676 G A 0.335453 -3.6777e-05
5:16984191 G A 1.515557 -7.3130e-06
5:16985976 A G 0.121680 2.6533e-05
5:16986171 C T 0.493125 4.6661e-05
5:16988650 A G 0.027749 -2.0774e-05
5:16993792 T C 0.088708 -9.0806e-06
5:16994804 G A 1.515703 -3.8251e-06
5:16997071 A C 1.590451 -3.0224e-06
5:17000442 G A 0.102205 -6.8014e-06
5:17003074 G C 0.170659 1.9536e-07
5:17007775 G C 0.495657 -1.8958e-05
5:17008978 T C 0.086829 5.9769e-06
5:17009651 C A 0.104360 -6.9187e-06
5:17012046 A G 0.210648 -2.6681e-06
5:17019121 C T 0.249370 -3.0893e-05
5:17019429 C T 0.230947 8.7288e-06
5:17023819 G A 0.081350 -2.8316e-06
5:17025201 T G 1.109926 -5.5301e-06
5:17026403 C T 0.050875 -1.6238e-05
5:17035931 C A 0.036512 -2.3986e-05
5:17037781 C T 0.760370 1.9238e-05
5:17038167 T C 0.622163 3.1211e-05
5:17039615 A G 0.043540 -1.9996e-05
5:17040733 G A 0.045007 -4.5700e-06
5:17043421 C T 0.046561 5.9738e-06
5:17043639 T C 0.043536 -1.4838e-05
5:17044088 T C 0.172899 6.4573e-05
5:17050625 G A 0.069156 -1.5682e-05
5:17050814 C T 0.079675 2.1230e-05
5:17056251 C T 0.169841 -4.5658e-05
5:17059335 C A 1.457227 4.8539e-05
5:17061742 A G 0.603019 4.4638e-05
5:17068367 T C 0.174401 -5.7742e-05
5:17069833 C T 0.110579 -3.9349e-06
5:17074642 A G 0.297366 -2.1455e-06
5:17075010 G A 0.068902 -5.2802e-06
5:17075573 T G 0.053485 1.2389e-05
5:17077740 T C 0.044964 -2.9377e-05
5:17079882 A G 0.040424 3.3304e-06
5:17080618 A G 0.039268 -5.0909e-07
5:17081286 C G 0.081081 -2.3008e-05
5:17087229 G A 0.651022 -1.9955e-05
5:17091822 T C 0.055676 -3.9777e-05
5:17098518 A G 0.058168 -8.4360e-06
5:17099548 G A 0.051274 -1.6552e-05
5:17100425 G T 0.079555 -2.7385e-06
5:17102362 T C 0.661944 1.3935e-05
5:17102603 T G 0.050924 -3.7353e-06
5:17109341 C T 0.035152 -1.0268e-05
5:17112189 A G 0.729113 2.8568e-05
5:17113698 T C 0.660389 1.2286e-05
5:17120911 T C 0.033834 4.1954e-05
5:17126651 T C 0.032841 -1.0539e-05
5:17132153 T C 0.054533 2.7653e-05
5:17134109 A G 1.730045 1.2633e-05
5:17142201 G A 0.530819 1.4945e-06
5:17142767 T C 0.293578 -3.0678e-05
5:17143515 T C 0.023620 -1.2952e-05
5:17143610 G A 1.032095 4.3724e-06
5:17147798 T C 0.029965 6.4554e-06
5:17153618 G C 0.478016 -5.7647e-06
5:17155696 C T 0.085242 2.3521e-05
5:17155900 T C 0.081574 2.1163e-05
5:17156374 T C 0.070516 -3.2703e-05
5:17157291 T G 1.121647 1.1680e-05
5:17164754 A G 0.065725 9.0434e-06
5:17166211 T C 0.054663 1.2068e-06
5:17167789 A G 0.086342 2.8639e-05
5:17168087 G A 0.146403 5.1067e-05
5:17171026 A G 0.036619 -1.1409e-05
5:17172790 C T 0.836076 6.7159e-05
5:17172903 A G 0.038301 -1.0418e-06
5:17176619 A G 0.169439 1.8226e-05
5:17177820 T C 0.084934 -3.4456e-05
5:17180867 G C 0.033630 3.2680e-06
5:17183891 A C 0.071863 3.1584e-06
5:17185157 A G 0.069899 1.6972e-05
5:17186336 A G 0.050297 1.1874e-05
5:17187729 C G 0.029368 1.7684e-05
5:17192713 T C 0.543316 1.7431e-06
5:17193578 T C 1.154725 2.2599e-05
5:17193633 T C 0.484462 1.6369e-05
5:17194832 G A 0.156780 -4.1493e-05
5:17197491 A G 0.049752 -3.5172e-05
5:17199543 G A 1.327926 5.3084e-05
5:17200669 T C 0.121813 -1.5114e-06
5:17200919 T C 0.079984 -1.9145e-05
5:17208953 T C 0.394644 3.7006e-05
5:17209187 C T 0.043880 5.2763e-05
5:17210388 T C 0.496654 -8.0261e-05
5:17213319 G C 1.153683 -5.0083e-06
5:17215444 C G 1.288093 1.9771e-05
5:17218724 A G 0.157718 4.5274e-05
5:17219093 T G 1.078825 -2.9336e-05
5:17219955 C T 0.055302 6.1335e-06
5:17220275 A C 0.027320 2.4416e-05
5:17221016 G A 1.469580 -4.4945e-06
5:17221087 G A 0.092042 2.0198e-05
5:17226828 A G 0.041362 -1.8299e-05
5:17232808 T C 0.090396 -1.0737e-05
5:17235998 T C 0.527560 1.1325e-05
5:17239556 T C 0.177063 -2.6592e-06
5:17244055 T C 0.075485 -4.3757e-05
5:17244056 A G 0.023987 -4.8997e-06
5:17247021 G T 0.161230 7.8901e-06
5:17249420 G A 0.409529 1.5611e-06
5:17252076 T C 0.090448 1.4236e-05
5:17254066 T C 0.333054 -1.1565e-05
5:17262953 G A 0.633696 -4.8074e-05
5:17264914 C T 1.602792 -2.3434e-05
5:17270555 A G 0.059314 -7.7638e-07
5:17280089 T G 0.773987 -6.5691e-05
5:17283265 G A 0.986689 6.7083e-06
5:17284013 T C 0.103814 -6.3361e-05
5:17290220 T C 0.214919 -1.5869e-05
5:17296342 G A 1.131761 2.1881e-05
5:17312512 C A 0.972878 1.3821e-06
5:17315887 A G 1.459937 7.9438e-06
5:17316288 G A 0.137604 -3.2509e-05
5:17321055 C T 0.252081 -1.6217e-05
5:17327218 A C 1.424470 -1.8741e-05
5:17327366 C T 0.119008 4.3179e-05
5:17329406 C T 0.068695 1.1815e-05
5:17338372 T G 0.064212 8.2689e-06
5:17338886 T C 0.205618 -2.6489e-05
5:17342403 A G 0.032260 -4.5301e-06
5:17358957 G A 1.219879 -2.3741e-06
5:17361553 G A 0.049281 3.1552e-06
5:17362768 A G 0.036736 8.0816e-06
5:17366198 T G 0.799181 1.8317e-05
5:17368172 A G 0.206694 -2.9539e-05
5:17380175 G A 0.021916 -6.1324e-06
5:17385125 C T 0.108076 -4.4743e-05
5:17386955 G T 0.286262 -3.8785e-05
5:17389052 C T 0.207051 2.8746e-05
5:17389131 G T 0.689813 3.2522e-05
5:17394914 A G 0.036860 -2.0728e-05
5:17401187 C T 1.943211 8.8285e-07
5:17401222 A G 0.065757 1.4357e-06
5:17401762 G A 0.173850 6.3294e-06
5:17402008 A G 0.115379 4.6147e-05
5:17404483 G A 0.366097 -5.2213e-05
5:17404549 A G 1.867171 -7.7113e-06
5:17406333 G C 0.461391 -1.6872e-05
5:17410429 A G 0.348917 1.4552e-05
5:17410883 A G 0.173850 1.5725e-05
5:17419701 A G 0.157841 3.9568e-05
5:17419984 A G 0.258981 9.0892e-06
5:17424002 C T 1.068068 -1.4476e-06
5:17427953 C T 0.230236 -1.9878e-06
5:17432569 T C 0.573115 -2.2159e-05
5:17437494 G A 1.619745 1.5010e-05
5:17437742 C T 1.341987 1.4445e-05
5:17438198 C T 1.286496 -6.9696e-05
5:17439167 C A 0.291394 1.2363e-05
5:17442045 C T 0.980525 -3.1987e-05
5:17445833 G A 0.261648 4.0585e-05
5:17453250 T C 0.274337 -3.8224e-05
5:17454783 C T 1.573755 1.2428e-05
5:17457266 T G 0.395767 1.4255e-05
5:17469690 G A 0.421548 -6.6293e-06
5:17470990 A G 0.055640 -1.3818e-05
5:17484038 A G 1.620537 2.6823e-05
5:17497656 A G 0.050012 8.3336e-06
5:17503951 T C 1.501542 -2.1675e-06
5:17504826 T C 0.135254 -5.1827e-06
5:17505582 C A 0.034010 1.8666e-05
5:17508932 T C 0.044341 -5.5498e-06
5:17602857 A T 0.036723 5.4487e-06
5:17628336 A G 0.023039 7.0221e-06
5:17647496 G A 0.046184 1.7312e-05
5:17647812 G A 0.055270 1.7139e-06
5:17656082 G A 0.039434 -1.2615e-05
5:17656351 T G 1.954078 -1.4408e-05
5:17665099 T C 1.954834 -1.0577e-05
5:17665294 T G 0.038291 -3.5030e-05
5:17667503 A G 0.063375 -3.8220e-05
5:17670888 T C 0.129268 -3.9921e-06
5:17671155 A G 0.041436 1.2425e-05
5:17672743 C G 0.130028 2.5420e-05
5:17680532 A G 0.075975 2.0774e-05
5:17687156 A G 0.052550 8.4748e-06
5:17698130 T G 0.478078 7.3380e-06
5:17703148 G A 0.052511 8.5261e-06
5:17704897 G T 0.165018 4.1912e-05
5:17720338 C T 1.546065 -8.2519e-06
5:17721763 A C 1.498468 -1.0318e-05
5:17721824 G A 0.033101 8.0856e-06
5:17725542 A G 0.095865 -2.2811e-05
5:17727520 G A 0.056831 1.5719e-05
5:17727693 T C 0.039781 -9.7856e-06
5:17727843 T C 0.054562 -1.0257e-05
5:17728107 G A 1.428628 1.9678e-05
5:17728175 T C 1.221369 3.2570e-05
5:17731387 T C 0.495842 1.7475e-05
5:17732918 T C 0.152583 -1.9872e-05
5:17733618 C T 0.037944 1.5115e-05
5:17734165 T C 0.223391 4.0024e-06
5:17740358 T G 0.549301 -8.8302e-06
5:17746329 G A 1.373361 2.1556e-05
5:17762135 T G 0.510650 -6.7829e-06
5:17764192 G A 1.715834 -9.9679e-06
5:17767376 G T 1.087258 1.4583e-05
5:17768665 T C 0.047509 4.8719e-05
5:17780425 T C 1.501409 3.0266e-06
5:17781633 A G 0.058370 -3.6899e-05
5:17783686 C T 0.135886 4.6032e-06
5:17787954 C T 0.128515 -1.3701e-05
5:17791227 T C 0.181854 1.7469e-05
5:17793379 G T 0.034951 -3.5260e-05
5:17794035 A G 0.644530 1.7597e-07
5:17794765 A G 0.050129 5.5670e-05
5:17794814 C A 1.543783 5.9177e-06
5:17798652 T C 1.471313 2.5114e-05
5:17800842 G T 0.657802 2.0912e-05
5:17802631 C T 0.047444 -2.8574e-05
5:17803067 A G 0.556179 -9.8814e-06
5:17807100 G T 0.556711 1.3902e-05
5:17807202 G A 0.120534 -1.0976e-05
5:17808002 C A 1.241334 -4.8875e-06
5:17808118 T C 1.913197 -1.1607e-05
5:17809857 A G 0.121816 -1.3651e-05
5:17811111 C A 0.056955 -4.0327e-05
5:17815714 C A 0.061161 1.3775e-05
5:17819515 G A 0.037385 1.3077e-05
5:17820745 C T 1.343006 1.1394e-05
5:17821874 A G 0.132783 -1.2300e-05
5:17829804 G T 0.042257 4.1097e-06
5:17843539 C T 1.936778 1.6197e-05
5:17844764 A G 0.051846 3.9858e-05
5:17852849 G A 0.193055 2.2701e-06
5:17856031 G T 0.035402 -7.1836e-06
5:17856267 A G 0.101416 -2.2659e-05
5:17858641 G A 0.121897 -1.1580e-05
5:17872367 G A 1.642342 2.1349e-05
5:17872945 C T 1.516200 2.7980e-05
5:17878098 T G 1.939274 2.3566e-05
5:17889115 A G 1.816290 3.3564e-05
5:17889169 A G 0.053553 4.7478e-05
5:17909505 A G 0.482216 -3.5544e-07
5:17925353 C T 0.034039 -2.5153e-05
5:17932523 C T 0.120777 -7.0072e-08
5:17933250 C T 0.900564 -3.5023e-05
5:17970685 A G 0.030527 1.8844e-05
5:17971495 T C 0.439319 -3.8845e-05
5:17977803 C T 0.035824 -9.4151e-06
5:17978342 T C 0.812430 1.0572e-06
5:17987928 A G 0.242541 5.4160e-05
5:17994663 A C 0.037447 5.2166e-06
5:18002977 A C 0.055325 2.1083e-06
5:18007227 G A 1.295331 -2.9398e-05
5:18011717 C T 0.041530 -2.4633e-06
5:18026124 C T 0.195061 -3.3958e-05
5:18028886 T C 0.026574 1.9426e-05
5:18032934 A G 0.715075 5.9954e-05
5:18034779 A G 0.048188 2.9636e-05
5:18035899 C A 0.062489 -4.0358e-06
5:18039455 C T 0.132998 1.0405e-07
5:18041899 C T 0.066221 8.5172e-05
5:18051124 G T 0.464981 6.9820e-06
5:18052361 G T 0.297665 -2.5249e-05
5:18057606 G A 0.108664 -2.1361e-05
5:18058107 G A 0.247335 -1.1846e-05
5:18064044 A G 0.097248 -5.3315e-06
5:18064239 T G 0.065277 -1.7256e-06
5:18075582 A G 0.038392 -1.7008e-05
5:18075867 A G 1.157098 -1.5693e-05
5:18078171 G A 0.088484 -2.7996e-05
5:18084764 G A 0.163732 -2.8567e-05
5:18089050 C T 0.153849 -1.5837e-05
5:18092267 G A 0.166232 3.6503e-06
5:18094041 G A 0.926635 -7.6284e-06
5:18099383 A G 0.048168 -3.8966e-06
5:18099592 T G 0.031731 4.1647e-05
5:18117034 A G 0.052131 1.4628e-05
5:18118305 C A 0.901653 1.1497e-05
5:18119968 A G 0.803826 -1.2023e-05
5:18129741 C T 0.021218 7.4006e-08
5:18129805 A G 0.384686 -5.2236e-06
5:18133510 C T 0.383965 2.1324e-05
5:18138390 T G 0.050752 -1.7434e-05
5:18145248 A T 1.950258 -9.7275e-07
5:18148522 G A 1.145014 1.4650e-05
5:18156263 A G 0.049817 6.4619e-06
5:18159559 G A 0.040475 2.7097e-05
5:18167194 T C 0.063725 -1.3369e-06
5:18178389 A G 0.164732 -1.1449e-05
5:18192438 G A 0.071002 -3.4912e-05
5:18195858 G A 0.336105 2.5251e-05
5:18196833 C T 0.058068 7.3341e-06
5:18198172 A G 0.048418 8.8194e-06
5:18215931 C T 0.025746 1.1912e-05
5:18219292 T C 0.122718 -3.3518e-06
5:18228471 C T 1.021208 9.2807e-06
5:18230103 A G 0.030332 -4.3754e-06
5:18230131 C A 0.335641 2.2138e-05
5:18235746 T C 0.023065 -6.7055e-06
5:18242217 G T 0.182727 2.0952e-06
5:18250575 G A 0.566358 -1.0454e-05
5:18256542 T G 1.053884 4.7975e-06
5:18272619 A G 0.061077 -6.2905e-06
5:18281311 G A 1.580474 -9.6680e-06
5:18291846 A G 0.821444 2.0436e-05
5:18304411 C T 0.039320 -1.1899e-05
5:18304552 C T 1.241918 -2.1211e-05
5:18308396 A G 0.047363 1.4789e-05
5:18317929 T C 0.442331 -9.4808e-06
5:18319808 A C 0.030232 -2.7254e-05
5:18323153 A G 0.074206 1.7862e-05
5:18327605 T C 0.134731 3.0211e-05
5:18330107 C T 0.808074 6.1486e-06
5:18334297 C G 1.863364 -2.6365e-05
5:18338855 G T 0.120096 -3.1667e-05
5:18343230 A G 0.044718 1.5574e-05
5:18351036 T G 1.269832 3.7816e-06
5:18357698 A G 0.267803 -3.5028e-05
5:18357870 T C 0.025191 -1.8002e-06
5:18378305 T C 1.103558 5.1401e-05
5:18378922 T C 0.053245 -2.7609e-06
5:18393530 A G 0.140327 4.5445e-05
5:18393844 C T 0.039339 1.2273e-05
5:18394867 T G 1.958736 1.2845e-05
5:18408266 A G 0.132173 -1.9841e-05
5:18409266 G A 0.030482 -2.8245e-05
5:18415628 G A 0.051687 3.3002e-05
5:18418083 G A 1.326498 1.3358e-05
5:18420560 T C 0.035477 -5.2337e-06
5:18435612 C T 0.415745 -5.1870e-05
5:18441614 G T 0.143044 -2.1565e-05
5:18458977 A G 0.123053 -1.2312e-05
5:18466862 A G 0.265158 -3.4075e-05
5:18467089 G T 0.145059 -2.7780e-05
5:18484887 A G 0.133971 4.9298e-05
5:18491676 G T 0.060428 -4.5219e-05
5:18491833 A C 0.176777 6.4893e-05
5:18494803 C T 0.485157 -1.1742e-05
5:18496375 T C 0.025661 2.1153e-05
5:18501530 A G 0.707902 -5.7029e-06
5:18502510 T C 0.027632 -3.2607e-06
5:18503571 C T 0.142897 -2.5568e-05
5:18503816 G C 1.505752 1.7575e-05
5:18505825 C A 0.074300 -3.2980e-06
5:18506260 A C 0.113140 2.9824e-05
5:18513116 T C 0.187768 -8.6791e-06
5:18521212 A G 0.141982 -4.6869e-07
5:18521319 C A 0.169900 -1.6596e-05
5:18521351 G T 0.126435 -1.6432e-06
5:18525542 G A 0.025668 1.3425e-05
5:18530204 C T 0.221914 9.3875e-06
5:18544324 T C 0.120706 1.9502e-06
5:18547780 G A 0.302722 -1.8769e-06
5:18562493 T C 0.027921 -6.0336e-06
5:18562872 C T 0.126256 -2.3051e-05
5:18566841 T C 0.027590 -1.0110e-05
5:18572048 G A 0.059395 -2.1547e-05
5:18573596 A C 0.144640 1.9209e-05
5:18577475 G A 0.079795 -2.0966e-05
5:18583754 T C 0.031199 -2.6970e-05
5:18596009 C G 0.023759 -1.1975e-05
5:18601778 T C 0.069792 -2.9307e-06
5:18601982 G A 0.369083 -4.5397e-06
5:18608886 G T 0.048317 2.5044e-06
5:18618300 C T 1.023987 1.2389e-05
5:18632421 T C 0.031150 1.4594e-05
5:18655256 G T 0.023243 2.0770e-05
5:18658586 G C 0.076861 9.3686e-08
5:18660016 G A 1.613640 2.2402e-06
5:18665150 T C 1.581736 -2.1699e-06
5:18676487 T G 1.208213 -6.5720e-06
5:18683210 C T 0.343457 3.2720e-05
5:18692806 C A 0.474102 1.8543e-06
5:18697268 C T 0.067004 -1.7068e-05
5:18710366 G C 0.022315 1.0722e-05
5:18711719 T C 0.107843 -6.2220e-06
5:18715057 T C 0.018306 -2.6127e-05
5:18721678 T C 0.060437 -9.1827e-06
5:18724562 T C 1.693708 2.7232e-05
5:18730898 C A 0.023558 5.2964e-07
5:18741943 T C 0.099429 2.5371e-06
5:18745588 T G 0.293721 2.3232e-05
5:18760747 A G 1.770783 5.4218e-05
5:18765962 C T 0.182325 -4.3498e-05
5:18768229 C T 0.033140 -7.9363e-07
5:18771485 G A 0.078432 2.7951e-05
5:18771915 G T 1.791063 4.0930e-05
5:18772445 G A 1.215601 1.2727e-05
5:18776458 A G 0.036499 -1.0973e-05
5:18777638 T C 0.377392 -2.5728e-05
5:18783485 G A 1.493106 1.2990e-05
5:18784878 T C 0.051738 -7.6097e-06
5:18788150 G T 0.078017 -1.0175e-06
5:18789976 T C 0.539359 -5.2905e-07
5:18790732 A G 0.783487 -4.5583e-06
5:18792568 C T 0.177832 6.0056e-06
5:18793886 C T 0.053261 -1.7018e-05
5:18794692 G A 0.186541 1.4169e-05
5:18797589 G A 1.262003 5.0719e-05
5:18799507 A G 0.748014 2.0871e-05
5:18811969 C G 0.043863 -5.5949e-05
5:18817870 G A 0.282643 -6.7511e-07
5:18823641 A G 1.771666 -1.7691e-05
5:18833633 G A 1.650184 -2.7502e-05
5:18835684 C T 0.021062 3.2189e-07
5:18839788 T C 0.030696 -2.6909e-05
5:18841708 T C 1.247897 8.3839e-06
5:18845447 G A 0.202040 -8.1233e-06
5:18849098 A G 0.430286 2.7864e-05
5:18849398 T C 0.133848 -5.7344e-06
5:18850604 A G 1.175161 -2.2410e-05
5:18858549 C G 0.078357 -2.3073e-05
5:18863659 C T 0.318841 -4.0386e-05
5:18866355 T C 0.295283 -3.3339e-05
5:18866966 G A 0.048694 -3.7091e-05
5:18869763 C T 0.069227 1.1743e-06
5:18885615 C A 0.094788 2.1224e-05
5:18892682 A G 0.358813 2.1361e-05
5:18896219 G T 0.112306 -2.8985e-05
5:18896248 G A 0.073800 -8.5779e-06
5:18899373 A C 0.429794 -3.5602e-05
5:18907981 T C 0.034915 6.1611e-06
5:18917030 G A 0.106035 2.0778e-05
5:18917775 T C 0.045539 -5.2954e-05
5:18921267 T C 0.064212 2.8839e-05
5:18929720 G A 0.872335 1.4440e-05
5:18941541 T C 0.028459 6.2673e-06
5:18950807 T G 0.182445 9.3096e-05
5:18952121 T C 0.207762 -4.6687e-05
5:18953453 A G 1.369297 3.1047e-06
5:18954716 T C 1.772847 2.5921e-05
5:18957049 A C 0.040320 2.1063e-05
5:18974771 C A 0.021637 1.7474e-05
5:19004680 C T 0.140002 2.8092e-06
5:19004945 T C 0.099689 -1.5767e-05
5:19005319 G T 0.993336 2.9471e-05
5:19027170 T C 0.027219 -6.3040e-06
5:19031043 T C 0.197892 -4.2850e-05
5:19039340 A G 0.030374 1.6221e-05
5:19041348 A G 0.028765 -1.8480e-05
5:19066292 G A 1.437888 -1.6676e-05
5:19067546 T C 0.175112 -2.4385e-05
5:19086449 G A 0.143501 5.9118e-07
5:19088832 G A 0.868015 -2.6793e-05
5:19105443 G T 0.202906 8.0450e-06
5:19155374 G A 1.212115 -2.3619e-05
5:19160015 G A 0.448395 -9.6278e-06
5:19160113 G A 1.656705 -5.4880e-05
5:19173168 T C 0.026885 3.0822e-06
5:19173299 G A 1.204130 -2.4846e-05
5:19177465 A G 1.652771 -5.6781e-05
5:19180464 C T 0.049892 1.9235e-05
5:19183884 T C 0.248468 -2.0086e-05
5:19193119 C T 0.228785 -4.6870e-06
5:19199649 T C 1.427832 -4.7839e-05
5:19208299 A C 0.367142 -5.5802e-06
5:19216537 C T 0.475260 -3.3973e-05
5:19216825 T C 0.076459 -8.6526e-06
5:19238518 T C 0.066517 -1.1133e-05
5:19269538 T C 1.672204 -2.7947e-05
5:19271243 C T 0.182052 -4.4296e-05
5:19272015 C T 0.024188 -3.5402e-05
5:19280885 C T 1.060139 -1.5440e-06
5:19285249 T C 0.052083 -2.2026e-05
5:19289131 T C 0.127048 3.6424e-06
5:19293097 C A 1.070434 3.9384e-06
5:19298000 C A 0.751577 2.0959e-05
5:19312988 A G 0.192809 -1.8038e-05
5:19321671 T C 0.069529 -1.6288e-05
5:19334463 A G 0.122893 2.9375e-05
5:19334490 T C 1.646952 -2.4028e-05
5:19359137 G A 0.321074 -1.0963e-05
5:19364680 T C 0.310619 -2.1764e-05
5:19364723 A G 0.273529 2.6451e-06
5:19373475 A G 0.077546 4.7154e-05
5:19374520 G A 0.762870 3.4099e-06
5:19382868 C T 0.054663 -7.0730e-06
5:19395901 T G 0.052264 2.7032e-05
5:19403594 T C 0.337193 3.1514e-05
5:19411509 A G 0.168910 -1.8259e-06
5:19416456 G A 0.061911 9.9694e-06
5:19418911 T G 0.067919 2.5919e-05
5:19428277 C T 0.061233 -2.0810e-05
5:19431934 C T 1.082489 3.9856e-05
5:19438215 G A 0.035162 1.1299e-05
5:19441735 C T 0.822418 -2.9389e-05
5:19448013 C T 0.960060 3.9778e-05
5:19448847 T C 0.605288 4.8746e-05
5:19452057 G A 0.063959 -1.0185e-05
5:19457006 A G 1.972524 -5.4089e-06
5:19457309 T C 0.254586 -8.3215e-06
5:19460675 A G 1.216503 2.4398e-05
5:19464385 A G 0.445058 -3.0157e-06
5:19468106 G T 0.756570 -2.8929e-05
5:19469168 T C 0.043517 3.1608e-05
5:19477873 G A 0.063209 -2.7224e-07
5:19480314 G T 0.060509 4.3640e-05
5:19487359 C A 0.171931 -2.1176e-05
5:19488982 G A 0.364000 -1.5550e-05
5:19490274 T C 1.928316 7.0543e-06
5:19495011 C A 0.090763 3.0903e-05
5:19495398 A G 0.589247 2.6018e-05
5:19502477 T C 0.381161 -3.2446e-05
5:19505227 C T 0.112809 3.5318e-05
5:19511485 T C 0.040135 -1.3897e-05
5:19519095 C A 0.047337 2.1026e-05
5:19519296 G A 0.062904 -2.6908e-06
5:19520932 C T 0.873825 6.5737e-06
5:19522561 A G 0.992415 -1.7018e-06
5:19526602 T C 0.025847 -9.2495e-06
5:19532592 G T 0.878755 4.4983e-06
5:19533067 T C 0.092892 -1.1352e-05
5:19548843 T C 1.302527 2.7270e-05
5:19554043 T C 1.550687 3.4977e-05
5:19558913 T C 0.132238 8.4437e-06
5:19566476 A G 0.168523 2.5202e-05
5:19568287 T C 0.028443 -9.3791e-08
5:19577893 A G 0.160727 3.8099e-05
5:19585940 T C 0.432464 -3.1214e-06
5:19608272 C T 0.055796 2.9005e-06
5:19617375 G A 0.026126 -2.0656e-06
5:19621828 C T 0.161103 3.5022e-05
5:19624978 T C 0.020481 -2.8288e-05
5:19628652 A G 1.396127 3.5435e-07
5:19652953 G T 0.974868 -2.4217e-07
5:19674591 T G 0.038265 -1.2262e-05
5:19684170 T C 0.081843 1.9456e-05
5:19688614 A G 0.028060 -7.0858e-06
5:19698240 C T 0.090808 6.8539e-06
5:19716270 G A 0.060061 2.6742e-05
5:19729704 C T 0.035490 3.0263e-05
5:19730260 C T 0.030595 2.0841e-06
5:19741876 C T 1.721550 -2.4281e-05
5:19760904 T C 0.043478 -2.2600e-05
5:19766546 C T 0.031212 1.2616e-06
5:19769106 T G 0.089844 7.7131e-06
5:19771834 C T 1.772299 -1.0172e-05
5:19788595 C T 0.996196 7.1652e-06
5:19792265 C T 1.216081 -2.0198e-07
5:19795401 A G 0.089429 -4.8653e-07
5:19802403 T C 0.162221 1.1420e-05
5:19820435 T A 0.031673 5.3767e-06
5:19835878 A G 0.033685 4.4935e-05
5:19837847 A C 0.025155 1.0918e-05
5:19845469 C T 0.098800 3.2348e-05
5:19848325 G A 1.823752 7.7382e-07
5:19849960 C T 0.256456 5.2455e-06
5:19853523 T C 1.819629 1.7791e-06
5:19856689 T C 0.085031 -2.5929e-05
5:19873084 A G 1.969937 1.4686e-06
5:19895428 A C 0.128837 1.3326e-05
5:19912744 C T 0.342909 1.0915e-06
5:19913921 C T 0.737698 5.8709e-06
5:19917411 T C 1.975130 4.8779e-06
5:19920554 T C 1.099043 -7.0378e-06
5:19925559 A G 1.881894 4.4517e-05
5:19941313 C T 0.025879 -8.4775e-05
5:19949209 G T 0.174466 -1.5708e-05
5:19951337 T C 1.930062 -7.5523e-06
5:19956152 G A 0.027839 -3.6221e-05
5:19970119 A C 1.902541 1.6890e-05
5:19979682 A G 1.120345 -2.6968e-05
5:19980959 A C 0.057798 3.6261e-05
5:19985355 C A 0.101601 5.3396e-06
5:19988042 T C 0.055685 2.7697e-05
5:19989481 C T 0.111410 1.5272e-05
5:19996011 T C 0.146776 -2.4432e-06
5:20003326 A C 0.024451 3.6124e-06
5:20017558 T C 0.054608 3.3426e-05
5:20019349 G A 0.080276 -1.6415e-05
5:20025936 T C 0.040518 -5.2028e-05
5:20031482 A G 0.244284 -9.7763e-06
5:20033352 T G 0.079860 1.0926e-05
5:20041034 A G 0.050327 -1.7560e-05
5:20041224 C T 0.068818 5.4821e-06
5:20054865 T C 1.818503 1.1455e-05
5:20073777 C T 0.769673 1.1721e-05
5:20080599 A G 0.026875 -1.4636e-05
5:20095783 C T 0.039443 -4.5243e-06
5:20099496 T C 1.814034 1.4332e-05
5:20107527 T C 1.038531 -5.2268e-06
5:20113526 A C 0.060577 -5.8862e-05
5:20123407 T C 0.030274 -3.5858e-05
5:20124530 G A 0.766726 -4.0690e-06
5:20124595 C A 1.891197 3.6250e-06
5:20125004 A T 0.033877 4.6935e-05
5:20126254 A G 0.043916 -2.2479e-05
5:20143940 A G 1.092973 2.0612e-05
5:20157131 A G 0.843915 -1.0756e-05
5:20165390 T G 1.111303 3.8985e-05
5:20172650 A G 0.067585 -7.2550e-06
5:20175241 G A 0.142368 -3.3920e-05
5:20188534 C T 0.033127 -1.3505e-05
5:20189195 T C 0.102308 -2.0980e-05
5:20189781 T C 1.234144 3.2724e-05
5:20189820 G A 0.182042 -7.6748e-06
5:20209198 A G 1.086735 5.6912e-05
5:20209523 T C 0.042537 1.1974e-05
5:20213382 C T 0.092672 -6.3841e-06
5:20228192 T C 0.037187 -1.3907e-05
5:20254182 T C 0.749585 -5.2359e-05
5:20256368 G T 0.075978 1.0217e-05
5:20269822 G T 0.033598 -1.6701e-05
5:20287727 C T 0.122734 -4.2305e-06
5:20290034 C T 0.899775 -8.9494e-05
5:20298238 A G 0.053034 -7.7607e-06
5:20300604 T C 0.044033 -1.9437e-05
5:20300832 C T 1.220336 1.9648e-04
5:20302089 T C 0.067013 -2.1214e-05
5:20304541 G C 0.056468 -1.1491e-05
5:20316239 A G 0.070684 6.6799e-06
5:20321499 C G 0.043221 2.7825e-05
5:20326557 T C 0.088618 -5.4363e-05
5:20329201 C T 0.060720 1.0291e-05
5:20329424 C T 1.562713 1.3809e-05
5:20338828 C G 0.035788 -4.2841e-05
5:20344170 A G 0.098384 5.6049e-05
5:20360960 C A 0.155712 -3.5047e-05
5:20366840 G A 0.060742 -1.5677e-05
5:20372153 T G 0.108794 -1.0796e-06
5:20374213 A C 0.090526 2.5806e-05
5:20377305 A G 0.365009 -9.0027e-05
5:20382657 C A 1.146805 3.5458e-05
5:20385244 T C 0.056705 6.4913e-06
5:20404303 A G 0.044091 -4.3732e-05
5:20405033 A G 0.038317 7.9324e-07
5:20406973 C T 1.165424 -7.0521e-05
5:20407555 G A 0.119304 2.2709e-05
5:20412160 G A 0.078182 1.9605e-05
5:20412447 T C 0.022373 -2.7033e-05
5:20414438 G A 0.088952 2.6906e-07
5:20434140 T G 0.492109 6.5556e-05
5:20442110 G A 1.586673 6.7907e-06
5:20452221 C T 0.030706 3.3074e-05
5:20453521 C T 0.442208 -1.5383e-05
5:20454990 T G 0.083291 1.3274e-05
5:20465317 A G 1.069461 -2.7097e-05
5:20471224 C T 0.104597 2.0045e-05
5:20477377 T C 0.110939 -6.2418e-06
5:20478455 T C 0.027284 -1.5000e-06
5:20486424 T C 0.090029 2.5710e-05
5:20491042 T G 0.041865 -4.6911e-05
5:20495675 A C 1.939891 2.9857e-06
5:20496934 T C 0.065296 3.4206e-05
5:20498820 C T 1.002094 -1.5272e-05
5:20499537 A G 0.038927 6.5229e-06
5:20500910 A C 0.082431 2.0971e-05
5:20506992 C T 0.032173 -9.2029e-06
5:20510105 T C 0.108430 -1.0930e-05
5:20524183 T C 0.086920 4.0536e-06
5:20525250 G A 0.975926 -2.0268e-05
5:20536822 G A 0.084606 1.1740e-05
5:20537913 C T 0.038674 3.9810e-06
5:20538856 C T 0.104584 -2.3700e-05
5:20541014 A G 0.035788 2.2293e-05
5:20548631 G T 0.360926 1.5913e-06
5:20558758 A G 1.842983 -1.1807e-05
5:20559539 T G 1.358648 -1.9643e-05
5:20565534 A C 0.378402 -2.3050e-06
5:20571375 T C 0.043384 1.3057e-05
5:20574412 A G 1.374705 7.1179e-06
5:20576987 A G 0.034850 5.9794e-06
5:20584170 G A 0.146984 7.6499e-06
5:20590368 G A 0.042371 -1.9266e-06
5:20591101 C T 0.685288 2.2683e-06
5:20598340 T C 0.101120 7.5311e-06
5:20606377 A C 0.023402 1.3894e-05
5:20609605 A G 0.293176 -3.0461e-06
5:20614869 T C 1.225666 1.2127e-05
5:20616080 T C 0.859878 -1.7408e-05
5:20622411 A C 0.123040 -4.6919e-06
5:20622895 A G 0.268647 5.4662e-05
5:20672364 T C 0.110952 3.5483e-05
5:20676877 C A 1.671052 -2.6056e-06
5:20682830 T G 1.570564 -3.3396e-06
5:20685512 T G 0.183474 -4.5143e-06
5:20686940 T C 0.089718 -4.6892e-06
5:20688946 G A 0.571755 -2.5908e-05
5:20692763 G A 0.057970 1.1865e-05
5:20734677 T C 0.047152 -1.8074e-05
5:20743126 G T 0.109073 -9.9109e-06
5:20753277 T C 1.852094 -6.3837e-06
5:20770446 A G 0.221369 6.8070e-06
5:20781145 A G 0.022812 3.2842e-05
5:20782786 A G 1.912042 9.9205e-06
5:20787690 A G 1.973647 -9.8916e-06
5:20795713 A G 0.030975 -1.0740e-05
5:20808011 C A 0.025762 1.7054e-05
5:20832246 G A 0.175839 4.2708e-05
5:20834610 C T 0.054897 -8.1306e-07
5:20840058 A G 0.693039 -3.1811e-05
5:20878350 C G 1.806309 -4.2342e-05
5:20880933 T C 0.022416 2.1859e-05
5:20887540 G A 0.040151 2.9091e-06
5:20894591 A G 0.925148 5.6765e-06
5:20906723 A G 0.091802 -3.6894e-05
5:20916491 G T 0.071626 -7.2027e-06
5:20924403 C T 0.945344 4.2995e-05
5:20934789 C A 0.029505 2.5503e-05
5:20938155 A C 0.945068 3.6091e-06
5:20945914 G A 0.032952 4.7459e-05
5:20946045 T G 0.098767 -1.7531e-05
5:20946608 T C 0.354876 -3.5232e-05
5:20947236 C T 0.089014 2.9169e-06
5:20947391 A C 0.021082 -1.2966e-05
5:20950727 A G 0.060940 -4.0799e-05
5:20953429 A C 0.672577 -3.5921e-05
5:20954852 C T 0.270494 6.3808e-05
5:20968497 G A 0.068711 -8.4568e-06
5:20970812 A G 0.187644 -7.8422e-06
5:20976765 T C 0.878697 -1.0933e-06
5:20981688 C T 1.066160 -6.8603e-06
5:20990394 G C 0.932029 -9.8993e-06
5:20991259 C A 1.159928 -6.0288e-06
5:20997412 T C 0.087738 -5.9896e-06
5:21003741 T G 0.030332 1.5504e-05
5:21003806 G A 0.026788 5.8172e-05
5:21012563 G A 1.783565 -2.1546e-05
5:21031429 A G 0.101861 9.3576e-06
5:21033450 T G 0.029401 -3.5795e-06
5:21034984 T C 0.045208 -1.7209e-05
5:21037447 G A 0.374256 -1.4185e-06
5:21039701 G C 0.078461 -4.0524e-06
5:21049002 T C 0.088699 6.0193e-06
5:21053379 G A 0.208733 2.3523e-05
5:21060393 A G 0.053511 -1.4382e-05
5:21073962 C T 0.026544 -6.3754e-06
5:21089492 G A 0.039122 1.0910e-05
5:21093728 C T 0.040031 1.4464e-05
5:21123190 C T 0.464539 -9.5156e-06
5:21135446 T G 0.032328 1.6536e-05
5:21136601 G A 1.225984 2.3856e-05
5:21138383 A G 0.084969 7.5766e-06
5:21140266 A C 0.035250 -6.3394e-06
5:21154640 T C 0.025457 2.8790e-05
5:21164411 G T 1.785097 2.5414e-06
5:21172293 T C 0.128181 2.9886e-05
5:21174806 G A 0.120258 1.8776e-07
5:21179977 T C 0.052420 3.2424e-05
5:21194994 A G 0.069220 -9.6414e-06
5:21210552 C A 1.177855 9.2892e-06
5:21216062 C T 0.106337 -1.0859e-05
5:21254806 T C 0.070564 -2.5849e-05
5:21255349 G A 1.976471 -1.8405e-08
5:21261450 T C 0.165738 3.3983e-05
5:21268417 C T 0.037447 9.8138e-06
5:21269659 A C 1.768836 -3.6321e-05
5:21305897 T C 0.215763 -3.1492e-06
5:21319693 T C 1.935398 8.8802e-06
5:21349741 C T 0.455513 -3.4829e-05
5:21381491 T C 0.815468 -1.9580e-05
5:21391093 G A 0.213829 9.3176e-06
5:21395831 G T 0.907611 -9.1204e-07
5:21398609 A C 0.036976 7.9341e-06
5:21406179 A G 0.141778 2.1906e-06
5:21419651 C T 0.079078 1.3362e-05
5:21421092 G A 0.032049 3.3483e-05
5:21424743 A G 0.256966 3.0923e-06
5:21432845 T C 0.048347 -2.0154e-05
5:21441598 T C 0.056623 6.3846e-05
5:21445348 T G 0.041793 1.2782e-06
5:21473438 T C 0.257498 1.1260e-06
5:21537168 C T 0.059084 5.3847e-05
5:21574347 A G 0.171941 -1.2128e-05
5:21574610 A G 0.717240 -6.1224e-06
5:21584489 G A 0.160376 8.7685e-06
5:21585236 C A 0.499387 -1.8084e-05
5:21586180 G A 0.141784 8.7550e-06
5:21586683 G A 0.045244 -2.1070e-06
5:21588144 A G 0.105087 1.7016e-05
5:21596561 G A 1.070298 4.3040e-05
5:21598533 C T 0.836599 3.4315e-05
5:21599848 A G 0.112033 1.6149e-05
5:21602645 G A 0.050034 -9.3537e-06
5:21606932 C A 0.138645 -8.2935e-05
5:21610596 A G 0.028644 1.0896e-05
5:21618174 C T 0.050703 3.9393e-06
5:21630793 G A 0.141398 -5.4903e-05
5:21630897 T C 0.336271 -2.7076e-06
5:21631713 C T 0.927076 6.0680e-06
5:21636136 G A 0.147432 4.5269e-06
5:21637415 G A 0.494248 -6.2820e-07
5:21638406 G A 0.052290 -1.3841e-05
5:21649344 C T 0.182919 5.1198e-05
5:21655316 C T 0.126548 1.8974e-05
5:21665598 T C 0.422603 -1.1767e-05
5:21665667 T C 0.100007 1.5682e-05
5:21675135 G T 0.062239 -1.0044e-05
5:21677564 G A 0.037174 -5.4873e-05
5:21680040 C T 0.116668 -2.1182e-06
5:21685470 G A 0.122864 -2.0184e-06
5:21693110 C T 0.066468 3.0919e-05
5:21694078 A G 0.042903 -5.1545e-06
5:21694912 C T 0.051339 9.3907e-06
5:21694941 A G 0.042624 -3.6764e-06
5:21699923 C A 0.054640 -2.0627e-05
5:21701837 A C 1.765272 2.7290e-05
5:21705237 G T 0.186112 1.4056e-05
5:21708164 C T 0.030994 -5.5196e-05
5:21717860 G A 0.045935 1.0801e-05
5:21722174 A T 0.344665 -6.8863e-05
5:21727068 A G 0.159980 2.2551e-06
5:21731892 A G 0.040462 1.4970e-05
5:21752056 G A 1.471304 2.5380e-05
5:21753558 T C 0.026473 -2.4607e-05
5:21753563 A C 0.045951 2.0862e-05
5:21753995 A C 0.024577 1.1674e-05
5:21756939 G A 0.062654 -4.3903e-05
5:21760731 C T 0.136851 2.2836e-06
5:21779154 C T 0.346203 -2.7581e-05
5:21779929 T C 0.044984 2.8050e-06
5:21785701 A G 0.027258 -4.4379e-05
5:21787634 C T 0.073531 1.8848e-05
5:21804327 G T 0.141252 -2.3132e-05
5:21804513 T G 0.076933 -1.5829e-05
5:21808324 T G 0.072836 2.7902e-05
5:21810125 T G 1.571246 -1.1589e-05
5:21817206 C T 0.072252 1.7561e-05
5:21820959 T C 1.460609 9.9962e-06
5:21840179 T A 0.021536 -2.8283e-06
5:21842436 G A 0.101143 2.8788e-06
5:21847933 T C 0.035925 -6.7200e-07
5:21848297 C T 1.566072 1.9905e-05
5:21853116 T G 0.080798 -1.6440e-05
5:21855046 T C 0.071048 -1.1369e-05
5:21861366 T C 0.139064 -7.9244e-05
5:21864313 A G 0.167994 1.8699e-05
5:21864980 C T 0.024866 4.6014e-05
5:21879938 A G 1.811057 -1.5186e-05
5:21887751 A C 0.137918 7.3669e-06
5:21893549 G T 0.073495 3.7108e-05
5:21895662 A C 1.728457 -1.0443e-05
5:21897546 C T 1.594710 4.1523e-06
5:21899621 A G 0.131839 -2.1646e-05
5:21906641 C T 1.463812 6.1925e-06
5:21922228 A G 1.741584 9.8494e-06
5:21931111 C T 0.153206 -2.8643e-05
5:21981298 C T 0.278862 -9.8605e-06
5:22017812 T C 0.412970 -1.0102e-05
5:22019734 T C 0.079321 -8.6913e-06
5:22021552 A G 0.101263 6.9962e-06
5:22023440 T C 0.444431 -1.0308e-05
5:22038998 T C 0.414047 -8.1734e-06
5:22041604 A C 0.040099 2.0995e-05
5:22041939 A T 0.033426 -9.0625e-06
5:22046454 C T 0.024344 -2.6590e-05
5:22048843 C T 0.063888 -1.6670e-05
5:22052528 G C 0.046662 2.0605e-05
5:22053951 A G 0.931562 4.6159e-05
5:22067554 T G 0.442435 -9.1086e-06
5:22067795 T C 0.056153 -5.9645e-05
5:22069661 T G 0.081246 -1.1043e-05
5:22078103 T C 0.059123 5.5733e-06
5:22089151 A G 0.121702 -5.2639e-05
5:22103614 A G 1.045364 2.6404e-05
5:22113135 A G 0.040066 -2.2691e-05
5:22119111 G A 0.915018 3.7754e-05
5:22121513 T C 0.047951 1.8031e-06
5:22123627 C G 0.114587 -8.0960e-05
5:22135250 G A 0.229408 3.2101e-05
5:22141602 C T 0.893057 1.0085e-05
5:22148025 C T 0.810191 6.9103e-06
5:22148450 A G 0.031949 1.1540e-05
5:22150535 T C 0.060648 4.8922e-06
5:22152971 T C 0.036408 1.4536e-05
5:22155740 C T 0.081061 -1.1071e-06
5:22159085 T C 0.190585 1.3443e-05
5:22160137 G A 0.125062 -2.0434e-05
5:22160246 G A 0.817445 -9.9589e-06
5:22168548 A T 0.056688 2.0652e-05
5:22174874 A G 0.306490 -5.4035e-06
5:22193967 T C 0.974004 1.6413e-05
5:22221987 T C 0.203938 8.9878e-06
5:22224467 C T 0.040683 -1.8546e-05
5:22227091 G T 0.032241 1.1729e-05
5:22227279 T C 1.063161 -1.2454e-05
5:22240334 A G 0.284318 -8.1965e-06
5:22271471 C T 0.038645 -1.4399e-05
5:22272861 A G 0.025944 -3.4545e-05
5:22279286 C T 0.050586 -1.1435e-06
5:22288308 C A 0.068042 6.7114e-05
5:22299418 C G 0.045072 1.0784e-05
5:22307863 T C 0.022731 -5.8638e-07
5:22314539 A G 0.944740 -3.0265e-05
5:22320292 C A 0.084002 -1.6460e-05
5:22320476 G A 0.060781 2.3606e-06
5:22326153 C T 1.962355 1.9779e-05
5:22329008 G A 0.857002 3.0179e-05
5:22339451 A G 0.085086 3.1370e-05
5:22341833 T C 0.073940 4.1936e-05
5:22344760 T C 0.024633 -4.9653e-06
5:22347955 A G 0.025389 2.5257e-06
5:22365713 G A 0.071632 -2.5299e-05
5:22366987 A G 0.031355 -2.4625e-05
5:22372792 T C 1.663489 -2.1867e-05
5:22375786 C T 0.565540 -1.3067e-05
5:22381973 A G 0.071681 -1.0415e-05
5:22390242 T G 1.031897 6.7512e-06
5:22401315 T C 0.157507 -6.4118e-06
5:22407892 C A 0.879489 8.4407e-06
5:22431719 C A 0.579555 -1.9415e-06
5:22433157 T C 0.026051 2.1148e-05
5:22434579 A G 0.035149 9.5244e-07
5:22434692 T C 0.047840 -9.4148e-06
5:22446214 G A 0.928287 1.1294e-05
5:22449493 A G 0.052011 -3.2892e-05
5:22459113 T C 0.063978 1.2914e-05
5:22459714 G A 0.027132 9.7824e-06
5:22470291 C T 0.803780 -1.1800e-05
5:22473266 G A 1.044448 -1.0161e-05
5:22488692 A C 0.119407 -2.0478e-05
5:22493163 T C 0.036980 -1.5126e-05
5:22499504 G A 0.248400 -1.3952e-05
5:22505739 C A 0.023571 1.1532e-05
5:22512471 G T 0.088047 4.3046e-06
5:22512887 T C 0.142414 2.1462e-05
5:22514442 A G 0.068604 -1.0457e-05
5:22526001 A G 0.054906 1.3569e-05
5:22528391 T G 0.064706 -4.9353e-05
5:22529763 C T 0.041923 -3.0582e-05
5:22540126 C A 0.069026 -2.4731e-05
5:22550328 C T 0.264045 -3.2557e-05
5:22551434 T C 0.039310 -5.0076e-06
5:22591196 T C 0.218593 -1.1043e-06
5:22593479 G A 0.062427 7.1109e-06
5:22600095 C T 1.031790 -1.6284e-05
5:22600409 C T 0.123114 -2.6562e-05
5:22612031 T C 0.025704 -5.6712e-07
5:22612834 T C 0.039304 8.3266e-06
5:22617513 C T 0.057691 -2.1739e-05
5:22625630 C G 0.193071 7.7345e-05
5:22632898 A G 0.048733 1.9398e-06
5:22657926 T G 0.280352 -2.3714e-05
5:22658820 A C 1.089163 -6.5267e-06
5:22660383 G C 0.747709 2.7510e-05
5:22662629 T G 0.066445 6.5610e-06
5:22673195 A G 1.256527 1.3025e-05
5:22683523 G A 0.214240 -1.2180e-05
5:22683737 A G 0.030511 1.0926e-05
5:22686751 A C 1.297996 -3.6003e-06
5:22711559 T C 0.026953 1.7834e-05
5:22714493 G A 0.080991 -3.5475e-05
5:22717978 A C 0.031160 -6.6691e-06
5:22733747 G T 0.216584 1.9074e-05
5:22740437 G C 0.032234 -3.9030e-05
5:22746535 T C 0.027953 9.8240e-06
5:22751656 A G 0.069311 -2.0108e-05
5:22752122 T C 1.724163 -1.6415e-05
5:22752507 A G 0.216519 -2.6673e-05
5:22761272 T C 0.114123 2.8568e-05
5:22764980 T G 0.969918 3.4369e-05
5:22783512 A G 0.032819 -7.5691e-06
5:22787602 A G 0.135773 5.2181e-07
5:22788084 A G 0.031994 -6.5707e-06
5:22791335 G A 0.079906 -6.6806e-06
5:22791612 T G 0.060707 1.1772e-05
5:22794657 G A 0.227354 -1.1901e-05
5:22800808 T C 0.287340 2.9704e-05
5:22804527 T G 1.446437 3.7479e-06
5:22810317 A G 0.049739 1.4722e-05
5:22812980 A T 0.086303 -2.6128e-05
5:22813022 C T 0.266693 -6.3284e-06
5:22820419 T C 0.035922 5.2063e-05
5:22825804 T G 0.906874 -1.3798e-05
5:22826121 C T 0.139265 -8.0795e-06
5:22828762 C A 1.561177 -1.4331e-07
5:22829550 A G 0.046750 8.9838e-06
5:22835892 C T 0.108755 5.7695e-06
5:22856741 C T 0.470989 3.0094e-05
5:22861403 A G 1.380408 1.7355e-05
5:22862352 G A 0.039807 8.8158e-06
5:22863332 T C 0.040936 2.0486e-06
5:22879255 T G 0.066176 3.6293e-05
5:22902477 T G 0.364224 3.2284e-05
5:22924332 G A 0.105103 -3.9292e-05
5:22926894 T C 0.023383 4.3917e-07
5:22931112 A C 0.054673 -6.1158e-06
5:22937784 G A 0.065760 5.9097e-06
5:22946602 T C 0.570204 -4.4779e-06
5:22946928 A G 1.008017 1.7552e-05
5:22949159 A G 0.114769 3.1413e-05
5:22952768 G A 0.025476 -5.5853e-06
5:22955916 C T 1.370232 5.1509e-05
5:22991089 A G 1.084213 9.0594e-06
5:22993000 T C 0.317919 9.3036e-06
5:23004331 T C 0.031040 1.3895e-05
5:23013765 G A 0.069678 3.4876e-05
5:23028305 A C 0.041391 7.6766e-06
5:23049685 A G 0.055448 1.1028e-05
5:23054172 A G 0.041404 -1.5187e-05
5:23057391 A C 0.447681 2.2121e-05
5:23061740 T C 0.020945 -1.7705e-05
5:23062300 G T 0.071353 -8.7153e-06
5:23068489 A G 0.033805 -2.7558e-05
5:23069121 A T 0.167033 2.7863e-05
5:23069553 A C 0.358625 3.3312e-05
5:23073936 A G 1.449365 -3.4467e-05
5:23077509 A C 0.067357 -2.7642e-06
5:23081373 T C 0.044578 -1.2719e-05
5:23082098 T G 0.035646 6.3905e-07
5:23089620 T C 0.034925 -1.2445e-05
5:23101848 A G 0.118586 -2.9355e-06
5:23104803 A G 0.043942 -2.3115e-05
5:23104936 G T 1.905238 3.2196e-06
5:23124187 G A 0.056477 2.7233e-05
5:23126508 A G 0.279057 -4.2337e-05
5:23129194 A C 0.040845 2.0126e-05
5:23133102 A G 0.031890 1.5332e-05
5:23139015 A G 0.021367 -8.1948e-06
5:23148472 T C 0.079711 2.0113e-05
5:23153562 C T 0.313359 1.7119e-05
5:23154327 C A 0.045162 2.4147e-05
5:23157813 G T 1.738857 2.4845e-05
5:23159111 T C 1.328257 3.0825e-05
5:23160757 G A 0.308685 -7.8694e-06
5:23171554 A G 1.075504 4.8426e-05
5:23179275 A G 1.174401 3.4358e-05
5:23182083 A G 0.024175 1.9083e-05
5:23195394 T G 1.878353 2.9299e-05
5:23196434 C A 0.030991 7.3208e-06
5:23202075 C T 0.026048 1.3572e-05
5:23204841 C T 0.059029 1.0787e-05
5:23210180 G A 0.140658 -3.7343e-05
5:23214437 C A 1.573322 5.0462e-05
5:23214512 C T 0.099955 -9.5955e-06
5:23214724 C T 0.432208 1.2550e-05
5:23217567 A G 1.049200 2.2265e-05
5:23225217 G T 0.027768 3.2958e-05
5:23237298 C T 1.641223 2.7743e-05
5:23243400 C T 0.433214 4.0581e-06
5:23244025 T C 0.703270 9.6159e-06
5:23244391 C T 0.126220 1.3238e-05
5:23245877 G A 0.106346 1.2207e-05
5:23248775 G C 0.117103 1.6337e-05
5:23256430 A G 0.032510 4.9850e-05
5:23256452 T C 0.825826 9.0629e-07
5:23257526 A G 0.249539 -3.4658e-05
5:23260829 G A 0.351951 2.6272e-05
5:23270647 T C 0.029417 1.8681e-07
5:23275270 C T 0.231914 -4.2371e-05
5:23282426 A G 0.280439 2.5997e-05
5:23303036 C T 0.378788 -1.7592e-05
5:23304085 T C 0.089978 -1.5408e-05
5:23304880 C T 0.114905 3.1781e-05
5:23312425 G C 1.072875 -1.4929e-05
5:23313013 G T 0.212650 2.9438e-06
5:23314640 A C 0.041238 -1.1377e-05
5:23319870 T G 0.109329 -3.9272e-05
5:23326688 C T 0.205990 -2.4977e-05
5:23344350 C T 1.286455 -8.9463e-06
5:23379379 C T 0.109608 2.6197e-05
5:23383625 T G 0.065579 -1.8332e-05
5:23400737 T C 0.046425 -5.9736e-05
5:23403282 T C 0.321136 1.8218e-05
5:23404575 G T 0.018479 3.0962e-05
5:23416474 T G 1.845590 -1.0173e-05
5:23421733 T C 0.038366 -1.1181e-05
5:23434272 G A 0.096456 1.2827e-05
5:23439535 C T 0.043033 -3.3615e-06
5:23440094 C T 0.069013 -8.8997e-07
5:23440490 A G 0.029498 -2.3392e-05
5:23446583 G T 1.592720 4.4766e-05
5:23454500 T G 0.562197 -2.0692e-05
5:23454599 C T 0.090766 4.3019e-05
5:23461384 A G 0.117823 -2.0550e-07
5:23471192 A G 0.052952 4.3682e-05
5:23474929 A G 0.068610 8.8049e-06
5:23475692 C T 1.636231 -2.6668e-05
5:23476402 G A 1.062304 1.2030e-05
5:23483860 T C 1.722843 -7.3500e-06
5:23493956 T C 0.430526 -5.2554e-05
5:23507740 A G 0.040897 -9.5146e-06
5:23521097 A G 0.112685 1.2967e-05
5:23524992 A G 0.076394 5.1031e-05
5:23530024 T C 0.075138 2.2127e-05
5:23532129 G T 1.933649 4.4848e-05
5:23532194 C T 1.875386 2.3996e-05
5:23532675 A G 0.150597 -7.7135e-06
5:23533746 C T 1.367236 -1.8512e-05
5:23537104 G A 0.082661 4.4845e-05
5:23547138 T G 0.074557 2.7228e-05
5:23574164 A G 0.373374 2.5998e-05
5:23574940 C T 0.746696 -5.4215e-05
5:23578441 A G 1.475666 -5.5591e-06
5:23580987 T C 0.376457 5.0766e-05
5:23585182 A C 0.196700 -5.0706e-06
5:23589068 A C 0.127824 6.4393e-05
5:23594090 C T 0.115084 2.2201e-05
5:23609153 T C 0.320967 3.6134e-05
5:23610049 T C 0.094457 -5.8409e-05
5:23615825 T C 0.200112 7.7423e-06
5:23617928 T C 0.869758 -1.4919e-04
5:23618097 A G 0.067133 -2.4680e-05
5:23621475 G A 0.988211 -5.8556e-05
5:23622504 T C 0.812161 6.4939e-05
5:23624487 G T 0.073294 1.1151e-05
5:23625061 A G 0.028937 1.1773e-05
5:23627010 T C 0.038677 1.4581e-05
5:23639422 G C 1.660844 -5.5850e-05
5:23639519 G A 0.186015 2.6066e-05
5:23648977 A G 1.843240 -3.2353e-05
5:23651770 G A 0.049989 1.4539e-05
5:23653508 C A 0.082103 5.1404e-05
5:23653742 C G 0.033604 9.8872e-06
5:23658554 T G 0.056244 -1.1263e-04
5:23669932 A G 1.655680 -5.7991e-05
5:23681175 C T 0.020504 4.8768e-06
5:23681705 A G 1.822557 -3.2090e-05
5:23684928 C T 0.111559 2.8112e-05
5:23692614 C T 0.020579 4.4311e-06
5:23697107 T C 0.060853 9.9048e-06
5:23697888 G A 0.033503 1.9213e-05
5:23700064 C T 0.100786 -5.5334e-06
5:23702757 A G 0.056224 -3.7065e-05
5:23706438 C G 0.069136 2.8838e-06
5:23709934 T G 0.022555 -9.6957e-06
5:23712399 T C 0.064850 -3.7491e-06
5:23715904 G A 0.908580 -7.9563e-05
5:23719042 T C 1.738565 -6.1206e-05
5:23722243 A G 0.135101 5.7224e-06
5:23722484 C T 0.190981 -1.3691e-05
5:23727533 G A 1.368262 -2.1156e-05
5:23743625 G A 1.181270 -1.4827e-05
5:23746882 G A 1.437326 -1.4844e-05
5:23751646 T C 0.046639 -1.8311e-05
5:23755327 C A 0.048954 -6.5431e-06
5:23756862 A G 0.036171 3.3402e-05
5:23770512 C T 0.066354 7.2635e-07
5:23781847 A G 0.131281 -1.8635e-05
5:23784639 G A 0.069889 2.0676e-05
5:23787579 A C 0.059386 -2.7061e-05
5:23795175 A C 0.035565 -9.7749e-09
5:23809827 A G 0.197197 -2.4146e-06
5:23814577 G A 0.025509 -3.8793e-05
5:23816191 C A 0.035055 -2.3871e-05
5:23820422 C T 0.055708 5.2136e-06
5:23871182 A C 0.045506 -8.3438e-06
5:23889506 T C 0.223780 1.0623e-05
5:23899090 A G 0.087887 -1.3234e-05
5:23916411 C T 0.035565 -1.4422e-05
5:23919363 G A 0.896049 -7.6712e-06
5:23944798 T G 0.024646 4.7911e-06
5:23947580 C T 0.381122 1.9382e-05
5:23955534 G A 1.207593 -8.2795e-06
5:23958136 A C 0.049982 -2.0851e-05
5:23961454 T C 0.346485 -1.1827e-05
5:23996739 T C 0.081980 -9.8780e-06
5:23998594 G T 0.048691 4.1842e-06
5:23998617 A G 1.237247 4.2136e-06
5:24002488 G T 0.023818 -9.7958e-06
5:24017682 A C 0.056929 -2.1935e-05
5:24019971 G A 0.056442 -2.4811e-05
5:24022429 T C 1.434376 -2.1602e-05
5:24033692 T G 0.038275 -2.9497e-05
5:24042926 C T 0.057117 -3.7258e-05
5:24047399 C T 0.122374 1.7330e-05
5:24047459 T C 0.992320 -8.9005e-06
5:24061216 A G 0.248306 -3.8452e-06
5:24066008 C G 0.102850 -3.0347e-05
5:24072686 G A 0.052972 -3.3166e-06
5:24080261 G T 0.025071 -1.0029e-05
5:24082439 C T 0.039969 -2.3024e-07
5:24093007 T C 0.057049 -2.2798e-05
5:24093130 C T 1.208794 -1.0543e-05
5:24106012 T C 0.223004 -6.8680e-06
5:24116077 T G 0.038596 -9.9663e-06
5:24119190 C T 0.099144 -2.8178e-05
5:24129811 G A 0.410298 -9.3612e-06
5:24134138 G T 0.312031 9.4412e-06
5:24153691 T C 0.131391 1.3254e-05
5:24188502 C T 0.091406 -3.7076e-05
5:24190187 C T 0.038268 -2.5879e-05
5:24192081 A G 1.169351 -1.9480e-05
5:24198232 C A 0.158750 4.6624e-06
5:24213360 T C 0.048837 -1.1215e-06
5:24219203 A C 1.481731 4.2841e-06
5:24229197 G A 0.117418 2.5074e-05
5:24229218 T C 0.046954 -2.0858e-05
5:24233477 A G 0.063901 -2.1665e-05
5:24241285 A C 0.045838 1.3451e-05
5:24251120 G A 0.215610 2.5013e-05
5:24255293 C T 1.129061 -1.2913e-05
5:24259232 A G 1.616502 -4.7770e-06
5:24261955 A G 0.123263 -6.9416e-06
5:24270683 G A 1.404936 -7.0569e-06
5:24301428 A G 1.524181 -2.1615e-05
5:24304762 G A 0.059298 -6.0927e-06
5:24311320 G A 0.072242 7.7993e-06
5:24319828 C A 1.013704 2.1555e-06
5:24320325 T C 0.074015 1.4452e-05
5:24324513 C T 1.450079 8.6446e-06
5:24327476 G A 0.426901 7.6242e-06
5:24335255 C T 0.100156 -2.8614e-05
5:24337202 G A 0.062855 2.7549e-05
5:24347122 A C 0.157403 -1.6197e-05
5:24350084 T C 0.086754 9.4334e-06
5:24353258 G A 1.687089 -1.3170e-06
5:24356255 T G 0.104671 -1.2966e-05
5:24362721 G A 0.040511 6.9262e-06
5:24365406 T C 0.136484 -2.8966e-05
5:24380195 T C 0.041895 3.5690e-05
5:24382079 A G 1.629872 -1.6698e-05
5:24382182 C T 1.830565 1.1423e-05
5:24399722 A G 0.039018 1.5272e-05
5:24414162 G T 0.129771 4.0763e-05
5:24421761 T C 0.117970 -6.9872e-07
5:24426305 T C 0.108342 -2.4845e-05
5:24443738 G T 0.026814 -2.8586e-05
5:24447219 A G 0.046944 -1.0778e-05
5:24448102 T G 0.136795 4.0603e-05
5:24457943 G A 0.209716 2.9808e-05
5:24463001 G A 0.169276 -1.6759e-05
5:24463621 C T 1.320639 -1.1198e-05
5:24481235 T C 0.154540 7.8156e-06
5:24484694 T G 0.052209 3.6539e-06
5:24486805 T C 1.761519 -2.3012e-05
5:24491131 A G 0.065429 5.9727e-06
5:24495464 T C 1.751065 -1.7348e-05
5:24496045 C T 0.135075 -1.1714e-05
5:24497211 T C 0.042978 -4.1622e-05
5:24497368 C T 0.045964 -1.8721e-05
5:24497516 T G 1.087378 4.7435e-06
5:24498670 T G 0.044776 -6.4300e-05
5:24500600 C T 0.032832 4.4004e-05
5:24500645 T C 1.568205 -1.5796e-05
5:24501412 C T 0.344431 3.1103e-05
5:24502421 T G 0.895075 -1.1598e-05
5:24509025 C T 0.048061 -1.5561e-05
5:24510136 T C 0.060291 -2.0385e-05
5:24515499 C T 0.037470 7.1524e-07
5:24515556 C T 0.993437 -1.3712e-05
5:24517707 A C 0.032825 6.0879e-05
5:24533142 T G 0.026541 7.0041e-06
5:24545963 G A 0.029258 7.5709e-06
5:24547913 G C 0.059480 3.1125e-06
5:24551051 A G 0.252275 -9.1049e-06
5:24555885 T C 1.631738 1.8443e-05
5:24557753 C T 0.605110 8.8750e-06
5:24561315 C T 0.042696 3.6107e-06
5:24561774 T C 0.025863 9.6510e-06
5:24561894 C T 0.033555 3.0068e-06
5:24565137 G C 0.630995 1.1604e-05
5:24571288 G C 0.059327 5.0532e-05
5:24571833 G A 0.106096 -6.8443e-06
5:24577451 C T 1.002739 -4.1579e-05
5:24587664 C T 0.062865 3.0282e-06
5:24588151 C T 0.495917 5.4436e-05
5:24592809 A C 0.075134 1.8693e-06
5:24594474 T C 0.668695 2.7843e-05
5:24594995 A G 0.148042 3.4624e-05
5:24597533 A C 1.599709 -3.7776e-05
5:24602650 A G 0.367437 2.3096e-05
5:24607337 T C 0.448307 8.1059e-07
5:24609370 C T 0.269628 5.9305e-06
5:24609663 G A 0.231849 1.3371e-07
5:24614499 G A 0.158351 4.9964e-05
5:24626598 A G 1.430799 -2.5542e-05
5:24632937 C T 0.079445 -6.9509e-05
5:24633542 G A 0.038664 3.2293e-05
5:24634171 A G 0.100802 1.9136e-05
5:24641521 T C 0.376302 4.6900e-06
5:24643300 G T 1.252649 -4.3528e-05
5:24643756 C T 1.749380 -9.4735e-06
5:24644222 C G 1.934285 -1.2130e-06
5:24644508 C T 0.035130 -8.3204e-06
5:24644807 G A 0.035818 9.1920e-07
5:24645673 A G 1.916706 -7.7473e-06
5:24646058 T C 0.036772 -2.1872e-05
5:24664715 C T 1.468149 2.7698e-05
5:24665004 C T 1.566647 4.2133e-05
5:24665603 A C 0.026074 1.1426e-06
5:24671126 T C 0.131183 2.4467e-05
5:24686507 A G 0.064430 7.8745e-06
5:24699586 T C 0.058720 -6.6994e-06
5:24720930 C T 0.135082 3.2504e-05
5:24722640 G T 0.059116 2.3591e-05
5:24735123 A G 0.040719 2.4786e-05
5:24736102 A G 0.139499 4.0802e-05
5:24737095 G T 0.111559 -2.1304e-07
5:24738659 A G 0.125691 3.1746e-05
5:24739100 T G 0.071525 1.5955e-05
5:24776622 G A 0.057977 -1.1056e-05
5:24786092 T C 0.048301 2.6991e-05
5:24786907 G A 0.421610 -3.8906e-05
5:24792462 C A 0.317471 4.8851e-05
5:24794141 A G 0.036554 7.9854e-06
5:24794265 T C 0.143108 2.2881e-05
5:24798954 A G 0.093778 -5.7890e-05
5:24802084 A G 1.228065 -1.1653e-05
5:24802406 G A 0.161886 -1.9725e-05
5:24805795 T G 0.086154 8.1962e-06
5:24812458 A C 0.049405 1.3205e-05
5:24814214 T C 0.066705 3.5983e-05
5:24826212 C G 0.048236 1.9095e-05
5:24833154 C T 0.124734 1.0687e-05
5:24836259 G T 0.048577 1.5993e-05
5:24837197 T G 0.116016 -2.0044e-05
5:24837962 T C 1.076416 -2.2683e-05
5:24838294 A G 0.372033 5.4775e-06
5:24840816 A G 0.067854 2.4142e-05
5:24842557 T C 0.539064 3.5010e-06
5:24842642 T C 0.051213 -4.6251e-05
5:24847071 T C 0.238231 -4.9162e-05
5:24848011 T C 0.077910 -5.2331e-05
5:24851431 C T 0.042020 3.5582e-05
5:24851859 G A 0.080341 -1.7433e-05
5:24852209 C T 0.958749 1.1195e-05
5:24854664 A C 0.221638 1.7885e-05
5:24855905 G A 0.068354 3.9096e-06
5:24857730 C A 0.683730 -3.7405e-05
5:24859691 A G 0.026723 -3.9128e-05
5:24859792 C T 0.111501 2.3219e-06
5:24865276 G A 0.063154 6.1502e-06
5:24865888 A G 1.076309 2.1930e-06
5:24866294 T C 0.025457 -2.0912e-05
5:24867497 G T 0.310762 6.9500e-05
5:24867580 C T 1.666800 1.7167e-05
5:24868356 A G 1.548622 1.1343e-05
5:24868535 C T 0.023091 -7.5321e-06
5:24876069 G A 0.031884 4.1585e-06
5:24876829 G T 0.075810 -1.1234e-05
5:24879012 C T 0.358635 2.6210e-05
5:24883353 G A 0.050927 2.2618e-05
5:24884404 A C 0.312041 2.4946e-07
5:24906495 T A 0.044935 -5.7070e-05
5:24907677 A G 1.753694 -1.1402e-05
5:24909657 A G 0.199975 -1.4532e-05
5:24910687 A G 0.098485 -2.2874e-05
5:24914619 T C 0.209885 -2.7451e-05
5:24915848 A G 0.045627 3.9710e-05
5:24917652 A G 0.059499 2.9558e-05
5:24921617 C T 0.462472 -7.1997e-06
5:24926817 G C 0.023669 -2.1534e-05
5:24936768 A C 0.114652 3.2761e-06
5:24938843 A C 0.026626 3.2779e-05
5:24945414 A C 0.022143 2.7497e-05
5:24946851 A C 0.162613 -8.4159e-06
5:24947395 T C 0.371482 -2.4397e-05
5:25009976 C T 0.051901 2.5048e-05
5:25015565 G A 0.833535 7.2028e-07
5:25016009 T C 0.028713 -2.4680e-05
5:25023041 T C 0.069341 -1.2521e-05
5:25024447 T C 0.042485 8.8549e-08
5:25026356 G A 0.049083 -1.9715e-05
5:25030780 G A 0.057474 -1.1968e-05
5:25032543 C T 0.092973 -3.0139e-05
5:25041349 T A 0.042381 -1.2112e-05
5:25053079 C T 0.057721 2.8332e-05
5:25054845 A C 0.051489 2.3398e-05
5:25059154 G C 0.046438 -1.3290e-05
5:25060782 T C 0.806640 -3.0842e-06
5:25062494 A G 0.164485 -3.3646e-05
5:25077119 G A 0.025713 1.3754e-05
5:25077606 C T 0.194402 -1.2802e-05
5:25095284 C T 0.400613 -1.0887e-05
5:25102258 T G 0.027492 -2.0560e-05
5:25103612 G A 0.960865 -1.6339e-05
5:25109314 A G 0.057130 -2.4399e-05
5:25135494 T C 0.123354 -1.7125e-05
5:25145448 A G 0.086352 -3.5828e-05
5:25147708 T C 0.044296 -7.5843e-06
5:25153680 A G 0.957129 -1.5137e-05
5:25155503 G T 1.693326 -1.3255e-05
5:25168931 T C 0.103457 -1.5085e-05
5:25195729 T C 0.315988 4.3195e-05
5:25219238 T C 0.284364 -2.7849e-05
5:25219297 G A 0.154462 1.0206e-05
5:25222239 C T 0.285529 1.3242e-05
5:25224674 T G 0.025022 1.4673e-05
5:25225183 A G 0.050615 -1.2899e-05
5:25234785 T C 0.037080 -2.1486e-06
5:25244385 T G 0.062531 1.9144e-05
5:25302681 A C 0.090042 1.1289e-05
5:25317277 A G 0.186379 -1.3358e-05
5:25317885 A G 0.288797 1.0458e-05
5:25319179 C T 1.842376 1.1576e-05
5:25320285 G A 0.090834 1.1697e-05
5:25355836 C T 0.275967 5.9699e-06
5:25356229 T A 0.028346 1.7002e-05
5:25375547 A G 0.444237 5.7055e-07
5:25377493 T G 0.031312 1.8225e-05
5:25378425 G T 0.084489 -7.7478e-07
5:25388258 T C 0.030530 1.0601e-05
5:25388318 T C 0.031686 -2.6646e-05
5:25393541 A G 0.037097 -2.2671e-05
5:25396735 A G 0.031761 -3.3260e-06
5:25397998 C T 1.629440 -3.6986e-05
5:25420816 T C 0.044705 -4.4008e-05
5:25439384 T G 1.160542 -1.2310e-05
5:25445561 C T 0.098086 1.5209e-05
5:25446514 T C 0.329283 -2.6833e-05
5:25446768 A G 0.074884 1.0580e-05
5:25451220 C T 0.062407 5.8866e-06
5:25453114 T C 0.262795 2.4292e-05
5:25463774 G A 0.067088 1.2411e-05
5:25469752 A G 0.168565 9.9097e-06
5:25471052 T C 0.138006 -1.4050e-05
5:25480023 A G 0.159338 9.5850e-06
5:25480667 G C 1.041777 -5.9368e-05
5:25484823 A G 0.058321 -5.6344e-06
5:25488772 G C 0.326126 -2.6946e-05
5:25490307 G C 0.237244 -3.6274e-05
5:25494578 G A 0.142161 -1.3178e-05
5:25498346 T C 0.485066 9.1580e-06
5:25504811 A C 1.018472 3.2782e-05
5:25504896 A G 1.347174 -9.0989e-06
5:25513207 G A 0.260721 4.9531e-06
5:25517139 A G 0.024775 -5.6050e-05
5:25517376 G T 0.205030 3.4986e-06
5:25519827 G T 0.148282 6.2892e-06
5:25522271 G A 0.164800 1.9386e-05
5:25537909 T C 0.113149 2.1394e-05
5:25538036 C A 0.610907 2.9787e-05
5:25538649 C T 0.114565 -1.7412e-05
5:25541381 G A 0.071152 8.1906e-06
5:25545711 A G 0.087728 1.8928e-05
5:25557102 T C 0.058983 3.1937e-05
5:25557717 A G 0.996264 2.3292e-05
5:25561705 A G 0.031241 8.1361e-06
5:25570417 T C 0.266232 4.8233e-06
5:25573170 G A 0.817830 1.4564e-05
5:25577504 T C 0.042494 3.8295e-06
5:25592858 C A 0.432789 1.7031e-06
5:25596329 T C 0.030287 -3.1205e-05
5:25600145 A C 0.218730 2.0715e-05
5:25600723 G A 0.088124 1.0268e-05
5:25603873 A G 0.133270 1.0495e-05
5:25606851 T G 0.188946 1.1286e-05
5:25611088 T A 0.043738 1.4528e-05
5:25634038 T G 1.561203 1.5432e-05
5:25634353 C T 0.389454 1.1719e-05
5:25636829 T C 0.221813 1.4883e-05
5:25656110 G A 0.417459 -8.7492e-06
5:25675324 G A 0.070996 -1.9474e-06
5:25678049 G A 0.195272 -7.8976e-06
5:25681684 G C 0.040576 5.6861e-05
5:25683942 G A 0.216169 -5.4207e-06
5:25686469 T C 1.565653 -2.1940e-05
5:25687683 G T 1.355863 -1.5052e-05
5:25690880 G A 0.147253 -1.4224e-05
5:25695368 T C 0.131203 6.3412e-07
5:25695377 C T 0.131677 -1.6234e-05
5:25698030 C T 1.692341 -4.3657e-05
5:25699332 G A 0.059843 -3.8408e-05
5:25700355 A C 0.719165 1.5410e-06
5:25705905 G A 0.076897 2.7840e-05
5:25711728 A C 0.470609 -5.2880e-06
5:25714751 T C 0.032393 6.0018e-06
5:25725546 G A 0.052813 -2.3245e-06
5:25733084 T C 0.032322 -1.7994e-05
5:25738440 G A 0.088121 4.2396e-07
5:25739489 T G 0.079344 -1.3879e-05
5:25742016 C T 0.436710 -3.3866e-05
5:25760679 T G 1.538359 4.2502e-05
5:25767202 G T 0.064615 1.7921e-05
5:25774174 G A 0.043624 1.0742e-05
5:25775014 A G 0.861030 2.6177e-05
5:25781857 C T 0.114266 -2.3195e-06
5:25793027 T C 0.198485 -3.5279e-05
5:25793509 G A 0.789658 -1.0993e-05
5:25802875 C G 0.387055 -6.0291e-07
5:25808995 A G 0.062797 -4.8472e-05
5:25816871 G A 0.057743 4.2561e-06
5:25826618 C A 0.688303 -2.7322e-07
5:25827959 C T 0.020192 5.6499e-06
5:25829523 C T 0.298603 -8.8927e-06
5:25835748 T C 0.075599 -1.0562e-05
5:25843377 A G 0.685424 8.1422e-07
5:25858693 A G 0.073852 3.9440e-07
5:25865730 G A 1.952215 6.2246e-07
5:25868225 G A 0.140914 -1.8031e-05
5:25870330 T C 0.761653 1.0763e-05
5:25872483 C T 0.056416 -3.0821e-05
5:25881744 C T 1.861689 1.6216e-05
5:25882178 C T 0.039002 -1.2748e-05
5:25882488 T G 0.097946 -3.8709e-05
5:25885872 G A 1.530611 1.8530e-06
5:25891686 C G 0.330422 2.5607e-06
5:25902342 C T 0.807480 2.7211e-06
5:25903831 A G 0.086654 1.4215e-05
5:25911359 C T 0.032312 3.2314e-06
5:25914890 A C 0.226166 1.5502e-05
5:25930746 C A 0.039184 -2.0785e-05
5:25944968 T C 0.718827 9.1906e-07
5:25951664 G A 0.076102 -5.3028e-06
5:25953842 T G 0.050109 1.1820e-05
5:25954006 C G 0.080620 -4.8614e-06
5:25967703 C T 0.764019 -1.1201e-05
5:25969746 A G 0.420179 3.4797e-06
5:25983272 G A 0.116353 -2.8446e-05
5:25988651 T C 0.064433 2.9567e-06
5:25988944 G A 0.065426 2.8318e-06
5:25991360 G A 0.035149 9.3528e-06
5:26000725 A C 0.547814 1.5224e-06
5:26002250 C A 0.040771 3.5399e-05
5:26002856 G A 0.142982 -5.1416e-05
5:26014812 G A 0.065170 1.7630e-05
5:26037946 C A 0.314326 -2.6166e-05
5:26038349 A G 0.139324 2.6139e-05
5:26040732 G A 0.364204 2.1676e-05
5:26046747 G A 0.039070 2.8726e-05
5:26056353 A C 0.131683 2.1036e-05
5:26065471 G C 0.084473 -1.4267e-05
5:26068553 C A 0.066987 2.3497e-05
5:26072691 C T 0.020134 -2.6503e-05
5:26080216 G T 0.171211 3.5247e-05
5:26090519 G A 0.033094 4.4889e-06
5:26095705 A G 0.066341 2.5143e-05
5:26096596 T C 0.392089 -1.5944e-05
5:26109554 G A 0.659506 1.8141e-05
5:26124704 C G 0.162447 1.9418e-05
5:26125816 G A 0.752860 -1.8677e-05
5:26126217 C T 0.067731 2.4182e-05
5:26139138 T A 0.117126 1.8295e-05
5:26142834 T G 0.027914 2.8119e-06
5:26148020 C T 0.275571 1.4272e-05
5:26158377 C T 0.073687 -2.9510e-05
5:26166334 G A 0.965808 -2.5345e-05
5:26174294 A T 0.035792 -2.3990e-05
5:26179067 T C 0.087154 6.0042e-07
5:26184833 T G 0.052634 2.2662e-05
5:26188775 T A 1.274172 2.2091e-05
5:26193097 G A 0.824216 -5.4884e-06
5:26193615 T A 0.353269 1.7083e-05
5:26193942 G A 0.067325 -1.0330e-05
5:26199664 C T 0.731986 3.1521e-04
5:26201879 G A 1.938531 4.9582e-05
5:26205094 G T 1.205182 -9.5326e-05
5:26216260 A G 0.911133 -7.8772e-05
5:26223088 C G 0.288661 2.4192e-05
5:26223958 G C 1.932175 5.7228e-05
5:26225277 G T 1.298871 -5.1374e-05
5:26231699 A G 0.512243 -6.1414e-06
5:26239663 T C 0.057276 -1.3501e-05
5:26261078 A G 0.095330 1.1229e-05
5:26265451 A G 0.572040 4.2485e-05
5:26267054 G A 0.061989 1.4460e-05
5:26267717 C T 0.690660 3.0392e-05
5:26268802 G A 0.042209 -1.8550e-05
5:26270049 A G 0.435249 -5.6783e-06
5:26285351 A G 0.041105 -3.8392e-05
5:26290850 A C 0.868664 6.0320e-05
5:26301705 T C 0.255375 1.6963e-05
5:26314561 C T 0.900166 -2.5657e-05
5:26322195 T C 0.030517 5.6314e-06
5:26322425 G A 0.523844 -8.6767e-06
5:26326483 G A 0.249601 1.3415e-05
5:26334156 A G 0.641784 -1.9365e-05
5:26336760 T C 0.948881 -3.0875e-05
5:26344497 G C 0.107394 5.8571e-05
5:26348380 C T 1.216380 -6.0127e-05
5:26349218 C T 0.513194 -2.7472e-05
5:26355634 C T 0.068097 -1.9544e-05
5:26356774 G A 0.023857 2.8224e-05
5:26356874 T G 0.580458 -1.9133e-05
5:26358175 T G 0.031699 1.8156e-05
5:26361748 G A 0.032796 1.4661e-05
5:26365593 A G 0.055679 -6.0600e-06
5:26369085 A C 0.176599 -2.1748e-05
5:26369145 A G 0.186937 -5.1220e-06
5:26375033 C T 0.029186 1.5325e-05
5:26376401 T G 0.027768 -6.4806e-06
5:26377810 T C 0.047590 -8.3397e-06
5:26378012 T C 0.054215 -4.8157e-05
5:26389262 C G 0.055835 -1.7061e-06
5:26392066 G T 0.062265 3.2855e-05
5:26392785 A G 0.165216 -9.5150e-06
5:26393191 T C 0.155030 5.2168e-05
5:26401117 T C 0.023159 5.2350e-06
5:26401867 C T 0.055250 3.4495e-06
5:26403328 A G 0.022604 1.9665e-05
5:26403717 C G 1.694250 -1.1379e-05
5:26404160 C T 0.072677 -2.3671e-05
5:26405853 G A 0.374614 -3.8404e-06
5:26412275 G A 1.887042 -1.2364e-05
5:26413749 T C 0.041667 -4.4397e-06
5:26421943 G A 0.223650 7.1056e-06
5:26424083 G A 0.070928 -1.3486e-05
5:26430695 C G 0.220525 -2.0555e-05
5:26431901 C G 1.819303 -9.7266e-07
5:26440240 T C 0.039959 3.7292e-06
5:26444309 G C 0.145209 2.1903e-05
5:26447676 G A 0.043468 -1.3364e-05
5:26448108 T C 0.034935 4.1072e-05
5:26448594 A G 0.032215 -2.0050e-05
5:26459724 C T 0.783578 1.2647e-05
5:26467154 T C 0.129554 3.5978e-06
5:26490801 G A 0.041573 2.3512e-05
5:26493545 C T 0.032679 1.3339e-05
5:26503464 T C 0.216026 -2.1268e-05
5:26508553 A G 0.067682 6.0198e-06
5:26531604 C G 0.047431 3.2795e-05
5:26538201 T C 0.252048 6.0307e-06
5:26551516 G T 0.736595 -7.4091e-06
5:26560200 G A 0.025227 -4.8510e-06
5:26561188 C T 0.853464 2.4276e-05
5:26575966 T C 0.608524 2.1629e-05
5:26577794 G A 0.029758 -9.3201e-06
5:26579892 C T 0.068065 1.5536e-05
5:26602662 G A 0.187524 3.9350e-05
5:26603318 G T 0.087413 1.4577e-05
5:26606969 A C 0.257491 3.9797e-06
5:26608601 T C 0.132423 -2.1616e-07
5:26616085 C T 0.029066 -1.8941e-06
5:26652610 T C 0.034721 -1.3386e-05
5:26658397 C T 0.029037 -1.9686e-05
5:26678205 T G 0.169994 -7.4747e-06
5:26683468 C T 0.032991 -2.5493e-05
5:26689056 C G 0.065855 -1.1415e-05
5:26692126 T C 0.042355 -1.7225e-05
5:26699082 C T 0.795390 2.3264e-06
5:26711507 G A 0.520913 1.4103e-05
5:26713247 C T 0.051028 4.5094e-06
5:26719259 A G 0.106048 1.8002e-06
5:26722431 C T 0.345846 -2.3673e-05
5:26722785 C T 0.191595 -1.4831e-05
5:26722872 A G 0.034857 1.7100e-05
5:26723783 A C 0.172658 -6.9382e-06
5:26724073 A C 0.032806 -9.8364e-06
5:26731947 T C 0.229279 1.9008e-05
5:26736006 A G 0.775473 1.1755e-05
5:26748669 G C 0.033107 1.3282e-05
5:26753627 C T 1.123728 1.2149e-05
5:26755279 T G 0.335381 -6.1059e-06
5:26762385 A G 0.188290 -6.8360e-06
5:26770343 A C 0.035022 -5.8540e-06
5:26778066 G A 0.530738 -2.8543e-05
5:26782517 T C 0.092370 -9.5462e-07
5:26785171 C A 0.290135 -1.8537e-05
5:26785372 C T 0.585125 -1.8067e-05
5:26785720 A C 0.061161 1.9715e-05
5:26796667 C A 0.709966 9.2009e-06
5:26803871 G A 0.443198 -1.7810e-05
5:26806412 T C 0.155634 -4.8542e-06
5:26813730 T C 0.092048 6.0852e-05
5:26815667 T G 0.022721 8.1425e-06
5:26826871 T C 0.829575 1.1223e-05
5:26841837 T G 0.045873 -6.7256e-06
5:26842521 C T 0.135228 -1.1407e-05
5:26842742 T C 0.847281 -1.4128e-05
5:26851371 T C 0.094252 -4.2850e-08
5:26851526 G C 0.108320 -1.7324e-05
5:26866077 C T 0.109141 -3.0431e-05
5:26866371 A G 1.054822 -2.0763e-05
5:26867904 T C 0.081964 -7.7685e-06
5:26872598 T C 0.206233 9.1633e-06
5:26880675 A G 0.042192 -3.4871e-05
5:26882085 C T 0.262000 2.3004e-05
5:26882975 T C 0.106174 -1.9310e-05
5:26904191 A G 0.138000 1.7827e-05
5:26915074 A C 0.051313 1.1948e-05
5:26917559 T C 0.090065 -1.2366e-05
5:26918681 C T 0.449842 1.0038e-06
5:26920982 A G 0.324755 -4.5695e-06
5:26929058 G A 0.129035 -3.1351e-05
5:26934729 G A 1.916238 6.9120e-06
5:26937376 C A 0.110994 3.7896e-06
5:26942688 C T 1.809259 1.7884e-05
5:26951509 A G 0.061320 -6.8393e-05
5:26961843 A G 0.148438 -7.6587e-06
5:26966363 G A 0.347748 -2.5313e-05
5:26972230 C T 0.929971 6.2729e-05
5:26972741 A G 0.574534 -2.2010e-05
5:26972778 C T 0.101033 1.8902e-05
5:26976450 A G 0.021643 1.3924e-05
5:26988424 C T 1.018183 -4.5804e-05
5:26992182 A C 0.024181 8.5813e-07
5:26995601 A G 1.012879 -4.6624e-05
5:27009240 T C 0.051774 9.2733e-06
5:27013684 T C 0.068678 4.6923e-06
5:27022711 A C 0.187232 1.3067e-05
5:27025036 C T 0.062382 -4.3408e-05
5:27028983 G A 0.139363 -3.9645e-05
5:27030109 T C 0.052157 -7.4989e-06
5:27031863 A G 0.041670 2.0625e-05
5:27034819 G A 0.118281 5.0221e-05
5:27036457 A C 0.020660 -1.9819e-05
5:27036929 T C 0.022195 1.0002e-05
5:27041752 A C 0.073667 1.3076e-05
5:27051105 G A 1.001214 -3.8291e-05
5:27053866 T C 0.124361 -1.6270e-05
5:27058850 T C 1.247413 -2.4013e-05
5:27072879 C A 0.061226 -5.3185e-05
5:27083580 A G 0.231483 4.7992e-05
5:27086358 G C 0.301764 7.2050e-06
5:27087208 C T 0.165943 -1.4153e-05
5:27088529 T C 0.445701 -1.3007e-05
5:27096623 T C 0.209953 -3.7977e-06
5:27098078 G A 0.047801 -3.7485e-05
5:27099322 C T 0.070542 -3.8111e-06
5:27115148 T C 0.980561 -1.5652e-05
5:27137520 T G 0.727490 -2.6056e-05
5:27154889 T C 0.462608 -1.6598e-05
5:27159580 A G 0.586027 -8.1585e-07
5:27163667 A C 0.040170 -4.6431e-06
5:27167366 C T 0.036071 -7.6057e-06
5:27176325 A G 0.024237 -1.2781e-05
5:27180762 A T 0.191085 9.0796e-06
5:27191681 C G 0.032179 2.6570e-05
5:27193805 C G 0.238111 -1.9430e-05
5:27199621 T G 0.079529 1.0763e-04
5:27205212 G A 0.029595 -1.4599e-05
5:27212633 C T 0.037015 7.3741e-07
5:27215645 T C 0.051219 2.6937e-06
5:27229738 C A 0.405871 2.9471e-05
5:27240011 A G 0.239295 -2.2032e-06
5:27244233 A C 0.097430 7.1573e-06
5:27265262 T C 0.047379 8.2208e-06
5:27269149 G A 0.332265 -1.5754e-05
5:27270063 A C 0.080156 -2.0271e-05
5:27272568 C G 1.321889 -1.1633e-05
5:27281185 G A 1.945064 -5.1586e-06
5:27289296 A G 0.052134 4.1919e-05
5:27293967 C T 0.213332 4.0406e-05
5:27295389 C T 0.021387 -9.4583e-05
5:27297644 A C 0.130911 -9.5764e-06
5:27299617 A G 0.046873 3.5612e-06
5:27299743 C A 0.052112 1.0172e-05
5:27300676 C T 0.034643 -2.7271e-05
5:27302955 C T 0.236105 1.5916e-05
5:27307727 T G 0.058493 -1.1146e-04
5:27308254 T G 0.509062 2.1522e-05
5:27308696 T C 0.036947 2.3797e-05
5:27309796 T C 0.103315 -4.3952e-06
5:27319815 G T 0.070256 6.2379e-06
5:27338567 G A 0.104938 -3.1943e-05
5:27345941 A G 0.070262 1.0734e-05
5:27347296 T C 0.041417 1.3489e-05
5:27347813 T G 0.027577 1.0572e-05
5:27347968 A T 0.034477 -1.9301e-05
5:27350062 T C 0.032176 -3.8391e-05
5:27352984 A G 0.260552 5.1819e-05
5:27365896 G A 0.058723 1.0855e-05
5:27369637 G A 1.948671 1.0429e-05
5:27370990 A C 0.034422 -8.7139e-06
5:27373862 G T 1.054053 9.4069e-06
5:27376012 A G 0.042254 1.2767e-06
5:27377588 C T 0.132829 -4.0728e-05
5:27397498 C A 1.123130 1.4202e-05
5:27401935 A G 1.471067 1.9601e-05
5:27406866 C T 0.097446 1.9760e-05
5:27416907 C T 1.214601 -5.2951e-06
5:27435731 A G 0.300625 -3.5552e-05
5:27444817 A G 0.047191 -2.6782e-06
5:27448991 T C 0.169857 -5.7802e-06
5:27449824 G A 1.055247 -5.7992e-06
5:27465455 A G 0.042485 -1.2827e-05
5:27501474 T G 0.709349 -9.8194e-07
5:27526656 T C 0.066354 -1.9679e-06
5:27533049 G A 0.033870 3.0334e-06
5:27534705 C T 0.075887 -2.6895e-05
5:27535665 T G 1.284127 -6.0098e-08
5:27581662 T G 0.030371 1.2711e-05
5:27583046 C A 0.582210 5.9323e-09
5:27583734 G A 0.060778 4.6237e-05
5:27591013 T C 0.031179 -2.3843e-05
5:27601644 A G 0.238562 -1.1678e-05
5:27604790 G T 0.028018 -3.6048e-05
5:27612452 G A 0.070262 2.3796e-05
5:27623268 C T 0.287642 5.3153e-05
5:27658454 T C 0.900629 -2.8194e-07
5:27662410 C T 0.156384 -1.6599e-05
5:27670495 A G 0.045344 8.1628e-06
5:27671325 A G 0.730317 1.2171e-05
5:27675941 C T 0.037596 4.5064e-06
5:27684515 C T 1.276590 -7.8259e-06
5:27689330 T C 0.216396 1.8647e-05
5:27691682 G C 0.074203 3.6551e-05
5:27692104 T C 0.048820 5.1780e-05
5:27700007 A G 1.742684 1.1737e-05
5:27707936 T C 0.039294 8.2292e-06
5:27714105 G A 0.768699 -1.1551e-05
5:27720102 T C 0.052969 -5.5687e-05
5:27724726 A G 0.175914 1.3816e-05
5:27736375 T C 1.901979 3.5884e-05
5:27742918 C G 0.078367 -3.2317e-05
5:27751672 C T 0.566822 2.9915e-05
5:27763102 T C 0.047282 2.6875e-05
5:27764799 G T 0.071411 -1.2185e-06
5:27767860 C T 0.024463 -2.6957e-05
5:27771543 C T 0.400960 1.2086e-05
5:27775960 T C 1.279914 -4.2817e-05
5:27788345 A G 1.287428 -4.6866e-05
5:27792603 G A 0.029774 2.8750e-05
5:27792745 T C 0.025136 -5.3802e-06
5:27795509 G A 1.185389 -3.1398e-05
5:27805785 T C 0.211686 -2.7607e-05
5:27806251 A G 0.072690 1.8167e-05
5:27808739 G A 0.095742 -2.1495e-05
5:27810069 G A 0.050294 -4.3353e-05
5:27812314 C A 0.465471 -2.1478e-05
5:27812696 T C 0.861144 -5.0693e-05
5:27815197 T C 1.742181 -4.2095e-05
5:27823651 A G 0.184837 2.0674e-05
5:27824645 G A 0.810626 -4.9226e-05
5:27827756 G A 0.127201 8.5350e-07
5:27828671 A C 0.576517 -1.7952e-05
5:27839640 A G 0.269813 8.1271e-08
5:27844812 C A 0.302813 -1.7407e-05
5:27846167 G A 1.282752 2.5764e-07
5:27847229 A G 0.151911 3.5412e-04
5:27852725 T C 0.199326 3.5582e-05
5:27859227 T C 0.267661 7.1013e-06
5:27868361 C T 0.030335 -8.8992e-06
5:27875181 T C 1.161123 -1.1010e-05
5:27877567 T C 0.026038 1.1707e-05
5:27893417 C T 0.896332 4.3337e-06
5:27908726 A G 1.979165 -7.8049e-06
5:27920931 C T 0.036272 6.2936e-07
5:27927464 A G 0.034393 -1.0779e-05
5:27928548 A G 0.085511 2.5898e-05
5:27933009 C T 0.318691 3.2673e-05
5:27933036 T C 0.444496 -1.6576e-05
5:27937676 G A 0.046720 3.4826e-05
5:27939567 C A 0.027450 3.7329e-05
5:27947751 A G 0.330191 -1.4736e-05
5:27948611 C A 1.241412 -3.6415e-05
5:27953305 A G 0.410698 -1.2437e-05
5:27961151 A G 0.151694 3.0560e-05
5:27964094 C T 0.516820 -1.5296e-05
5:27967828 T G 0.070327 -5.9910e-06
5:27972763 A G 0.219950 -6.5327e-06
5:27974491 A G 0.173093 1.1837e-05
5:27975288 C T 0.102526 -2.8517e-05
5:27976010 A G 0.595122 4.7435e-06
5:27977710 T C 0.189095 3.4416e-06
5:27979900 T C 0.043617 -1.5832e-06
5:27986758 T C 0.222440 1.1601e-05
5:27988819 A G 0.171711 -1.0520e-05
5:28008174 T C 0.029813 3.6720e-05
5:28012804 C T 0.677125 -2.1981e-05
5:28019420 C T 0.026291 -2.3779e-05
5:28020408 G A 1.370540 -1.3333e-05
5:28034258 A G 0.094944 -9.3234e-06
5:28046455 C T 0.358547 -2.6992e-05
5:28052691 A G 0.072125 -1.8387e-05
5:28065526 G T 0.113980 1.5385e-05
5:28082599 C A 0.091711 -1.9633e-07
5:28098303 T C 0.898198 -4.2705e-05
5:28099651 T C 0.122741 4.4078e-05
5:28099919 A G 0.039018 2.8380e-06
5:28102183 T C 0.214614 1.7729e-05
5:28108540 A G 1.146783 -1.9245e-05
5:28113524 T C 1.231976 -1.2112e-05
5:28117605 C T 0.082379 -1.9597e-05
5:28121755 G A 0.100387 6.8477e-07
5:28129490 G T 0.251548 1.7119e-05
5:28129953 C T 0.087813 6.9894e-06
5:28135897 T C 0.853672 -5.2218e-05
5:28153828 C T 1.602652 -1.1529e-05
5:28172118 A G 0.075345 1.2669e-05
5:28177074 A C 0.150184 -5.1535e-07
5:28178152 A G 0.096505 1.6283e-05
5:28196002 G A 1.245875 -1.2462e-05
5:28215396 G A 1.544270 -2.3626e-05
5:28228448 G A 0.209200 2.1547e-05
5:28242601 G A 0.249490 1.2136e-05
5:28243641 T G 0.596070 -4.9915e-05
5:28250832 A C 0.026252 -1.4763e-05
5:28259043 T C 0.073752 1.7857e-05
5:28263587 A G 0.113198 -3.4623e-07
5:28269362 C T 0.093425 4.6757e-06
5:28279633 T C 0.043686 7.5807e-07
5:28282431 A G 0.247725 4.8959e-06
5:28283373 A G 0.060648 -1.2528e-05
5:28286502 A G 1.393599 -3.4394e-05
5:28288519 T C 0.033585 -3.4607e-08
5:28289611 T C 0.208859 -4.4048e-05
5:28295497 G A 0.186473 2.5279e-05
5:28296918 G A 0.021672 -5.8179e-06
5:28298437 T C 0.030355 -2.6354e-05
5:28302944 G A 0.045523 1.7814e-05
5:28302970 C A 0.071168 2.8824e-05
5:28310093 T C 0.225280 -3.5789e-06
5:28311719 C G 0.087322 1.4690e-05
5:28315120 G C 0.044354 -6.0095e-06
5:28316646 A G 0.050781 2.6111e-06
5:28317909 T C 0.054536 2.5265e-05
5:28321654 G A 0.063654 1.2113e-05
5:28327917 A T 0.096482 -1.0562e-05
5:28331934 G A 0.643199 1.4429e-05
5:28337816 G A 1.919331 2.1558e-05
5:28340173 A G 1.040316 2.2291e-05
5:28356881 T G 0.115412 -1.3338e-05
5:28365353 A C 0.077673 1.9790e-05
5:28367296 G A 0.599478 1.7704e-05
5:28367821 C T 0.522851 2.4596e-05
5:28379420 A G 0.670828 4.6201e-06
5:28397772 T C 0.647182 5.1139e-06
5:28398763 C T 0.375613 -2.0035e-05
5:28412883 G A 0.029459 -2.7413e-05
5:28432180 T A 0.053027 -3.6012e-05
5:28432189 G A 0.121462 -6.7244e-06
5:28432786 T G 0.205331 9.7641e-06
5:28454339 C T 0.072194 9.9494e-06
5:28455069 T G 0.086475 2.8621e-06
5:28460086 G A 0.060070 1.0542e-05
5:28461812 A C 0.180390 -1.2838e-05
5:28462275 T C 0.119041 6.6059e-06
5:28462641 T C 0.119790 -3.6834e-05
5:28473811 T C 0.067968 2.3517e-05
5:28486741 A G 0.086446 -2.4342e-05
5:28487501 G A 0.077199 4.3254e-05
5:28489162 G A 1.668105 3.4820e-05
5:28491439 G T 0.059175 5.8223e-06
5:28493555 G A 1.663275 3.7298e-05
5:28498487 T G 0.890616 -5.0518e-06
5:28507234 C T 0.760036 3.7282e-05
5:28513994 C T 0.059162 2.9800e-05
5:28515918 T C 0.052229 1.3068e-05
5:28533072 T G 0.064491 1.0641e-05
5:28559206 C T 0.055922 -6.8399e-06
5:28569916 C T 0.134858 1.5666e-05
5:28575617 G A 0.060888 -2.8434e-05
5:28579193 T C 0.074722 1.2168e-05
5:28583338 A G 0.049557 -3.3070e-05
5:28590957 T C 0.198839 -6.1358e-06
5:28595041 T C 0.293494 -6.4345e-05
5:28604170 A G 0.218308 -1.2482e-04
5:28612612 C T 0.138350 -1.4529e-05
5:28612667 T C 0.150606 3.5988e-05
5:28612713 C T 0.040196 -5.6923e-05
5:28615745 T A 1.706298 -3.7109e-05
5:28620541 C T 0.094213 -1.7621e-05
5:28621468 A G 1.222829 3.7347e-06
5:28624596 A G 0.067117 4.9849e-05
5:28626299 T C 0.112951 -2.4146e-05
5:28627343 T C 1.538752 -9.5810e-05
5:28631615 G C 0.033364 9.9566e-06
5:28633846 G A 0.299564 2.3132e-05
5:28637589 G A 0.075589 2.8985e-05
5:28646726 C G 0.627353 -5.0123e-05
5:28672815 A G 0.306974 2.2625e-05
5:28682193 T G 0.546461 -2.5368e-05
5:28686476 A C 0.023698 -2.2379e-05
5:28688301 A G 1.870342 7.7871e-06
5:28694750 A G 0.099657 2.6250e-05
5:28697284 A T 0.202549 7.4856e-05
5:28700729 A G 0.035081 -7.4325e-06
5:28703543 C A 0.282770 1.3921e-04
5:28704638 C T 0.434308 -3.9855e-05
5:28707340 T G 0.023950 1.9092e-05
5:28709492 C T 0.065241 4.5122e-06
5:28712789 G A 0.071674 2.7683e-05
5:28713928 C T 0.216743 -8.6850e-06
5:28719681 G A 1.672970 1.7974e-05
5:28720263 C A 0.096025 -2.1192e-05
5:28720692 T C 1.507508 5.6332e-05
5:28728603 A G 0.099069 -2.6398e-06
5:28734721 G A 0.187924 8.8096e-06
5:28739011 T G 0.241246 6.6233e-05
5:28747323 C G 1.208522 7.4159e-06
5:28755541 T C 0.024178 -2.5726e-05
5:28761752 A G 0.043192 -3.0071e-05
5:28774297 T C 0.096184 2.0447e-05
5:28780777 G A 0.045799 2.1708e-05
5:28781137 G C 0.061917 4.9495e-05
5:28782903 T G 0.036467 -5.6389e-06
5:28783429 A G 0.063209 -3.9813e-05
5:28818645 T G 0.033377 1.5403e-05
5:28819102 T C 0.030258 2.5238e-05
5:28828441 G A 0.029722 8.2989e-06
5:28833496 A G 0.033137 -1.1852e-06
5:28856248 A G 0.111400 -6.1750e-06
5:28860081 G A 0.398967 -2.2197e-05
5:28862199 T A 0.097972 1.4984e-05
5:28879795 T A 0.147766 -2.1488e-05
5:28880760 A G 0.078104 -1.7225e-05
5:28881174 A C 0.900019 7.1953e-07
5:28895175 C T 0.038557 1.2837e-05
5:28896461 G A 0.037866 1.2833e-06
5:28896595 G A 0.231281 7.2874e-05
5:28902962 G T 0.039791 -1.4972e-05
5:28908035 T C 0.064495 4.0439e-05
5:28922194 C A 0.904170 1.8914e-06
5:28927579 T C 0.076092 -2.2228e-05
5:28930863 T G 0.056205 -2.8411e-05
5:28930902 T G 0.916478 -3.0133e-06
5:28947052 T C 0.187632 1.0859e-05
5:28962869 C T 0.031760 -2.3933e-05
5:28969006 T C 0.853496 1.5112e-05
5:28980095 T C 0.129009 1.9575e-05
5:29005985 C A 0.036032 -8.9455e-06
5:29012567 G A 0.084307 1.6299e-05
5:29022549 C T 0.044004 -3.2736e-05
5:29023772 G A 0.152168 -3.3310e-06
5:29023795 G A 1.015252 -5.6782e-05
5:29023899 C T 0.249020 -7.7682e-06
5:29031453 A G 0.082347 5.3909e-05
5:29035528 T C 0.124101 2.0893e-05
5:29038440 G A 0.032932 -1.0254e-05
5:29047831 C T 0.409042 -1.7709e-06
5:29077957 T G 1.608190 -3.1271e-05
5:29086537 T G 0.043666 1.4063e-05
5:29096463 A G 0.612205 -6.4086e-05
5:29103126 G A 0.102059 -4.3915e-06
5:29107892 C T 0.024207 2.9974e-06
5:29150543 A G 0.036999 -6.9524e-06
5:29159215 G A 0.029180 -2.2079e-05
5:29160807 T C 0.133718 3.5742e-05
5:29174469 A G 0.074764 1.8261e-06
5:29176228 C A 0.119625 -1.0658e-05
5:29192733 G A 0.571470 1.8749e-06
5:29193786 G A 0.840292 1.0394e-05
5:29195987 A G 1.591120 -4.8199e-06
5:29205785 C T 0.026369 1.7490e-06
5:29208293 A G 0.081574 3.4324e-05
5:29209978 G T 0.157341 4.2642e-06
5:29215940 A G 0.136419 2.7937e-05
5:29228885 T C 0.028784 4.4921e-05
5:29228914 C T 0.202611 2.2353e-05
5:29231419 C A 0.029651 5.5625e-06
5:29234194 C T 0.032406 -6.2573e-07
5:29255364 G T 0.649805 -8.0970e-06
5:29257369 A G 0.323843 1.6311e-05
5:29260791 G A 0.208612 3.2342e-05
5:29268450 A G 0.137464 2.8378e-05
5:29270326 T C 0.030683 2.0806e-06
5:29277518 G A 0.082210 4.3172e-05
5:29280867 C A 0.029316 4.1625e-06
5:29287833 C T 0.087027 -1.7867e-05
5:29297834 C T 0.292657 -1.5775e-05
5:29298951 T C 0.029975 2.2810e-05
5:29300686 A C 0.324021 -3.1956e-05
5:29301432 T C 0.020355 -1.1700e-05
5:29308406 T G 0.030105 4.8323e-06
5:29319087 A G 0.148766 -5.8881e-06
5:29320434 G A 0.471012 -3.0630e-05
5:29327911 A G 1.376675 5.9879e-06
5:29330590 A G 0.059087 -1.5619e-05
5:29340919 T C 0.220508 1.8273e-05
5:29358362 A G 0.339130 -2.1536e-05
5:29365646 A G 0.032023 -8.4431e-06
5:29382710 A G 1.365857 2.2132e-05
5:29388968 C T 0.427420 2.8850e-05
5:29394327 C T 0.172688 9.7234e-06
5:29394621 G A 0.148227 -4.9807e-06
5:29395054 T C 0.849689 3.0837e-06
5:29404800 T G 0.089380 -9.4798e-06
5:29440424 A G 0.020903 4.5556e-05
5:29446600 C T 1.245274 6.0320e-05
5:29455373 G A 1.216370 8.9272e-05
5:29458042 T C 1.303946 6.4952e-05
5:29460527 T C 0.041472 1.3888e-05
5:29460935 G T 0.181016 2.6563e-05
5:29466930 C T 0.656390 1.8698e-05
5:29473288 G A 0.070366 4.9163e-06
5:29475887 T C 0.210570 1.0528e-05
5:29479502 G A 0.419614 3.6540e-06
5:29480579 A G 0.040888 1.0203e-05
5:29483684 C T 1.349566 -2.4140e-05
5:29493756 A G 0.184194 3.3148e-05
5:29499952 T C 0.175651 -7.9820e-06
5:29502535 G A 0.022195 -2.0984e-06
5:29504276 G C 0.148643 -6.7600e-05
5:29505931 C T 0.104558 -1.1880e-05
5:29508394 T C 0.140960 -5.6229e-06
5:29510596 T G 1.970022 -1.6522e-05
5:29510636 A G 0.752886 -1.9998e-05
5:29513812 T C 0.024785 -1.3999e-05
5:29517838 T C 0.475536 -8.4288e-06
5:29520650 A G 0.112913 -2.4661e-05
5:29523660 T C 0.031647 6.8043e-06
5:29526754 A G 0.065322 2.0880e-06
5:29529472 T C 0.144030 9.1001e-06
5:29544319 T C 0.082843 4.6677e-05
5:29545072 G A 0.519936 -3.5470e-06
5:29551259 A G 0.033938 8.2210e-06
5:29561412 A G 0.083083 6.0379e-06
5:29562380 A G 0.089825 2.1690e-05
5:29566499 G A 0.042942 -2.3960e-05
5:29569582 T C 0.110563 1.5015e-05
5:29570198 A C 0.125487 -3.4790e-06
5:29575558 A G 0.307120 -6.5853e-06
5:29581396 T G 0.083736 1.2890e-05
5:29582126 T G 0.670013 -1.0235e-05
5:29582778 A G 0.338434 -2.0828e-05
5:29584827 A G 0.847089 4.1697e-06
5:29585613 A G 1.209654 -1.7758e-05
5:29593955 A G 0.382115 -1.6271e-05
5:29597954 C A 0.189488 -4.5376e-05
5:29598583 C T 1.051995 3.5201e-05
5:29605430 G A 0.284211 2.0894e-05
5:29610523 T C 0.057000 3.2180e-05
5:29613035 T C 0.086693 1.5681e-05
5:29621581 A G 0.087676 3.7453e-06
5:29628376 T C 0.069814 -2.0397e-05
5:29634027 A G 0.500808 3.6913e-05
5:29635164 A G 0.358011 -7.4101e-05
5:29641157 T G 0.102367 -2.3772e-05
5:29646573 C T 0.073122 3.0264e-05
5:29650625 G A 0.054127 -3.2120e-05
5:29658829 A C 0.282040 -1.2669e-05
5:29675438 A C 1.532325 2.1539e-05
5:29676788 T C 0.024876 -2.6366e-05
5:29682803 C T 0.087959 1.9868e-06
5:29685008 A G 0.054796 -2.2733e-05
5:29686712 G T 0.095002 4.7851e-05
5:29690605 A G 0.233274 -1.2189e-04
5:29692989 T C 0.024357 -3.5412e-06
5:29705824 C T 0.468791 2.2599e-05
5:29711970 G A 0.461235 7.8900e-05
5:29712613 A G 0.081736 -2.8176e-05
5:29712671 A G 1.623371 1.3013e-05
5:29715011 C T 0.034143 -2.5343e-05
5:29716359 T C 0.175044 1.8387e-05
5:29716580 A C 0.090578 1.6430e-06
5:29717443 G A 0.391645 -4.8807e-05
5:29718997 T C 0.513055 1.6974e-05
5:29724115 G A 0.095512 2.1966e-06
5:29727963 A G 0.426722 -6.6175e-05
5:29744753 C A 0.942614 4.3188e-05
5:29746229 A C 0.033611 -5.8095e-06
5:29753987 A G 1.097440 2.4197e-05
5:29757444 C A 0.270374 -5.5040e-05
5:29762276 T C 0.123238 1.6773e-05
5:29767415 G T 1.966136 1.1425e-06
5:29777758 G A 0.035639 1.7513e-05
5:29780303 A C 0.291024 -4.7825e-06
5:29785881 T G 0.066500 -7.1953e-06
5:29789221 T A 0.044325 3.4289e-05
5:29801092 A G 0.038797 3.2001e-05
5:29803397 A C 0.486361 -2.6622e-05
5:29806888 T C 1.455152 2.7064e-05
5:29811517 C T 0.068308 -6.2401e-06
5:29818326 C T 0.150249 -3.2048e-05
5:29842969 C T 0.041186 1.0885e-05
5:29845360 A G 0.068730 -4.1535e-06
5:29846374 G A 0.226150 -3.9816e-05
5:29846432 G C 0.071583 -1.0355e-05
5:29855482 A C 0.049736 -3.9988e-05
5:29859644 A G 0.030608 -1.8933e-05
5:29863566 A G 0.407082 -1.4362e-05
5:29869421 G A 1.927680 2.2951e-05
5:29870582 G C 0.070658 -1.4328e-05
5:29875287 G A 1.935785 9.5258e-06
5:29876857 A G 0.032942 -2.0153e-05
5:29884699 T C 0.168858 2.4194e-05
5:29887070 C A 0.214127 -4.3904e-05
5:29888065 C T 0.052199 -4.9813e-07
5:29892870 C T 0.042313 -7.1167e-05
5:29893152 T C 0.954899 -1.5039e-05
5:29893311 G A 0.532390 4.9055e-05
5:29893667 C T 0.464552 -2.6259e-05
5:29898683 A G 0.167231 5.2197e-05
5:29900105 G A 0.886149 3.6723e-05
5:29903800 T C 0.033305 -6.5890e-05
5:29906143 G A 0.052689 9.4226e-06
5:29907066 T C 0.103993 -8.7213e-07
5:29907497 G C 0.365603 1.0711e-06
5:29921556 G C 1.874640 -1.3227e-04
5:29922905 G A 0.034166 -2.6366e-05
5:29922929 G A 0.313005 -1.4428e-05
5:29927078 G C 1.147182 5.6136e-06
5:29928839 C T 0.521724 1.4451e-05
5:29939210 C T 0.037898 -1.8921e-05
5:29949687 T G 0.093639 1.1330e-06
5:29952932 T C 0.712903 -2.4896e-04
5:29953473 C G 0.058993 1.5091e-05
5:29958072 C T 0.054575 -9.4953e-07
5:29958687 G A 0.164550 9.0401e-06
5:29959987 T C 0.032487 4.3624e-07
5:29962388 A G 0.124961 -2.4431e-05
5:29962557 T C 0.101338 -3.6521e-05
5:29977122 G T 0.058899 6.8808e-06
5:29991217 G A 1.818714 3.0902e-05
5:29995155 C T 0.059194 -1.4561e-05
5:29999068 C T 0.066322 3.4717e-05
5:29999383 A G 0.043173 7.5789e-06
5:30007634 T A 0.059804 3.3903e-05
5:30012013 A G 1.340984 -2.2766e-05
5:30017640 T C 0.087654 8.7324e-06
5:30027833 C T 0.060142 4.7232e-05
5:30031802 G A 0.767050 -6.2178e-05
5:30033672 A G 0.598254 -7.7440e-05
5:30044584 A G 0.027022 2.7679e-05
5:30050022 A C 0.603870 -1.5632e-06
5:30050337 A G 0.036175 -2.4678e-05
5:30052571 G A 0.082227 -3.5156e-05
5:30070079 T G 0.051651 -4.0946e-05
5:30089279 G A 0.198141 7.5441e-05
5:30091911 A G 1.941111 7.3361e-05
5:30095955 A G 0.532468 -2.0320e-05
5:30098427 T C 0.053546 -1.2051e-05
5:30102354 G A 0.040131 -1.4862e-05
5:30107955 C A 1.744573 -1.4204e-05
5:30112454 G A 0.265836 8.0704e-05
5:30121429 A C 0.063621 -1.3882e-05
5:30121929 C A 1.859985 6.1231e-06
5:30125447 C A 0.801437 -2.4994e-06
5:30130336 T C 0.089332 -1.8725e-05
5:30135793 C T 0.038466 -1.5802e-06
5:30137225 A G 0.579289 -2.0990e-05
5:30147476 G A 0.049054 -3.5608e-05
5:30155798 T C 0.589390 1.8158e-07
5:30164476 T G 0.319555 -8.5425e-06
5:30170278 C T 0.041595 1.9900e-05
5:30179839 T C 0.145517 -1.1940e-06
5:30184067 T C 0.063569 -1.9275e-05
5:30194473 T A 0.050758 2.8886e-05
5:30208431 G A 1.243547 -3.4060e-05
5:30209654 A G 0.028648 -3.4257e-06
5:30221579 T G 0.612997 1.3704e-06
5:30227758 G A 0.056523 1.4945e-06
5:30232310 A G 0.047934 -1.0804e-05
5:30233506 C T 0.050161 -3.1372e-05
5:30248835 G A 1.670792 -3.9513e-05
5:30257518 T C 0.064323 -1.7275e-05
5:30266143 C T 0.023795 1.1465e-07
5:30277716 T C 0.044383 4.6795e-06
5:30285337 A G 0.023101 1.2945e-06
5:30290831 T C 0.160626 -8.5545e-06
5:30307365 C T 0.735520 -4.7609e-05
5:30307689 A C 0.028846 -3.3575e-05
5:30326983 T C 0.067374 1.9450e-05
5:30335243 G A 0.036827 7.7179e-06
5:30341066 C A 0.694029 -2.8796e-06
5:30348934 A G 0.199323 9.0000e-06
5:30351921 T C 0.186226 1.2386e-05
5:30371345 T C 0.038366 1.7632e-05
5:30377079 T C 0.599923 9.1995e-06
5:30379836 A G 0.898156 1.0527e-05
5:30383601 T C 0.069782 9.1902e-06
5:30387414 T C 0.044254 -1.0628e-05
5:30392161 G A 0.039859 1.3838e-05
5:30398482 A G 0.059366 -1.7767e-05
5:30401237 A G 0.591704 4.8199e-06
5:30415102 A G 1.603935 1.2652e-05
5:30415894 T C 0.528953 4.3478e-05
5:30439236 A G 0.042004 -2.6087e-06
5:30455210 G A 0.033611 7.7487e-06
5:30464262 A G 0.200462 -1.0479e-05
5:30464430 G A 0.297590 7.8491e-05
5:30471499 A G 0.149863 -5.5392e-05
5:30479924 T C 0.058233 -4.1935e-07
5:30483308 G A 1.729246 -3.6445e-07
5:30501821 A C 0.078640 -3.7054e-05
5:30503536 C T 0.171948 1.4401e-05
5:30509496 C A 1.880969 3.4231e-05
5:30509933 A G 0.209667 -2.7427e-05
5:30516768 T C 0.045649 -3.5207e-06
5:30522425 T C 0.075417 1.7802e-05
5:30540542 C T 1.797509 2.7315e-06
5:30552961 A C 1.484738 -3.2390e-05
5:30557213 C T 1.057555 -1.8765e-05
5:30558846 T G 0.179407 -3.8703e-06
5:30585027 C T 0.034915 2.2288e-05
5:30601463 A G 0.040774 2.1975e-05
5:30602416 G A 0.145556 9.2954e-06
5:30602550 T C 1.076884 -3.3298e-05
5:30606548 C T 0.126211 1.7214e-05
5:30607932 A G 0.135906 -6.4027e-06
5:30611639 A G 0.340068 4.1028e-05
5:30629017 T C 0.128226 -1.7611e-05
5:30638228 T C 0.046990 -1.5625e-05
5:30647240 A C 0.062515 -2.3870e-05
5:30659611 T C 0.095904 4.9863e-06
5:30661573 T G 1.555484 -4.4812e-05
5:30664110 G C 0.112452 1.2385e-06
5:30686511 C G 0.338838 -2.7364e-05
5:30705382 A G 0.022682 2.3011e-05
5:30714599 C T 0.086511 1.8803e-05
5:30726054 C T 0.145446 -8.7444e-06
5:30731351 A G 0.313170 3.8818e-06
5:30731686 G C 0.136276 -1.7867e-05
5:30738803 G A 1.905589 -1.8094e-05
5:30749423 T C 0.025950 2.4773e-05
5:30751702 T C 0.039677 2.5627e-05
5:30758329 A G 0.111342 1.5917e-05
5:30767796 A G 0.075414 -3.3047e-07
5:30768523 T C 0.032783 4.4792e-07
5:30769385 C T 0.203000 -6.2691e-06
5:30771870 G T 0.195064 -9.1972e-06
5:30774749 C T 0.043234 -2.6111e-05
5:30789521 G A 1.572823 -6.9917e-07
5:30792809 T C 0.158137 -2.5557e-05
5:30802518 A G 0.096086 1.8489e-05
5:30803468 A C 0.048846 1.5084e-05
5:30815873 G A 1.550090 -2.3145e-05
5:30826553 A G 0.374120 -7.2897e-05
5:30836668 C A 0.250023 -6.7136e-05
5:30838078 G A 0.133537 6.6612e-06
5:30841033 C T 0.375919 -4.1574e-05
5:30843798 T C 0.020462 -1.0834e-05
5:30844447 C T 0.031098 1.6036e-05
5:30850996 A C 0.162804 1.8387e-05
5:30869230 T C 0.040336 -2.0623e-05
5:30869349 A C 0.070405 -2.9486e-05
5:30870858 A G 0.772753 4.3311e-05
5:30878060 T C 0.089611 -6.6053e-05
5:30879740 T C 0.238656 -3.1585e-06
5:30879866 C A 0.224611 -2.9552e-04
5:30894948 C T 0.036580 2.9752e-05
5:30895194 C T 1.285935 -7.1727e-06
5:30899517 G A 0.109579 1.8901e-05
5:30903237 A C 0.711540 2.3931e-06
5:30906612 T C 0.371874 -3.7992e-05
5:30918355 A C 0.645715 -5.2571e-06
5:30919866 T C 1.156462 9.1462e-06
5:30924890 T C 0.538012 1.0421e-04
5:30925593 T C 0.078039 1.3053e-04
5:30930971 G A 1.853078 3.7388e-05
5:30931617 A G 1.617564 1.8141e-05
5:30932993 A G 0.661230 1.1280e-04
5:30933443 G A 0.094320 -6.4171e-06
5:30933898 G A 0.237452 9.5380e-06
5:30946644 G A 0.685866 -3.1992e-06
5:30947150 G T 0.136961 2.6249e-05
5:30954685 A G 0.020783 -2.9173e-05
5:30960213 A G 0.051628 -1.0285e-05
5:30962040 C T 0.058146 -4.1779e-06
5:30962466 G A 0.040362 -7.1472e-06
5:30967503 C A 0.039901 -4.7832e-05
5:30970470 T C 0.028631 2.3510e-05
5:30977423 A G 1.804247 -1.0360e-05
5:30977619 G A 0.025243 -4.2149e-06
5:30984089 G A 0.054053 7.2605e-06
5:30997631 T C 0.050414 -1.3470e-06
5:30999730 T C 0.613630 3.2638e-05
5:30999806 T C 0.107145 2.6156e-05
5:31014317 T C 0.530949 -4.4060e-05
5:31014442 G A 0.392349 -1.9439e-05
5:31020521 G A 0.567659 -4.5931e-05
5:31030890 G A 0.027904 -3.9461e-05
5:31036611 T G 0.751639 1.2780e-05
5:31049958 A G 0.663625 3.3752e-05
5:31051471 G A 1.620530 -2.2077e-05
5:31054104 C A 0.036808 2.0810e-05
5:31054600 A G 1.368109 -1.9510e-05
5:31055470 T G 0.251535 -1.9590e-07
5:31060384 T C 0.130755 -6.8787e-06
5:31060899 T C 0.055354 1.4783e-05
5:31061347 T C 0.044374 -3.6865e-05
5:31061575 T C 1.243849 -3.1114e-05
5:31064239 C T 0.437450 -2.7132e-05
5:31068064 C T 0.106220 7.0447e-06
5:31070625 A C 0.433915 -9.5710e-06
5:31071061 T C 0.582363 2.6488e-05
5:31072843 T G 1.558347 -6.0606e-06
5:31076540 T C 1.237653 -2.8992e-05
5:31084270 T G 0.685905 -4.2790e-05
5:31085152 C T 0.253824 1.6804e-05
5:31086857 T C 0.126603 1.0171e-05
5:31088021 G A 1.240964 -2.6571e-05
5:31091950 T G 0.024818 -2.0958e-05
5:31093849 C T 0.801115 3.4492e-06
5:31095069 T A 0.721732 -2.1623e-05
5:31095118 G A 0.807247 6.9008e-05
5:31095243 A G 0.053199 -5.0625e-06
5:31095369 T G 1.100186 -2.5674e-05
5:31108407 C T 0.159594 2.3372e-05
5:31108801 T C 0.585959 8.1451e-06
5:31114923 A G 0.029492 -2.8240e-05
5:31118831 A C 0.252412 -8.6515e-06
5:31120980 T C 0.021757 2.0970e-05
5:31123473 C T 0.146841 4.8082e-05
5:31124426 C T 0.022948 2.9208e-05
5:31124938 T C 0.187375 -1.4286e-05
5:31131409 A G 1.284461 2.6084e-05
5:31132102 G A 0.072609 3.8517e-06
5:31139367 C T 0.020394 -8.4295e-06
5:31142060 C T 0.053715 -2.9127e-05
5:31144272 T C 0.028807 -5.7705e-07
5:31144547 A G 1.484151 3.1674e-05
5:31147185 C T 0.044611 2.6722e-05
5:31159682 C T 0.374169 2.0113e-05
5:31162365 G A 0.187768 -4.4984e-06
5:31173877 C T 0.041102 -1.9271e-05
5:31174116 C T 0.098469 2.0347e-06
5:31179728 A G 1.057136 -2.3738e-05
5:31181789 T C 0.069633 7.2620e-06
5:31189989 A G 0.455237 1.3128e-05
5:31196165 A C 0.034036 1.1377e-05
5:31200936 A G 1.489360 -1.5597e-05
5:31204085 G T 0.028765 -1.1494e-06
5:31204802 T C 0.032883 1.0160e-05
5:31212780 T C 0.115246 -1.2149e-05
5:31214220 C A 0.625727 2.2122e-05
5:31220048 T C 0.121546 3.8740e-06
5:31226006 T C 1.820344 3.0951e-05
5:31234694 T C 0.028222 2.6471e-05
5:31236166 T G 0.087517 -2.4462e-05
5:31238090 C T 0.232992 1.4528e-05
5:31248245 A G 0.052826 -5.4473e-06
5:31249925 C T 0.098576 -1.1772e-05
5:31255169 T C 0.063602 2.2311e-05
5:31269647 C A 0.032023 -5.3264e-06
5:31276639 G T 0.674551 9.7083e-06
5:31283014 G A 0.893167 2.5440e-05
5:31283826 T C 0.415034 -2.8392e-05
5:31285885 C T 0.754781 1.5451e-05
5:31288628 G T 0.051216 1.2115e-05
5:31294069 C T 0.054497 1.8816e-05
5:31297672 C A 1.980126 8.4462e-06
5:31300447 T C 0.027414 -5.9741e-06
5:31300815 A G 0.603198 8.1501e-07
5:31302215 C T 0.024749 1.4933e-05
5:31318379 C T 0.098475 2.3502e-05
5:31319989 G A 0.126035 -1.2583e-05
5:31327324 A G 0.025022 7.9162e-06
5:31330467 T C 0.025356 -1.3626e-05
5:31331775 C A 0.541819 2.6683e-05
5:31334486 T G 0.426161 -7.7933e-06
5:31339029 C A 0.123001 3.4875e-06
5:31344055 T C 0.944552 -3.2382e-05
5:31353220 C T 0.747657 -4.6528e-06
5:31353608 G T 0.027710 -5.1671e-05
5:31360195 A G 1.813683 1.6105e-06
5:31361432 A G 0.030378 2.4597e-05
5:31364999 C A 0.302748 2.3470e-05
5:31368264 A G 0.052978 1.0022e-05
5:31370030 G A 0.283124 2.1213e-05
5:31371273 T C 1.716669 -5.6162e-05
5:31371568 T C 0.056412 -4.6062e-05
5:31378972 G A 0.799632 -3.2452e-05
5:31382818 T C 0.039658 2.4568e-05
5:31385490 T G 0.930692 -9.7569e-06
5:31385996 A G 0.390739 -8.1580e-06
5:31387893 T C 0.574190 3.8082e-06
5:31388609 C A 0.308973 -2.1138e-05
5:31393874 T C 0.401554 3.7040e-06
5:31395179 A G 1.706422 5.3434e-06
5:31398430 A G 0.029083 -1.5618e-05
5:31407925 G T 0.368934 1.3615e-05
5:31409115 C T 0.403047 1.0169e-05
5:31410608 C T 0.181614 2.2014e-05
5:31410923 A G 0.024581 -2.1906e-05
5:31424212 G T 0.030271 5.2079e-05
5:31428613 A G 1.807036 4.1344e-05
5:31431219 C T 0.345041 -4.5162e-06
5:31440389 A G 1.628113 1.7825e-06
5:31442624 G A 0.029914 -3.0328e-06
5:31443676 A G 0.113339 1.2284e-05
5:31451449 A G 0.358751 4.7397e-05
5:31462419 A C 0.046477 4.4060e-06
5:31467625 A G 0.047081 5.8874e-06
5:31469722 A G 0.093928 -6.7861e-06
5:31474399 T G 1.308104 1.3175e-05
5:31475086 G A 0.059064 3.4284e-05
5:31477176 T C 0.035681 5.0966e-05
5:31484598 T G 0.030936 -4.9035e-06
5:31486540 G A 1.820606 8.0478e-06
5:31492850 C T 0.048642 -1.3296e-05
5:31496852 T G 0.074083 9.5989e-06
5:31501631 C A 1.969557 6.1844e-06
5:31503033 T C 0.022941 -1.1691e-05
5:31515432 G A 0.020997 -1.3606e-05
5:31524565 A G 0.992359 2.7264e-05
5:31526371 C T 0.067760 -3.2825e-05
5:31528733 T C 0.991418 -2.6858e-06
5:31531619 G A 0.552384 8.8072e-06
5:31532742 A G 0.048795 -4.9840e-05
5:31542666 C T 0.680121 9.7222e-05
5:31550331 T C 1.627892 9.8211e-06
5:31552619 A G 0.382387 -3.3347e-05
5:31552895 A T 0.023918 4.2496e-06
5:31559405 A G 0.058230 3.8722e-05
5:31573471 A G 0.432221 -1.4919e-05
5:31580323 G A 0.932286 -6.1863e-06
5:31582998 A G 0.440936 -7.4156e-06
5:31585822 G C 0.447090 -4.1410e-05
5:31587596 A G 0.178219 7.9265e-06
5:31588686 A G 0.340847 -4.2680e-05
5:31598566 A C 0.285334 -8.6116e-07
5:31602210 T C 1.397455 -2.2350e-05
5:31602877 C G 1.157857 -3.6646e-05
5:31603440 T C 0.053572 1.4195e-06
5:31603646 A G 0.541177 8.5454e-06
5:31610171 T C 0.369034 -2.3740e-05
5:31610218 C T 0.101562 -1.0609e-05
5:31611365 C T 1.424944 7.6405e-05
5:31618475 G A 1.931312 5.0564e-05
5:31626036 A G 0.370368 -2.6978e-05
5:31627516 C T 0.054192 6.5563e-05
5:31629373 C T 0.036996 -1.5209e-05
5:31631661 T G 0.066040 9.7835e-06
5:31632938 T C 0.180153 -1.9671e-05
5:31638475 G T 1.838799 1.9371e-05
5:31642029 T G 0.049901 3.1950e-06
5:31642446 G A 1.336865 7.8112e-05
5:31642605 A G 0.048752 -3.9866e-05
5:31643564 C T 0.247695 -1.2526e-04
5:31645408 A G 0.201361 -7.1709e-05
5:31645915 A G 1.901184 1.2169e-05
5:31646411 A G 1.407760 -2.8304e-05
5:31646841 T C 0.030939 2.7507e-05
5:31646857 G A 0.677108 -6.2581e-05
5:31648120 A G 0.199433 2.1763e-06
5:31649045 G A 0.070762 -9.9520e-06
5:31652765 C A 1.023750 6.1169e-05
5:31653228 G A 0.039362 -4.0655e-05
5:31654384 G C 1.487263 3.4272e-05
5:31655645 G A 0.367255 -3.6866e-05
5:31657451 A C 0.104288 -1.6058e-05
5:31657655 G A 0.141015 -6.6100e-05
5:31658145 C T 0.097187 -8.0872e-05
5:31658376 C A 1.004129 -4.8448e-05
5:31659272 T C 1.851685 -1.4940e-05
5:31660006 G A 1.278184 -2.8225e-05
5:31663548 T C 0.032647 2.8171e-05
5:31664465 C A 0.600858 1.4229e-05
5:31665288 A G 0.055189 -7.9817e-06
5:31666826 G A 0.108002 -1.3130e-05
5:31667384 G T 1.092610 -3.6109e-05
5:31669899 G A 0.076306 -6.6989e-06
5:31670475 C T 0.511312 -7.5492e-06
5:31672671 A G 0.089289 -6.9780e-06
5:31674905 C T 0.185746 1.4321e-06
5:31676957 A G 0.042381 1.2352e-05
5:31677085 C T 0.954156 6.0071e-06
5:31677783 A G 0.046714 -1.6936e-05
5:31678681 T C 0.390447 -1.3218e-05
5:31679178 A G 0.061976 1.3865e-05
5:31680984 T G 0.062021 -5.4013e-05
5:31681041 A G 0.623354 3.3649e-05
5:31681195 T C 0.153252 6.0944e-07
5:31682687 T C 1.268836 7.3691e-06
5:31682959 G C 0.022750 -9.7586e-07
5:31684199 C T 0.070279 -1.3645e-05
5:31687104 A C 0.797775 1.8388e-05
5:31688233 G A 0.069146 -9.2841e-06
5:31688262 G T 0.072716 1.1460e-05
5:31692810 A G 0.080990 -8.3014e-06
5:31694140 A C 0.337780 2.5558e-06
5:31696896 T C 0.782500 2.3683e-06
5:31697863 A G 1.324560 1.5818e-05
5:31705466 G T 0.052031 -1.4529e-05
5:31708119 T C 0.081301 -1.4173e-05
5:31711123 T C 0.459749 2.7855e-05
5:31711238 T C 1.009189 -2.4538e-05
5:31711481 G A 1.468834 -6.1660e-07
5:31721408 C T 0.380638 -1.0294e-05
5:31728206 C T 0.776447 -4.2090e-05
5:31732692 C T 0.509348 -7.3113e-06
5:31739352 G A 0.471943 4.6365e-05
5:31742410 C T 0.690027 -3.6063e-05
5:31744286 G A 1.889236 2.4063e-05
5:31744752 C T 0.113578 1.6386e-05
5:31746651 A G 0.276723 -1.4467e-05
5:31748444 G A 0.020484 -7.4770e-06
5:31748529 T G 0.119924 -1.2395e-05
5:31750328 G A 0.417059 -2.4606e-06
5:31750951 A G 1.077147 -2.3943e-05
5:31751739 A C 0.503979 7.5692e-06
5:31751813 A G 0.074258 1.4830e-06
5:31753135 C T 1.399626 6.4278e-06
5:31753930 C T 0.136312 -1.8529e-05
5:31754514 A G 0.138175 4.7610e-06
5:31754963 G T 0.211631 -1.9288e-05
5:31755087 T C 0.081250 -2.8553e-05
5:31755661 T C 0.065069 -2.1779e-06
5:31758296 A G 0.063531 1.1289e-05
5:31759117 T C 1.116373 -1.3694e-05
5:31760615 A G 0.044481 1.9143e-05
5:31761193 A G 0.093639 -1.9296e-05
5:31761519 G A 1.222031 -3.9981e-06
5:31764637 C T 0.028382 -7.1542e-05
5:31765790 G T 1.932652 5.0346e-05
5:31768224 C T 0.183675 4.1750e-05
5:31774024 A G 0.135893 -3.1734e-05
5:31776383 G A 0.898282 2.8753e-05
5:31778794 A G 0.359420 1.7227e-05
5:31778968 T C 1.049570 3.4017e-05
5:31786519 C T 0.101039 -1.1832e-04
5:31787987 G T 0.190420 2.4551e-05
5:31794340 A G 0.087822 -1.2445e-05
5:31796992 A C 0.231810 -2.6952e-06
5:31797852 A G 0.052508 -1.5319e-05
5:31797985 T G 0.075650 1.3030e-05
5:31798252 C T 0.366447 -1.6642e-05
5:31799138 C T 0.182402 4.2162e-05
5:31799371 A G 0.036723 1.8140e-05
5:31799522 T C 0.068114 2.6874e-05
5:31802066 G A 1.373358 4.6855e-05
5:31803120 G A 0.177183 1.3283e-05
5:31806434 C A 0.821684 -2.6396e-05
5:31809320 A C 0.031793 9.7385e-07
5:31811701 C T 0.334447 -2.2403e-05
5:31812179 C A 0.324368 -4.6918e-06
5:31813280 G A 0.935580 -2.5354e-05
5:31820175 T C 0.275782 -2.1711e-06
5:31820778 T C 0.039424 -4.9127e-07
5:31823644 G A 1.244472 -5.9761e-05
5:31827855 A G 0.025937 -1.3645e-05
5:31833242 G T 0.023587 -3.7894e-06
5:31833816 G A 1.845473 -2.4504e-05
5:31844397 C T 1.198765 2.5449e-05
5:31844744 T C 0.022857 -8.7515e-06
5:31845112 C G 0.258881 2.3401e-05
5:31853346 A C 0.184850 2.7567e-05
5:31854497 T C 0.666345 1.6182e-05
5:31857828 G A 0.104136 2.5719e-05
5:31862003 G A 1.117733 8.7420e-06
5:31863420 T A 0.255797 -5.3045e-05
5:31865720 T C 0.125776 2.2831e-05
5:31866937 G A 0.242369 -5.1380e-06
5:31867443 G A 0.368843 -2.6983e-07
5:31869395 A C 0.054176 -2.9002e-05
5:31869482 G A 0.042105 -1.9202e-05
5:31869933 T C 0.104460 -5.6495e-05
5:31871346 T C 0.988831 -3.5674e-05
5:31873151 C T 0.965938 -2.8901e-05
5:31880541 G A 0.095895 -2.3435e-05
5:31882141 G A 0.851085 -9.1021e-06
5:31882353 C T 0.057896 1.5475e-05
5:31885721 A G 0.907559 -5.1169e-05
5:31886705 A G 0.064744 -2.1004e-06
5:31887348 T C 0.151973 -1.3598e-05
5:31887980 A G 0.286733 -2.2050e-05
5:31890186 T C 0.763619 2.1316e-05
5:31891018 C G 0.968029 5.7881e-06
5:31891791 A G 0.823817 1.2458e-05
5:31892471 C G 0.265041 -2.6123e-05
5:31892621 C T 0.229230 1.3666e-04
5:31893865 G A 1.027129 2.2402e-05
5:31894679 G A 0.038622 3.0638e-06
5:31894716 A G 0.408224 -1.2438e-05
5:31895843 T C 0.159773 4.3950e-06
5:31895941 C T 0.691001 -2.6309e-05
5:31898172 A G 1.411116 -2.0874e-05
5:31900372 A G 1.018644 -6.8171e-06
5:31905673 A C 0.318127 3.4409e-05
5:31906367 T C 1.816565 1.4373e-05
5:31912256 A G 0.262263 -1.6956e-05
5:31912427 G A 0.872403 -2.5061e-05
5:31913006 A G 0.282767 -1.7396e-05
5:31916242 T C 0.072742 1.4255e-05
5:31916371 C T 0.353354 5.9667e-06
5:31916718 T C 0.034782 -7.6936e-06
5:31916744 T C 0.135874 -1.8719e-05
5:31917242 A G 0.028982 3.0719e-05
5:31918675 A G 1.804530 -2.5247e-05
5:31920673 G A 1.610702 -2.6410e-05
5:31921129 G A 0.271004 2.7839e-05
5:31922082 T G 1.222316 -5.8515e-05
5:31924283 A G 0.141768 -4.9338e-06
5:31924372 A G 0.375764 2.7275e-05
5:31925190 C A 0.265986 1.2194e-05
5:31925915 G A 0.515655 2.4105e-05
5:31928371 G A 1.551904 -2.5493e-05
5:31929498 G A 0.061736 -3.5591e-06
5:31933868 G A 0.316166 3.8091e-05
5:31934597 A G 0.043658 -1.2436e-05
5:31934744 A G 1.878002 -1.9207e-04
5:31952373 G A 0.186687 -4.0468e-06
5:31952401 C T 0.669831 -1.1482e-04
5:31954690 G A 0.228821 -6.2125e-06
5:31957550 C T 0.600416 1.5684e-05
5:31963688 A G 0.085553 -2.3566e-05
5:31964245 A G 0.228259 2.6068e-06
5:31967283 A G 0.591957 1.7035e-06
5:31970841 G A 0.070798 -1.5395e-05
5:31971129 C A 0.115847 2.7532e-05
5:31972069 A G 0.117275 1.1044e-05
5:31973116 C T 0.085187 -9.5131e-06
5:31973207 C T 0.506384 -3.0148e-05
5:31973239 G C 0.047931 -1.0418e-07
5:31976183 G A 0.483699 -3.2711e-05
5:31976251 T G 0.265483 -2.1355e-06
5:31979880 G T 0.648065 -2.1258e-05
5:31989054 A G 0.142232 2.0045e-05
5:31989984 T C 0.305890 5.3123e-05
5:31991556 A G 0.276671 7.3707e-06
5:31991834 A T 0.258689 -1.9088e-05
5:31992572 C T 0.528969 -1.0207e-05
5:31992802 G T 0.093233 -4.3525e-05
5:31993222 T G 0.838945 1.1309e-06
5:31995934 A G 0.043105 6.7943e-06
5:31997869 T C 0.079786 -1.7520e-05
5:32000483 C T 1.784568 4.7783e-06
5:32001061 T C 0.140161 2.2791e-05
5:32002567 C T 0.478438 5.6572e-05
5:32005189 G A 0.045964 -5.0468e-05
5:32005510 A G 0.055218 3.2113e-06
5:32007713 T C 0.111962 2.0304e-05
5:32008283 C T 0.481528 5.0435e-05
5:32008979 T C 0.595836 3.1370e-05
5:32010254 C T 0.374036 2.7418e-05
5:32023840 G A 0.434532 -1.9637e-05
5:32027431 C G 0.028898 -2.1158e-06
5:32027565 C G 1.179066 -1.9361e-07
5:32027974 T C 0.097161 -1.1638e-05
5:32029878 T C 0.039755 -3.8735e-06
5:32030986 T C 0.031316 2.0709e-05
5:32031433 T C 0.325449 -3.5829e-06
5:32032837 G A 0.300476 5.7356e-05
5:32035855 C A 1.244735 -1.7652e-05
5:32036884 T G 0.114617 -1.0050e-05
5:32043041 A G 0.433480 -2.3222e-06
5:32044062 G A 0.981109 -1.7142e-05
5:32049073 T A 0.041144 -7.9333e-05
5:32049094 T C 1.332463 -2.3814e-06
5:32049787 T C 0.652583 -1.0951e-05
5:32049840 G A 1.947755 3.0262e-05
5:32051287 T C 0.470109 -5.7869e-05
5:32051298 G C 0.043562 2.6302e-05
5:32053749 C T 0.174979 -2.2949e-05
5:32056349 G A 1.516735 -4.2198e-05
5:32058992 T G 0.026632 -1.8018e-05
5:32059282 G C 0.043793 -2.8793e-05
5:32060681 T G 0.027502 1.6945e-06
5:32061072 A G 0.041264 2.6412e-05
5:32061570 T C 0.703880 5.5566e-06
5:32062937 G A 0.560979 -1.5033e-05
5:32068026 T C 0.603688 -5.4703e-06
5:32068774 C T 0.194691 -3.2184e-06
5:32071325 A G 0.257780 -5.7976e-06
5:32073647 G A 0.506891 9.8627e-06
5:32074462 A G 0.034873 -7.8284e-07
5:32074509 A G 0.138077 -2.3058e-05
5:32077328 G A 0.412619 -7.6662e-06
5:32087374 G A 0.448687 -2.7333e-05
5:32088500 T C 0.085670 4.5126e-06
5:32090294 A G 0.176696 -1.2005e-05
5:32091868 C T 1.249974 -3.4310e-05
5:32093606 A G 0.142732 -4.8000e-05
5:32099691 T C 0.196457 6.8431e-06
5:32100084 G T 0.067153 -1.1910e-05
5:32101934 A G 0.027275 2.2049e-05
5:32107381 T C 1.541342 1.3694e-05
5:32107764 G T 1.634348 1.7100e-05
5:32107810 C T 0.098550 1.5610e-05
5:32122968 C G 0.046740 -3.3955e-06
5:32125032 A G 0.054682 2.7723e-05
5:32125350 G C 0.038515 -2.3988e-05
5:32126134 T G 0.039907 2.9182e-05
5:32135599 A G 1.363046 6.4408e-06
5:32141462 C A 0.091841 -3.0331e-05
5:32160019 C T 0.046591 -2.1068e-05
5:32170514 T C 0.079549 4.7768e-05
5:32172493 G T 0.046957 -1.3793e-06
5:32175137 T C 0.058188 -1.6582e-05
5:32189340 A G 0.429053 -7.2782e-06
5:32193977 A G 0.031929 -3.3665e-06
5:32196389 A G 0.380185 3.0219e-06
5:32202529 A G 0.065228 9.3066e-06
5:32205449 A G 0.232122 3.3018e-05
5:32215515 C T 0.505768 -5.9616e-05
5:32221259 T C 0.382254 9.3216e-06
5:32232445 G A 0.415725 2.1406e-05
5:32239563 C T 0.029703 -4.9378e-06
5:32239855 G A 0.107729 5.7474e-06
5:32263316 T C 0.053910 7.3843e-06
5:32273114 A G 0.647309 -3.5733e-05
5:32273888 G A 0.224835 -1.6011e-05
5:32274259 C A 0.098560 -6.7781e-06
5:32274967 C T 0.208625 5.0411e-06
5:32275016 C T 0.705149 -3.2589e-05
5:32283098 C G 0.028693 -8.4365e-06
5:32300563 T C 0.058422 8.8301e-06
5:32300851 T G 0.117729 1.0190e-05
5:32302495 T G 0.046639 3.3479e-05
5:32330913 A G 0.961118 4.1735e-05
5:32372656 A G 0.055802 -8.4686e-06
5:32381901 C T 0.082090 3.0702e-05
5:32389327 G A 1.855668 3.3255e-05
5:32391695 G A 0.057114 -1.8769e-05
5:32397465 T C 0.092454 1.6339e-05
5:32399443 G C 0.031588 2.3519e-05
5:32400266 G A 0.662619 -2.0720e-05
5:32402232 G A 0.228649 4.1607e-06
5:32403346 T C 1.912408 2.9634e-05
5:32406588 T C 0.088134 3.1033e-06
5:32422480 C G 0.058519 -5.2026e-07
5:32424126 G T 0.070308 -6.8077e-06
5:32426553 C T 0.031416 -3.3423e-06
5:32428710 C T 0.881644 2.6395e-05
5:32429748 C T 0.100686 2.4041e-06
5:32448068 T G 0.225890 4.6499e-06
5:32448255 A G 1.767333 9.6785e-06
5:32449675 T G 1.706537 2.0285e-05
5:32452561 A G 0.023659 -2.0481e-05
5:32461286 G A 1.647364 4.5606e-05
5:32461803 G A 0.427430 -2.5075e-05
5:32462689 C T 0.056328 7.9498e-06
5:32468181 A G 0.085112 -2.3719e-05
5:32469928 A G 1.260052 3.0639e-05
5:32471354 A G 0.040034 2.6783e-05
5:32474421 A G 0.056744 -1.6432e-05
5:32478202 G A 0.184525 4.9981e-05
5:32481227 C T 1.151197 5.2130e-05
5:32482571 T G 0.023451 -1.2371e-05
5:32487636 G A 0.579192 2.1011e-05
5:32496308 C T 0.097251 -2.3564e-05
5:32499087 C G 0.120407 1.1289e-06
5:32501762 T C 0.027034 2.3230e-05
5:32502485 A G 0.245219 5.3743e-05
5:32503580 G A 0.043582 1.2169e-05
5:32509510 T G 0.394633 2.8882e-05
5:32509617 T C 1.917384 5.4721e-06
5:32512876 A G 1.535978 3.2058e-06
5:32525611 G T 0.025785 3.3244e-05
5:32533347 A G 1.285629 -4.3943e-05
5:32533455 T G 0.094931 1.5001e-05
5:32551998 G A 0.068519 1.5775e-05
5:32559748 G T 0.036203 -3.6864e-05
5:32564547 C A 1.023977 -3.2191e-05
5:32572713 T C 0.065225 -1.8281e-05
5:32580377 A C 0.042819 1.5123e-05
5:32592174 C T 0.785363 2.6018e-05
5:32596868 C T 0.054355 4.9914e-05
5:32596916 A G 0.038392 2.5931e-05
5:32599776 C T 0.028333 3.2215e-05
5:32600674 G T 0.166115 8.7000e-05
5:32609529 G A 0.191325 -2.7692e-05
5:32624479 T C 1.546399 1.9542e-05
5:32629361 G T 0.573281 8.0633e-05
5:32635409 T C 0.701946 4.4206e-06
5:32638711 C G 0.102727 6.4683e-06
5:32639595 G T 0.191108 1.5147e-05
5:32639728 T G 0.435450 3.4586e-05
5:32640161 G A 0.991545 7.5370e-05
5:32640352 C G 0.043666 1.5509e-05
5:32647745 A G 1.842980 -1.4190e-05
5:32650492 C T 0.473988 -1.9344e-05
5:32652140 C G 0.030550 2.1139e-05
5:32655301 G A 0.070350 -6.0361e-05
5:32658022 A G 0.028145 3.5997e-05
5:32668676 G C 1.666394 -6.7335e-05
5:32670800 T C 1.384325 3.7705e-06
5:32670891 G A 0.070480 -6.7163e-07
5:32672017 A G 0.226202 -5.8670e-05
5:32679154 T C 0.129801 -2.3616e-05
5:32681630 T C 0.079980 1.4159e-05
5:32688090 T C 0.432363 -3.5185e-05
5:32688860 C T 0.216734 1.3149e-05
5:32690199 G T 0.727980 -5.1550e-05
5:32692289 C T 1.408555 -7.3139e-05
5:32703190 A G 0.048879 -5.3073e-05
5:32710486 A G 0.542702 -1.0766e-04
5:32716535 T C 0.243495 -6.3173e-06
5:32722499 C T 1.497718 -3.5160e-05
5:32731548 G A 0.198881 -3.4779e-05
5:32734511 A G 0.243749 -4.3683e-05
5:32738653 C A 0.152356 1.6183e-05
5:32738864 T C 0.043517 -1.1688e-05
5:32739214 T C 0.036821 2.1953e-05
5:32741083 C T 0.463618 -1.2417e-05
5:32748637 A G 0.576056 -5.3620e-05
5:32768257 A G 0.103561 -1.8621e-05
5:32768634 G A 0.516933 -1.4506e-04
5:32769963 C T 0.030686 2.9066e-05
5:32772327 T C 0.056646 3.6638e-06
5:32778233 C A 0.446934 -2.4324e-05
5:32783708 T C 0.130372 2.6545e-05
5:32786389 G A 0.444675 -2.7093e-05
5:32788696 A G 0.132754 2.3318e-05
5:32789852 C T 1.061878 -3.7462e-06
5:32793174 A T 0.409403 6.8771e-05
5:32811911 C T 0.449875 7.3841e-05
5:32815028 G A 1.200641 3.5676e-05
5:32828447 G A 0.039732 -5.8652e-06
5:32830521 C T 1.192679 4.6811e-05
5:32830702 T C 0.052362 -3.1646e-05
5:32832078 T C 0.255479 -9.7713e-06
5:32834974 A G 0.062193 7.0111e-06
5:32837647 C A 0.262996 7.1437e-07
5:32847796 A G 0.158818 -1.7451e-06
5:32849084 A G 0.062349 2.0070e-05
5:32851214 C T 0.104886 8.5542e-06
5:32855689 G A 0.745014 -1.3652e-05
5:32861764 C T 0.167686 5.2995e-05
5:32874634 A G 0.233690 -4.0582e-05
5:32888644 T C 0.081902 -4.8672e-06
5:32888818 T C 0.920932 5.7984e-05
5:32892453 T G 0.034584 8.0985e-05
5:32905619 C T 0.418507 4.9055e-05
5:32910904 A G 0.231544 -1.8728e-05
5:32914267 A G 0.194282 -4.2405e-05
5:32915670 G A 0.560655 2.8607e-05
5:32915853 G A 0.029806 1.5184e-05
5:32921940 G T 0.023568 3.2937e-05
5:32921995 G A 0.067416 2.2065e-05
5:32926292 A G 0.026272 -2.7764e-05
5:32935984 A G 0.598572 3.5885e-05
5:32937842 T G 0.028252 -5.3118e-05
5:32942035 A G 0.026126 1.5534e-05
5:32947698 A G 0.849309 2.0460e-05
5:32949383 G A 0.042313 1.2607e-05
5:32955093 T C 0.080610 -5.0413e-06
5:32961669 T G 0.466506 -2.3808e-05
5:32971465 C T 0.141103 -4.8162e-05
5:32975174 T C 0.032763 -6.3203e-06
5:32975490 G A 0.475303 -1.5244e-06
5:32977800 G A 0.266206 2.4387e-06
5:32978070 G A 0.036925 4.3025e-05
5:32984015 G A 0.867798 1.3161e-06
5:32987589 T C 0.237653 1.1175e-05
5:32989081 G A 0.575203 1.8699e-05
5:32991719 C T 0.241850 3.1946e-05
5:32992833 C T 1.319782 -1.9897e-06
5:32996137 T C 0.186372 -7.4378e-06
5:33003666 C T 0.098683 -2.2549e-05
5:33014441 G T 0.996959 1.5417e-06
5:33015463 A G 0.044367 7.0617e-07
5:33016218 T C 0.136318 1.9749e-05
5:33018221 C T 0.028424 7.0737e-07
5:33022160 G T 0.296324 9.7314e-08
5:33040556 G A 0.020157 3.2869e-05
5:33044108 A G 0.112377 1.6835e-05
5:33047370 T C 0.029135 -3.3457e-05
5:33050194 G A 0.234306 5.6884e-06
5:33059983 G A 0.716331 9.1095e-06
5:33066879 C A 0.703984 -1.1136e-05
5:33067637 T C 1.866989 -5.5613e-07
5:33073791 A C 0.134708 6.1919e-06
5:33082366 G T 0.723079 -1.9899e-05
5:33103051 T C 0.232002 2.1301e-05
5:33103873 T C 0.033945 2.0450e-05
5:33110176 C T 0.093116 2.6910e-05
5:33121927 C T 0.033958 -1.7380e-05
5:33139201 C T 0.070675 -1.5967e-05
5:33140667 T C 0.967999 1.1507e-07
5:33162613 G C 0.109663 -3.8936e-06
5:33166338 T C 0.030131 -8.3258e-06
5:33175864 T C 0.055179 7.5912e-06
5:33185510 A G 0.042439 2.1989e-05
5:33190554 G A 0.324979 1.6230e-05
5:33192016 G A 0.324359 -6.6327e-06
5:33193135 C T 0.588553 1.2858e-05
5:33199731 C T 0.067721 6.3774e-06
5:33203188 A G 0.037132 -3.0001e-06
5:33205218 T C 0.073859 -3.1457e-06
5:33207191 G A 0.049690 -5.2387e-06
5:33212459 G A 0.252081 -4.4595e-06
5:33213273 G A 0.091915 -1.6972e-05
5:33241863 C T 0.068815 1.8828e-05
5:33249776 A G 0.316871 1.8289e-05
5:33252209 T C 0.037876 1.8337e-05
5:33261251 C A 1.795526 4.1481e-07
5:33264352 C A 0.054932 5.5511e-05
5:33266685 T C 1.090289 5.5122e-05
5:33275773 T G 1.087475 -6.9165e-05
5:33276455 A G 0.037583 2.1012e-05
5:33278312 A C 0.394709 -8.7963e-06
5:33284809 G T 0.024775 -2.1508e-05
5:33284916 C T 0.709810 7.3801e-05
5:33310214 A G 0.763658 3.3529e-05
5:33315674 A G 1.794172 2.0834e-06
5:33319583 T C 0.095736 5.4220e-05
5:33323926 C A 0.067750 -2.8083e-05
5:33328566 C T 0.701209 -8.4384e-05
5:33331424 G A 1.536499 -5.1481e-06
5:33335210 A G 0.046350 -1.1886e-05
5:33341728 A G 0.063449 -9.1379e-06
5:33375972 G T 1.524259 -2.7995e-05
5:33383151 C T 0.067088 3.7638e-05
5:33400368 C T 0.074573 -6.0342e-06
5:33401470 T G 0.992817 -7.3720e-05
5:33401648 A G 0.034403 -1.1548e-05
5:33403202 C A 0.031618 -1.6932e-05
5:33405570 A C 0.077559 4.9506e-05
5:33408977 G A 0.354785 8.0831e-08
5:33410197 T C 0.185268 9.1664e-06
5:33421592 C T 0.052323 2.6985e-05
5:33429051 C T 0.032783 -1.6828e-05
5:33440152 C T 0.416267 -5.2504e-06
5:33447997 G A 0.779297 -1.4977e-05
5:33448792 A C 0.022451 1.5016e-07
5:33457618 A G 1.253372 -1.9069e-05
5:33462212 A G 0.030008 1.6179e-05
5:33462955 G T 0.072460 2.3939e-06
5:33464404 A G 0.035519 3.5116e-05
5:33470851 G C 0.473816 -7.2477e-06
5:33479926 T G 0.425453 -1.0144e-05
5:33490996 A G 0.205918 -1.2896e-05
5:33492331 G A 1.968765 2.1311e-05
5:33495404 A G 0.197625 2.7696e-06
5:33499437 G A 1.245767 -2.3279e-05
5:33500988 C T 1.726026 -1.7063e-05
5:33501919 G A 0.334372 4.5116e-06
5:33503833 G C 1.751740 -3.8843e-06
5:33507891 T C 0.066212 2.6817e-06
5:33522400 A G 0.545127 7.3216e-06
5:33533865 G C 0.570097 5.2957e-05
5:33535060 A G 0.795688 5.6248e-05
5:33535135 T C 0.090533 8.9495e-05
5:33539428 C T 0.030981 -3.2788e-05
5:33549031 G C 0.058801 -3.5072e-05
5:33549374 T G 0.074307 1.6603e-05
5:33558544 T C 1.179799 9.6844e-05
5:33559132 T C 0.051093 -2.5830e-05
5:33562360 G A 0.790936 1.8896e-05
5:33567331 A G 0.086141 -5.1081e-06
5:33576602 G A 0.234618 7.8258e-05
5:33578083 C T 0.082408 -2.0135e-05
5:33578638 G A 0.192140 2.8197e-06
5:33579395 C T 0.479233 1.6010e-05
5:33580053 T G 0.475124 -2.9314e-06
5:33585768 T C 0.196236 1.4639e-05
5:33588237 A G 0.070733 9.6902e-06
5:33588416 G A 0.758270 -4.1054e-07
5:33588684 T C 0.171276 -8.6916e-07
5:33590675 A G 0.097209 -1.4468e-05
5:33590968 A C 0.373280 1.6074e-05
5:33592456 C T 0.935191 6.3965e-08
5:33595473 T C 0.415725 -4.9761e-05
5:33597315 C G 0.464111 -3.3779e-05
5:33598017 A G 0.695727 4.8260e-05
5:33598685 A G 0.022818 4.3703e-05
5:33600977 T C 0.089072 -3.1608e-05
5:33605680 C T 0.041848 -4.5248e-05
5:33605755 G A 0.137792 2.6033e-05
5:33610373 A G 1.096784 -1.9258e-04
5:33614729 C T 0.520358 -4.0733e-05
5:33615398 A C 0.022162 3.1450e-05
5:33615904 A G 1.197836 2.1757e-05
5:33617767 C A 0.176609 2.3011e-05
5:33621983 C T 0.169757 1.2353e-05
5:33625505 A G 0.214776 -1.0914e-05
5:33626111 C T 0.902671 1.0007e-05
5:33628958 C T 0.514275 -1.4536e-05
5:33630643 G A 0.371095 2.8790e-05
5:33630839 G A 0.434337 -1.0801e-05
5:33631098 A G 0.125377 -2.1395e-05
5:33631342 A G 1.153602 -1.9844e-05
5:33632717 C T 1.779531 -1.5702e-05
5:33633213 C T 0.132592 -3.6664e-05
5:33636594 A G 1.266745 2.1989e-05
5:33637899 A G 1.623634 3.3432e-06
5:33641510 G A 0.027330 -8.2822e-06
5:33642163 A G 0.502840 2.4649e-05
5:33642625 C A 1.271601 4.5137e-05
5:33646638 A C 0.026885 -2.0143e-05
5:33650971 G A 0.065046 2.4538e-05
5:33657555 G A 0.084190 5.3721e-06
5:33660468 T C 0.448330 -4.2053e-05
5:33662914 T C 0.110757 3.1117e-05
5:33668070 G A 0.429341 -8.0324e-06
5:33673510 T C 1.922162 -1.6236e-06
5:33673964 T C 0.466428 -4.5749e-05
5:33678250 T C 0.296509 5.6229e-06
5:33678515 T G 1.225973 6.9048e-06
5:33684538 G A 0.232216 -4.1772e-06
5:33685924 G A 0.080789 2.0550e-05
5:33690313 G T 0.406491 -2.4289e-05
5:33695738 A C 0.097595 -1.8489e-05
5:33700891 T C 0.071934 -2.2980e-05
5:33701626 C T 0.220739 -4.8739e-06
5:33710082 A G 0.072035 1.3808e-05
5:33712442 T C 1.400814 4.2941e-05
5:33746339 C T 0.081535 1.8367e-05
5:33765366 T C 0.180111 1.2329e-05
5:33770053 T C 0.260059 -3.3898e-05
5:33775793 T G 0.043166 1.6406e-05
5:33780416 C T 0.030118 -4.6839e-06
5:33792089 A G 0.178826 -1.4602e-06
5:33794627 C A 0.351695 7.6201e-05
5:33808603 A G 0.728831 -3.4074e-06
5:33815471 G T 0.960651 4.6877e-06
5:33823657 C T 1.280955 2.0250e-05
5:33829069 C T 0.162262 -8.4181e-06
5:33832015 G A 0.367113 -4.1532e-05
5:33832433 A G 0.547600 2.9597e-05
5:33833462 C A 0.077293 1.0314e-05
5:33846330 C T 0.038697 2.2825e-05
5:33875338 C T 0.052362 2.4451e-06
5:33879045 C T 0.676716 2.5861e-05
5:33879407 A G 0.045691 -1.6060e-05
5:33879792 T C 0.599244 1.6577e-05
5:33884217 T C 0.063540 4.1968e-06
5:33891937 A G 0.024827 7.4236e-06
5:33909317 C T 0.057649 7.1792e-06
5:33923539 T C 1.774483 -2.6094e-05
5:33923606 C T 0.021900 2.6039e-07
5:33923826 G A 1.978091 -2.9427e-05
5:33926028 A G 0.076076 -3.0643e-06
5:33931943 T C 0.020838 2.3546e-05
5:33932331 T C 0.140103 -7.1697e-06
5:33938447 A G 0.761844 1.0184e-05
5:33938975 A C 0.116636 -5.5923e-06
5:33944217 T G 1.172256 -1.6024e-05
5:33945758 T C 0.896909 2.6685e-05
5:33951116 T G 1.896465 7.4203e-05
5:33951693 G C 1.954490 2.1673e-05
5:33951826 T G 0.020751 -2.9812e-05
5:33955673 C T 1.968921 3.3211e-05
5:33958959 A C 1.961485 2.5372e-05
5:33963870 T C 0.022601 -2.5415e-05
5:33969628 C T 1.315556 1.2994e-05
5:33969701 G C 0.079299 5.0141e-06
5:33970333 A C 0.083697 5.5459e-05
5:33974742 T C 0.070545 5.6071e-05
5:33977835 T C 0.022175 3.2066e-06
5:33981794 A G 0.036678 1.6175e-05
5:33983370 C T 1.231242 1.4916e-05
5:33988054 C T 0.036175 -6.4851e-06
5:33988535 T C 0.580438 -4.3712e-05
5:33989518 T C 1.504723 1.8483e-05
5:33990623 T C 1.175060 3.0578e-05
5:33998768 A C 0.283172 -8.1793e-06
5:33998883 G A 1.426985 1.1170e-05
5:34004707 T C 1.071843 1.9200e-05
5:34008100 T C 1.076280 1.5591e-05
5:34008723 A G 0.020462 -7.6649e-06
5:34016554 T G 1.406543 1.3913e-05
5:34025044 G A 0.645880 3.4610e-06
5:34030480 A G 0.136282 6.6239e-06
5:34037103 A G 1.125996 1.5916e-05
5:34042097 A G 0.311395 -1.5421e-05
5:34043889 A G 0.060749 3.3371e-05
5:34044407 C T 1.431146 -3.6383e-06
5:34055020 T C 0.053602 -6.1483e-06
5:34056020 A C 1.238445 6.0039e-06
5:34056910 T C 0.023380 1.1615e-05
5:34115528 T C 1.248319 -1.6127e-05
5:34157058 A G 1.265479 6.6637e-06
5:34216603 C T 0.037272 -1.8879e-06
5:34264145 A C 0.679081 7.2942e-06
5:34267613 T C 1.951803 -4.7308e-06
5:34268409 C T 1.975884 1.1739e-06
5:34269922 G A 1.951335 -3.1164e-06
5:34270759 C T 1.272023 -8.6507e-06
5:34317009 A C 1.037788 1.0995e-05
5:34326842 C T 0.047013 -2.8429e-05
5:34340696 T C 1.026415 1.5431e-05
5:34342615 A G 1.073683 2.4300e-06
5:34367018 A G 1.124945 -5.7766e-06
5:34378720 A G 0.072346 -7.6348e-06
5:34389273 C T 0.885701 1.7298e-06
5:34392615 A G 1.976536 1.3419e-06
5:34398639 G A 0.122105 7.4243e-06
5:34402152 G A 1.257271 4.4371e-05
5:34407915 C A 0.076738 -5.6184e-07
5:34410258 T C 1.870618 -6.8800e-06
5:34437155 A G 0.090682 -8.7654e-06
5:34438069 T C 1.971200 6.6929e-06
5:34438564 C T 0.809412 -5.4019e-05
5:34441481 C T 0.768816 -5.1190e-05
5:34450038 A G 0.668702 -6.5010e-05
5:34453381 T C 1.082782 4.0900e-05
5:34488935 A G 0.134647 3.6325e-05
5:34489274 A C 0.080681 1.9664e-05
5:34491949 G A 1.244252 4.0960e-05
5:34499825 A G 0.121498 1.3053e-06
5:34501842 A G 1.973547 3.9198e-06
5:34504492 A G 0.078938 5.1432e-05
5:34508007 T G 0.081422 -1.1737e-05
5:34508603 C T 0.749163 -5.4795e-05
5:34514741 C T 0.088897 9.0421e-06
5:34525427 A G 1.414122 8.5641e-06
5:34529337 C T 0.062375 4.6700e-05
5:34529526 A G 0.120888 -6.1939e-06
5:34532088 T C 0.034646 4.9590e-06
5:34532782 A G 0.269780 -6.6052e-05
5:34534230 G A 0.024542 -9.0258e-07
5:34537349 G A 0.089442 2.0209e-06
5:34541932 G A 0.060236 4.2851e-05
5:34542217 G A 1.333888 3.5947e-05
5:34546146 A G 0.043040 3.4640e-05
5:34546659 C A 1.537314 8.6529e-06
5:34547227 A G 0.224037 -3.7648e-05
5:34548505 A G 0.168329 2.6671e-05
5:34552217 C A 0.058558 -2.6179e-05
5:34557023 T C 0.047697 -3.9423e-05
5:34562936 G A 0.265434 -2.4857e-05
5:34566786 A T 0.086459 2.8218e-05
5:34569456 C T 0.557162 -1.7339e-05
5:34570537 A G 0.353737 1.5318e-06
5:34583289 T C 0.034373 -1.7574e-05
5:34583665 A G 0.168023 2.4229e-05
5:34587424 C G 0.213345 1.8402e-05
5:34587609 C T 0.192409 8.8636e-06
5:34587844 A G 0.751724 -9.5653e-06
5:34595039 C T 0.242207 3.0264e-06
5:34595141 A G 0.334713 2.1916e-05
5:34597098 T G 0.852786 4.9596e-06
5:34598905 A G 0.045153 6.8433e-06
5:34600263 C G 0.446736 -1.2468e-05
5:34601699 T C 0.317971 -3.1678e-05
5:34602657 T C 0.644043 -1.4914e-05
5:34604847 A T 0.287762 -1.2480e-06
5:34608737 A G 0.653268 -3.6216e-06
5:34609090 C A 0.361848 -5.5985e-06
5:34610809 C T 0.069616 4.9530e-06
5:34611483 C T 0.286791 3.5478e-06
5:34620253 G A 0.038768 -2.4007e-05
5:34620538 T C 0.119966 -1.3723e-05
5:34625703 C G 1.155887 -3.8600e-05
5:34627703 A C 0.066436 -5.6008e-06
5:34628627 T C 1.260221 2.2656e-05
5:34634444 C T 1.756005 1.7320e-05
5:34638814 T A 1.187648 3.1561e-05
5:34639832 T C 0.351452 -2.5994e-07
5:34649098 A G 0.084995 -1.3691e-05
5:34652809 A G 0.646143 5.1269e-07
5:34654477 A G 1.086323 4.6929e-05
5:34657761 T C 0.021585 1.1420e-05
5:34659149 C A 1.788885 -8.9159e-07
5:34661066 C T 0.899542 6.6313e-05
5:34663830 T C 0.150295 1.7267e-05
5:34666287 G A 0.168202 1.3177e-06
5:34669901 G A 0.032919 3.6405e-05
5:34671906 G A 1.533672 -1.0128e-05
5:34675554 C T 0.026440 1.2096e-05
5:34676280 T C 1.330948 -2.1281e-05
5:34676491 C A 1.684237 -3.2676e-05
5:34676565 G T 0.525201 -8.8244e-06
5:34681932 G A 0.049418 -2.5819e-05
5:34684250 A G 0.063560 -4.8028e-05
5:34685190 A G 0.401006 4.4382e-05
5:34687554 C T 0.091740 3.2867e-05
5:34690699 C G 1.123731 9.4617e-05
5:34696721 A G 0.324716 -1.9048e-05
5:34718423 A G 0.448352 -2.3638e-05
5:34719787 A G 1.049564 -1.6229e-05
5:34742508 T C 0.058483 1.5079e-05
5:34742620 G A 1.224624 6.6650e-06
5:34748238 A G 0.024289 2.6173e-05
5:34748336 G T 0.346446 4.3956e-05
5:34749416 G A 0.233368 -1.9609e-05
5:34749622 G A 0.109719 3.4064e-06
5:34752023 G A 0.443659 -2.3735e-06
5:34752609 C T 0.397380 -1.5102e-05
5:34754305 G T 1.550239 1.4282e-05
5:34756040 A G 0.231437 5.2233e-05
5:34757666 A G 0.235050 -1.9774e-05
5:34760705 T C 0.316296 -1.7268e-05
5:34761083 T C 0.893021 -1.2208e-05
5:34761619 A G 0.021429 -6.4759e-06
5:34769122 G C 0.037454 7.8298e-06
5:34775296 A G 0.074677 -4.3713e-05
5:34776088 A G 0.032773 6.9378e-06
5:34776473 A G 0.036480 -1.2060e-05
5:34791383 A G 0.591029 7.9133e-05
5:34794065 G A 0.076283 3.3828e-05
5:34795305 A G 0.312612 -2.3603e-05
5:34795510 A G 0.360423 -2.6580e-05
5:34795841 T C 0.961638 -8.2495e-06
5:34795981 T C 0.308662 1.2652e-05
5:34799411 T G 0.333116 1.9190e-05
5:34800216 C T 0.882712 -9.0864e-06
5:34800890 C A 0.731129 -1.3463e-07
5:34802629 A C 1.976250 -8.6071e-06
5:34807194 A C 0.131219 2.4516e-05
5:34807741 G C 0.022179 -1.6580e-05
5:34808797 C T 0.224988 -1.2395e-05
5:34818558 C T 1.160889 1.4829e-05
5:34819280 T C 0.637892 4.4680e-06
5:34821023 G T 0.090770 1.5741e-05
5:34821825 T C 0.771754 1.7073e-05
5:34823336 A G 0.027482 -2.8836e-05
5:34824555 T G 0.971933 6.1508e-06
5:34828569 G C 1.157364 2.0209e-05
5:34830788 T C 0.220940 4.2667e-06
5:34832796 G A 0.462524 1.0996e-05
5:34840841 G A 1.050778 2.2988e-05
5:34844389 C T 0.534948 -6.6411e-06
5:34845473 A C 1.716607 4.5838e-05
5:34847888 C T 0.044198 1.7317e-05
5:34848565 G A 0.203643 -1.5505e-05
5:34853784 G T 0.348829 3.7600e-06
5:34859409 T C 0.630190 -9.7927e-06
5:34859535 T C 0.857245 4.1659e-05
5:34863034 T A 0.120930 -4.9694e-05
5:34865528 G A 0.863007 7.6918e-06
5:34874010 G T 0.281452 -5.1991e-06
5:34890931 G A 0.146533 -1.5385e-05
5:34896529 T C 0.584132 -1.9008e-06
5:34908877 C T 0.146234 -2.3108e-05
5:34909994 G A 0.172639 -3.7343e-05
5:34910333 G A 0.050327 3.0990e-05
5:34911075 A G 0.059898 -3.8283e-05
5:34911914 C G 0.036931 -2.9187e-05
5:34912090 C G 0.102464 -1.0713e-06
5:34917846 C T 0.026879 -1.8395e-05
5:34928463 C A 0.071217 2.1443e-05
5:34928649 T G 0.088559 5.2693e-06
5:34949861 T G 0.035785 -4.1005e-06
5:34951150 A C 1.697145 -6.1246e-06
5:34954770 G A 0.036824 2.5975e-05
5:34978214 G A 1.609517 -3.1184e-06
5:34980865 G A 0.109823 4.8640e-06
5:34994352 A G 0.365188 -2.3199e-05
5:34998877 A C 0.467272 9.0880e-06
5:34998894 C G 0.129155 -7.0185e-06
5:35003112 A G 0.460018 4.0946e-07
5:35004841 A G 0.074021 -2.5847e-05
5:35011155 G A 0.090461 2.5607e-05
5:35013058 T C 0.036074 -1.8534e-05
5:35014723 G A 0.505300 -3.5733e-05
5:35015478 C T 0.861056 -4.1943e-05
5:35028196 A C 0.115233 8.8969e-05
5:35029361 A G 0.090124 8.1403e-06
5:35029372 T A 0.020407 -1.8465e-05
5:35034094 A C 1.333002 -5.9887e-05
5:35036342 A G 0.273458 -1.9086e-05
5:35037115 T C 0.166787 -2.6398e-05
5:35039486 T C 1.799671 -9.2508e-06
5:35041541 G A 0.039599 -8.5087e-06
5:35042203 G A 0.601302 -3.1058e-05
5:35043020 T C 0.742044 4.9004e-05
5:35046400 G A 0.054556 1.4928e-05
5:35048602 C G 0.257391 8.4301e-05
5:35049996 T C 0.092107 -1.8751e-04
5:35050508 G C 0.691614 -4.8658e-05
5:35060501 T C 0.251282 1.8533e-05
5:35062618 T C 0.287752 2.3315e-05
5:35067481 T C 0.080811 -2.3160e-05
5:35072712 G T 0.057484 2.6126e-05
5:35083079 A G 0.057506 2.8504e-06
5:35084647 C T 0.057510 7.3127e-07
5:35085600 T C 0.193221 -2.2955e-05
5:35086858 A G 0.082149 5.5759e-06
5:35087724 G A 0.189068 -2.9108e-06
5:35099120 A G 1.156001 2.4377e-06
5:35116618 C A 0.042504 2.3702e-05
5:35116770 A G 0.053657 6.4226e-06
5:35119546 C T 1.324002 1.1743e-06
5:35130900 G A 0.045295 2.6911e-05
5:35136367 C T 0.155598 -2.4728e-05
5:35141936 G T 0.091630 -1.7344e-05
5:35156532 T C 0.088377 1.6518e-06
5:35161332 G A 0.461063 -8.6999e-06
5:35162151 T C 1.931468 2.0866e-05
5:35164920 A G 0.071100 3.3332e-05
5:35170289 G A 0.110576 -3.0798e-06
5:35172207 C T 0.577507 3.6716e-05
5:35175022 T G 0.217347 1.9619e-05
5:35181620 T C 0.252460 2.8958e-05
5:35185826 T C 0.760370 -7.3860e-06
5:35185897 A C 0.147296 2.6659e-05
5:35190985 G A 1.828984 -3.9930e-06
5:35205631 A C 0.037139 2.4608e-05
5:35209849 C T 0.055676 -3.3488e-05
5:35228048 T C 0.112098 -4.5201e-05
5:35228753 A G 1.398870 -2.6531e-05
5:35237666 G A 0.035535 1.6077e-05
5:35237736 C T 0.915894 3.3008e-06
5:35239652 A G 0.099952 -4.3432e-05
5:35241517 T C 0.056568 1.9633e-05
5:35249710 T C 0.395962 -1.1370e-05
5:35264032 T C 0.098284 3.9007e-05
5:35267642 C G 1.334612 -1.9125e-05
5:35273024 C G 0.120147 -1.8904e-05
5:35274378 A G 0.231327 -1.2366e-05
5:35287615 G T 0.288830 2.8050e-06
5:35319907 A G 0.047512 1.0567e-05
5:35320773 C T 0.784341 3.0594e-05
5:35337134 A G 1.343671 8.2377e-06
5:35345497 A G 0.518352 -3.2229e-05
5:35346914 G A 0.143897 -1.2693e-05
5:35347516 T C 0.020066 -4.8385e-05
5:35354979 A G 1.070184 3.6703e-06
5:35366255 A G 0.120031 -2.7346e-05
5:35366553 T C 0.594071 6.0929e-06
5:35371472 C T 0.076790 -1.1105e-05
5:35374841 G T 0.044809 -3.1941e-06
5:35377821 T C 0.413288 3.6326e-05
5:35386064 T C 0.020215 1.5108e-05
5:35386862 T C 0.098780 1.5641e-05
5:35393350 C T 1.317737 -1.5758e-05
5:35395245 T C 1.763207 -2.5467e-06
5:35395972 T C 1.754239 6.1571e-05
5:35395998 C T 0.842315 3.7143e-05
5:35406454 T C 0.041375 -4.2622e-05
5:35410024 G A 1.264515 1.2732e-05
5:35415164 T C 0.027619 1.2581e-05
5:35431383 T G 1.756355 5.1751e-05
5:35436016 C G 0.023010 -9.9548e-06
5:35439191 C T 0.092727 1.1276e-05
5:35440174 T C 0.064306 9.5698e-06
5:35449576 A C 0.062060 9.4025e-06
5:35451872 A C 0.178592 -8.8891e-06
5:35453325 G A 0.055572 -7.1845e-06
5:35467259 T C 0.051425 -2.2041e-05
5:35471804 A C 0.126289 6.3777e-06
5:35471987 A G 0.040092 9.4834e-06
5:35473510 T C 0.165213 -1.7689e-05
5:35474020 T G 0.078951 -2.9923e-05
5:35478774 C T 1.602714 3.8492e-05
5:35492336 C A 0.059181 -3.6790e-05
5:35493729 A G 0.383621 5.3297e-05
5:35503611 A G 0.167439 1.8214e-05
5:35543266 G A 0.234930 -7.9423e-05
5:35556889 A G 0.168637 -7.2505e-05
5:35575273 A G 0.107950 3.4192e-05
5:35580554 G A 0.648490 5.3228e-05
5:35618486 T G 0.219126 -4.0698e-05
5:35622892 G A 0.050651 -2.6591e-05
5:35636329 C T 0.224056 1.5830e-05
5:35641582 C A 1.104165 -9.8455e-06
5:35642167 T C 0.107856 4.7454e-05
5:35642939 G A 0.855869 -3.5186e-05
5:35649214 C T 0.153644 1.4274e-06
5:35653770 T C 0.105262 1.7800e-05
5:35655248 G A 0.132796 8.3886e-07
5:35659239 A G 0.105269 1.5962e-05
5:35663283 T C 0.042326 -8.5101e-07
5:35663578 C T 1.098660 -1.1937e-05
5:35667268 A G 0.029858 -1.2158e-08
5:35670303 A G 0.124779 6.7351e-06
5:35675616 T G 0.124029 5.4202e-06
5:35678371 T C 0.095125 -2.6629e-06
5:35680423 G A 0.119713 -1.0953e-05
5:35688774 A G 0.228886 1.7232e-05
5:35693524 A G 0.035704 -1.9628e-05
5:35696879 T C 0.051135 9.7871e-06
5:35702091 T G 1.097719 1.6777e-05
5:35705098 G T 1.223988 1.7263e-05
5:35705844 C A 0.090208 2.3184e-05
5:35707707 C T 1.026554 1.1074e-05
5:35717575 G A 1.576809 7.7329e-06
5:35718654 T C 1.544942 1.4937e-05
5:35727783 T C 0.048389 -1.3470e-05
5:35727857 A G 0.105194 2.3254e-05
5:35730433 A G 1.291871 -5.6019e-05
5:35758733 T C 1.869907 -1.9978e-05
5:35762149 C T 0.084551 -1.0345e-05
5:35762397 T C 0.071343 -1.2858e-05
5:35762463 T C 0.034286 -1.2537e-05
5:35779112 G A 0.059395 -7.1094e-06
5:35798289 G A 0.036447 6.6292e-06
5:35799994 G A 1.390035 1.8070e-05
5:35803577 T C 0.677420 -1.1149e-06
5:35804865 G A 0.235085 4.6722e-05
5:35806960 C T 0.026402 2.4864e-05
5:35812270 T C 0.191705 -1.4038e-05
5:35824121 C T 0.504969 -1.9921e-05
5:35826500 G A 0.028060 -1.5319e-05
5:35826637 A G 0.049083 2.7494e-05
5:35827902 C T 0.079445 3.0702e-05
5:35830823 A C 0.115892 2.8574e-05
5:35831133 T C 0.026187 2.5311e-05
5:35836551 A G 0.029621 2.8683e-05
5:35839220 G T 0.021630 -6.6023e-06
5:35852311 A G 0.562570 2.3899e-05
5:35861068 C T 1.360215 9.6289e-06
5:35871190 A G 1.365568 6.8190e-06
5:35874575 T C 0.548304 2.6814e-05
5:35876251 C A 0.038768 3.0061e-07
5:35876274 G A 0.519715 -6.8212e-06
5:35880820 T C 1.360417 1.0753e-05
5:35893746 G A 0.271494 2.1893e-06
5:35895782 G A 0.050310 1.5116e-05
5:35899776 G A 0.027194 -1.6754e-05
5:35901831 A G 0.054598 1.2370e-05
5:35908610 A G 0.138856 1.3746e-05
5:35910308 T C 0.038265 1.4220e-05
5:35910529 T C 0.869924 2.5000e-05
5:35925660 G A 0.041258 2.7315e-05
5:35929829 C T 0.048051 1.1992e-05
5:35931966 T G 0.423243 -3.7355e-05
5:35933819 G A 0.248929 2.1447e-05
5:35940709 T C 0.058360 -3.9376e-06
5:35943042 C A 0.552024 4.5740e-05
5:35948563 A G 0.866739 -4.8918e-05
5:35962984 G A 1.557578 5.2708e-05
5:35965970 C A 0.278060 2.1557e-06
5:35973875 G T 1.605648 2.8126e-05
5:35984214 C A 0.051011 -4.7318e-05
5:35987551 A G 0.279219 -1.1558e-06
5:35988950 T C 0.767771 -1.3034e-05
5:36014646 T A 0.427845 9.7551e-05
5:36021463 C T 0.428572 9.6276e-05
5:36027059 G A 0.074605 1.3517e-05
5:36028200 T C 1.702439 3.9220e-05
5:36034020 A G 1.563466 4.6637e-05
5:36035395 A G 0.054864 3.0260e-05
5:36035727 G A 0.079890 -2.2088e-05
5:36041637 G A 0.074333 5.8549e-06
5:36047460 A G 0.082584 1.6476e-05
5:36047519 T C 1.904118 -1.8728e-05
5:36048437 C T 1.009585 -2.4170e-04
5:36056236 T C 0.102945 -1.9448e-05
5:36056800 T C 1.516200 -3.5866e-06
5:36058084 C T 0.032812 -3.4805e-05
5:36076446 T C 0.325368 5.7771e-05
5:36084426 C T 0.080175 -3.1318e-05
5:36088903 T C 0.974306 -4.7504e-05
5:36090037 T C 0.030783 -3.3341e-05
5:36094118 A G 0.049356 -3.5554e-06
5:36112259 T C 0.779160 3.3681e-05
5:36143392 T C 0.844677 -3.8838e-05
5:36147160 C T 1.750224 -1.4736e-05
5:36157601 G A 1.781988 -3.4355e-05
5:36157697 G A 0.067374 -6.0275e-06
5:36158634 T C 0.069558 -4.4225e-06
5:36159771 T C 0.039073 5.1908e-05
5:36160987 T C 0.033250 1.2190e-05
5:36166383 G A 0.103269 7.1333e-06
5:36167197 G A 0.031267 -1.3622e-05
5:36169706 A G 1.878866 -2.6566e-05
5:36172516 C T 0.054131 1.3493e-05
5:36176718 A G 0.020173 -2.0182e-05
5:36178993 A G 0.051258 2.0221e-05
5:36179044 C T 0.226682 1.0787e-05
5:36181627 G A 1.154151 1.0935e-06
5:36191407 T C 0.835557 1.0824e-05
5:36203281 C T 0.020936 -1.6889e-05
5:36204503 C T 1.974637 -3.6275e-05
5:36207050 A G 1.975546 -2.3421e-05
5:36219710 T C 0.047214 -2.3054e-05
5:36225246 T C 0.796308 -1.1605e-05
5:36230339 T C 0.765723 -1.9873e-05
5:36233290 G A 0.137776 5.2040e-06
5:36242007 A G 0.237929 -1.1241e-05
5:36242354 G A 0.998062 4.3974e-07
5:36243504 C T 1.931234 -3.1815e-05
5:36269551 C G 1.944918 -4.2428e-05
5:36275719 C T 0.081178 2.0505e-05
5:36281670 G A 0.077783 -2.0452e-07
5:36285126 A G 1.979905 -9.2548e-06
5:36300836 A G 0.990623 -2.2963e-06
5:36301374 C T 0.414904 2.0717e-05
5:36306620 G A 0.589802 -1.0922e-05
5:36312454 A G 0.061989 -1.0329e-05
5:36312512 C A 1.480856 2.6831e-05
5:36345990 G A 0.926086 4.1405e-05
5:36346113 A G 0.021685 1.5681e-05
5:36346158 A G 0.024097 -2.5200e-06
5:36346994 G A 0.046610 7.0370e-06
5:36351030 C T 0.092045 2.4364e-05
5:36355826 C T 0.741536 3.2938e-06
5:36358265 T C 0.085615 -9.1141e-06
5:36358286 A G 1.606171 2.0604e-05
5:36360096 G A 0.043286 -5.5619e-06
5:36362897 G A 0.043234 1.5040e-05
5:36364690 T C 0.066127 -3.3274e-05
5:36364947 A G 1.245005 -6.7195e-06
5:36368839 C T 0.681912 -2.6428e-05
5:36371722 A G 0.611043 -2.7025e-05
5:36373608 G A 0.065387 5.5692e-06
5:36379620 T C 0.021237 -6.5785e-05
5:36384963 C T 0.195733 1.2698e-05
5:36390543 C A 0.263532 1.6668e-06
5:36394045 T C 0.034880 1.1612e-05
5:36398024 C T 0.475147 4.7127e-05
5:36403594 G T 0.118109 1.1261e-05
5:36404564 G A 0.038343 2.5389e-06
5:36406387 T C 0.065092 -3.0322e-05
5:36407399 G A 0.062735 5.4876e-06
5:36415695 G A 1.280618 -3.9411e-05
5:36419448 G A 0.175804 -2.8089e-05
5:36419546 C A 0.046707 1.2550e-05
5:36422300 A G 0.044822 -8.0572e-06
5:36423931 T G 1.499127 -1.4580e-05
5:36425593 C G 1.498913 -1.5466e-05
5:36426411 C T 0.273539 1.6589e-05
5:36431978 T C 1.538093 -1.6608e-05
5:36432834 T G 1.699531 -2.1820e-05
5:36434126 T C 0.726211 -7.2277e-05
5:36436579 G A 0.063547 9.3339e-06
5:36436820 C T 0.705162 4.5391e-06
5:36437083 T C 0.034675 -2.1258e-05
5:36437654 C T 0.155647 3.7207e-05
5:36438345 C A 1.173525 -3.6381e-05
5:36440386 C T 1.584469 -3.9401e-05
5:36449552 A G 1.606681 -2.1594e-05
5:36451691 A G 1.479434 -1.8493e-05
5:36453541 G A 0.869274 5.4880e-06
5:36456446 G A 0.168767 1.4657e-06
5:36456964 G T 0.042319 1.4386e-05
5:36457702 G A 0.021870 5.5156e-06
5:36459584 C T 1.861228 -2.6637e-05
5:36460107 T G 0.643550 -1.1046e-05
5:36465332 C T 0.853909 -7.9023e-06
5:36465743 C T 0.039664 2.9349e-05
5:36471676 C T 0.886615 5.5461e-05
5:36471697 T C 0.050976 -1.2335e-05
5:36473237 T C 0.914025 -3.2802e-05
5:36483300 T C 0.024042 7.7562e-06
5:36483958 C T 0.094385 1.2441e-05
5:36488440 C A 0.123724 -1.5927e-05
5:36490026 A C 0.395656 2.2157e-05
5:36491289 G A 0.810671 3.1318e-05
5:36493479 T C 0.034490 1.3911e-06
5:36497696 A C 1.460654 8.3163e-06
5:36499594 C G 1.198252 -2.8014e-05
5:36504632 A G 0.726072 2.8506e-06
5:36507571 A C 0.200349 3.0575e-05
5:36514539 T C 1.257501 -9.0299e-06
5:36520332 A G 0.091432 1.3049e-05
5:36523915 A G 0.258358 3.2913e-05
5:36528088 G T 0.037015 -9.9823e-06
5:36529158 T C 0.245099 -3.5562e-05
5:36532804 A G 0.675541 4.2005e-05
5:36542942 A G 0.278196 -1.8201e-05
5:36544879 A C 0.050989 5.4959e-06
5:36548461 A G 0.904978 -1.7958e-06
5:36567156 C T 1.617486 1.0888e-05
5:36568670 A G 0.257673 -1.3246e-05
5:36568881 A C 0.034266 -1.3455e-05
5:36591642 C T 0.063777 -2.8743e-05
5:36591726 A G 0.056526 4.9788e-05
5:36593557 G A 0.343415 5.6164e-06
5:36594471 C T 0.046133 -5.1144e-05
5:36595127 A C 0.079536 7.6729e-06
5:36598166 C T 0.110111 -3.7964e-05
5:36600810 A C 0.691027 -4.6115e-06
5:36600919 G T 0.601842 2.7034e-06
5:36602141 T G 0.117346 6.0243e-05
5:36602824 G T 0.281085 1.6296e-05
5:36607778 T C 0.069889 -1.1043e-05
5:36616406 T C 0.111053 -5.3226e-08
5:36617288 A G 0.025454 -1.7924e-05
5:36617425 A C 0.035220 1.1662e-05
5:36618059 C T 1.445139 -4.7768e-05
5:36627520 A G 0.060846 2.3134e-05
5:36627769 T G 1.277982 -1.2332e-05
5:36630209 A G 0.060840 4.3776e-06
5:36635565 T G 1.153401 -1.0827e-05
5:36635755 T C 0.077199 -1.1036e-05
5:36635780 G A 0.047249 -3.9258e-05
5:36639932 A G 0.051576 5.6534e-05
5:36641007 A G 0.520497 3.7888e-05
5:36646194 G C 0.480665 -2.9521e-05
5:36648950 T C 0.041339 1.2556e-05
5:36651364 C T 1.049658 -6.7447e-07
5:36651809 C T 1.882336 2.2280e-05
5:36651986 C T 0.085430 9.0136e-06
5:36652409 A C 0.801748 1.2295e-05
5:36653518 C T 0.037785 5.4189e-06
5:36658170 C A 0.320519 -8.1821e-06
5:36659319 T G 0.593016 -7.3504e-06
5:36659738 A G 0.049242 -6.7906e-05
5:36661944 G A 1.458291 -9.3091e-06
5:36662361 C T 0.131781 2.9555e-05
5:36665252 C T 0.050002 6.5606e-05
5:36666071 T C 1.768345 -3.7348e-05
5:36666700 T C 0.076942 1.8127e-05
5:36674708 A C 0.050771 -3.1412e-07
5:36679018 T A 1.068172 -9.1722e-06
5:36681521 C T 0.235118 5.6172e-05
5:36686886 C A 0.620719 -6.1895e-05
5:36690635 G A 0.023373 -1.6321e-06
5:36690994 T G 1.591451 -6.9994e-05
5:36691177 C T 0.611741 -3.2437e-05
5:36698586 G A 0.794549 -2.3409e-05
5:36712044 G A 1.475445 -1.0655e-05
5:36730711 G C 0.181409 -2.3934e-05
5:36732562 G A 1.668166 -1.3433e-05
5:36734418 T C 0.046328 1.0172e-06
5:36763519 C G 0.117184 1.5891e-06
5:36764235 A G 0.034438 6.8330e-06
5:36771782 T C 0.043507 -3.1615e-05
5:36777472 G T 0.879067 -1.3360e-05
5:36789654 G T 0.884546 -1.3497e-05
5:36805679 T C 0.029381 -1.5070e-05
5:36815059 G A 0.032825 2.6087e-05
5:36828730 G A 0.531147 1.0103e-05
5:36833115 G A 0.052897 -6.0616e-06
5:36835407 T C 0.038898 1.2527e-05
5:36835408 A G 0.201920 -5.4461e-05
5:36856961 A G 0.130086 7.0738e-06
5:36878780 G A 0.863734 -4.6095e-06
5:36898424 G A 0.068373 -8.5216e-07
5:36911625 T C 0.046974 3.9496e-06
5:36926005 T C 0.311544 7.8654e-06
5:36953080 T C 0.055088 7.6198e-06
5:36953198 A G 0.079919 1.6308e-05
5:36967172 C T 0.065572 1.7823e-05
5:36977003 G A 0.294981 2.7453e-05
5:36981056 A G 0.156108 -2.7887e-06
5:36985303 G A 0.218473 -5.4020e-05
5:37002535 G A 0.025782 7.8114e-06
5:37017489 C G 0.072713 8.6605e-06
5:37088659 C T 0.108294 3.4991e-05
5:37093822 G C 0.196304 1.3964e-05
5:37108256 A G 0.052943 1.4501e-05
5:37127179 T A 0.044653 -8.9760e-06
5:37140209 C T 0.162723 1.2733e-06
5:37140331 T C 0.422181 -1.5547e-06
5:37147152 C T 0.396280 1.8828e-05
5:37153871 T G 0.029190 -3.2036e-05
5:37161972 C T 0.058795 2.3785e-05
5:37173930 C A 0.195626 -3.6336e-05
5:37182902 A G 0.195555 -3.5358e-05
5:37187325 T C 0.248666 -3.5621e-06
5:37196028 T C 0.081600 -1.2725e-05
5:37204651 A G 0.195980 -2.9916e-05
5:37207639 G A 0.073813 -8.0927e-06
5:37217775 T C 0.043799 -1.8038e-05
5:37222226 C T 0.429958 6.2792e-06
5:37231315 C T 0.030147 1.7554e-08
5:37263054 G A 0.039307 1.0638e-05
5:37272728 A G 0.103571 1.6464e-05
5:37276759 G A 0.717172 -2.2621e-05
5:37294473 C T 0.585443 1.7266e-05
5:37304547 T C 0.086225 2.7200e-06
5:37309104 T C 0.158679 2.8020e-05
5:37322511 C T 0.167063 -5.3272e-06
5:37324325 A C 0.139979 -2.3859e-06
5:37369741 A G 0.292533 -2.1921e-05
5:37395306 T G 0.187735 -6.1986e-06
5:37397305 A G 0.224475 -4.4111e-06
5:37406465 T C 0.031040 -2.4597e-05
5:37413944 C T 0.079802 6.9023e-06
5:37434525 T C 0.517177 -2.7364e-05
5:37464133 A G 0.217448 3.7543e-05
5:37480251 C A 0.300122 3.6502e-05
5:37488419 C T 1.401437 2.2516e-05
5:37488864 A G 0.102347 2.3099e-05
5:37502620 A G 0.099228 -1.4048e-06
5:37568411 T C 0.072125 1.9943e-05
5:37573983 T C 0.027310 9.0525e-07
5:37580818 A C 1.404553 2.1830e-05
5:37599231 A G 1.173681 -4.8447e-06
5:37618169 A G 0.188294 -3.2346e-06
5:37619269 C A 0.084366 2.0672e-05
5:37671211 G A 0.285337 1.8313e-05
5:37688010 G A 0.632595 -1.0894e-05
5:37709631 C T 0.056828 -2.5494e-05
5:37709829 G A 1.075634 -4.8574e-06
5:37712678 G A 0.072424 2.4739e-05
5:37735573 G A 0.146364 -1.0280e-05
5:37735849 G A 1.907822 -4.0304e-06
5:37751455 A C 0.515331 -1.0722e-05
5:37754488 C T 0.032724 -6.5873e-06
5:37754537 T C 0.090026 5.4015e-06
5:37754628 T A 0.464276 2.3534e-05
5:37755337 C T 0.152447 2.7659e-05
5:37755606 A G 0.245618 9.5457e-06
5:37772780 A C 0.664787 -1.7563e-05
5:37774132 G A 0.106502 1.1642e-06
5:37775861 G A 1.507264 -2.2700e-05
5:37790375 G A 0.063875 2.3188e-05
5:37790989 T C 0.119167 -1.5342e-05
5:37791733 G A 0.347570 1.1938e-06
5:37799460 G A 1.042063 1.2042e-06
5:37804733 T G 0.229025 1.3586e-05
5:37806530 T C 0.678335 -3.5398e-06
5:37814102 C T 0.324534 -1.3681e-05
5:37814148 G A 1.083976 7.4283e-06
5:37814364 C T 0.055062 1.0270e-05
5:37817344 G A 1.304546 -6.0623e-06
5:37820603 A G 0.042485 -4.5952e-05
5:37823918 T C 0.038697 -8.7833e-06
5:37824240 C A 0.504385 -9.0020e-06
5:37824784 T A 0.829769 -8.3945e-07
5:37824837 G T 0.069769 2.3182e-05
5:37830577 C A 1.484563 -8.4241e-06
5:37838922 T C 0.115947 -1.3764e-06
5:37847174 T C 0.170610 -4.0942e-06
5:37849811 G A 0.153654 1.7395e-06
5:37866418 A C 0.771289 -2.4438e-05
5:37870043 G A 0.063307 1.8627e-05
5:37874409 A G 0.186145 -1.2279e-05
5:37875682 G C 0.040239 -4.2840e-05
5:37877690 C T 0.074518 -7.8041e-05
5:37878629 G A 0.193036 -2.9530e-06
5:37881658 G T 0.144030 1.2542e-05
5:37888115 T C 0.673298 -2.7526e-05
5:37890493 A G 0.116149 -9.5596e-06
5:37893013 A G 0.277742 1.6059e-05
5:37896402 A G 1.031254 -7.4219e-05
5:37897232 A G 0.132900 -2.4395e-05
5:37897768 A G 0.582054 -2.0468e-05
5:37898176 A G 0.173009 -2.2526e-05
5:37899486 G T 0.616460 -6.4283e-06
5:37901402 T C 0.117427 -4.0345e-06
5:37901492 G A 0.985605 -4.5821e-05
5:37904392 G A 0.520702 2.0111e-05
5:37906330 C T 0.088183 2.8206e-05
5:37906452 A G 0.953601 -7.2635e-05
5:37907249 G C 0.239720 -8.2239e-06
5:37908877 C A 0.290053 -3.0953e-06
5:37909180 G A 0.038489 -1.0291e-05
5:37909988 T C 1.624364 1.9142e-06
5:37913527 A G 1.726698 -1.4177e-06
5:37913544 C A 0.345161 -1.5542e-06
5:37913971 T C 0.279848 -2.0482e-05
5:37915028 G C 0.337650 -4.1100e-06
5:37916982 C A 1.661733 -8.2678e-06
5:37917133 C T 0.249792 -1.1004e-06
5:37917361 C T 0.914544 -3.3906e-05
5:37918253 G A 1.339218 -2.5065e-05
5:37919491 G A 0.131602 -3.9828e-05
5:37920265 T C 0.609495 -7.8179e-05
5:37921235 C T 1.036236 1.6425e-05
5:37922402 G T 0.211112 -2.0594e-05
5:37922538 A C 1.100462 -1.2354e-05
5:37923133 C T 0.105626 -2.7378e-05
5:37925239 A G 0.876389 -1.3839e-05
5:37925518 G A 0.272315 1.3112e-04
5:37928455 T C 0.020530 -5.4853e-05
5:37930391 T C 0.044237 8.2210e-06
5:37930905 T C 0.104048 -1.5327e-05
5:37937217 A G 0.024149 1.0295e-06
5:37938341 C A 0.136854 4.9184e-05
5:37938540 G A 0.664781 2.6764e-05
5:37945741 A C 0.041436 2.3288e-06
5:37955465 C T 0.264489 6.8391e-05
5:37955987 A G 0.030660 1.6536e-05
5:37963089 T G 0.210125 -6.3767e-05
5:37974259 T C 0.172941 -2.1122e-05
5:37977017 C T 0.027586 -1.4278e-05
5:37985073 G A 0.025674 1.1102e-05
5:37989879 C T 0.644404 4.4693e-05
5:37990464 A C 0.209093 8.2890e-05
5:37995206 A C 0.026668 -6.2092e-06
5:38003513 G A 0.063388 8.1181e-06
5:38011531 G A 0.634173 6.6909e-05
5:38019816 C A 1.657270 -2.6697e-04
5:38021139 A G 0.052696 1.7572e-05
5:38026407 T C 0.134514 -4.2153e-05
5:38028459 A G 0.068461 -1.6314e-05
5:38029968 T C 0.043471 -1.5801e-05
5:38032630 C T 0.084882 1.8597e-05
5:38033255 T G 0.202604 -4.1954e-06
5:38037584 A C 0.024321 2.4912e-06
5:38038366 A G 0.111056 -8.4820e-07
5:38042262 G T 1.146779 -2.9939e-05
5:38042801 A G 0.297938 -3.8142e-05
5:38042878 T C 0.547869 5.4689e-07
5:38051593 A G 0.595061 1.9027e-05
5:38056199 C A 0.207840 -2.1665e-05
5:38056747 A G 0.058091 2.7957e-05
5:38060626 A G 0.025480 1.6233e-05
5:38062156 C T 0.292939 3.9461e-05
5:38071094 G A 0.026561 -5.3891e-06
5:38076068 G T 0.293484 3.7504e-05
5:38086957 C T 1.432130 -7.8622e-07
5:38089084 C T 0.054975 1.0353e-05
5:38098713 T C 0.092376 -1.1246e-05
5:38099076 G A 0.039210 1.4267e-05
5:38099612 G A 0.093486 7.3836e-06
5:38100579 G A 1.898373 -2.8534e-06
5:38101269 G A 1.662632 1.2998e-05
5:38106852 A G 0.036191 2.4853e-06
5:38108045 C A 0.041982 -1.6205e-05
5:38108898 G A 0.084807 6.8847e-06
5:38109697 C T 0.453711 -6.0234e-07
5:38112202 T C 0.041748 -1.2608e-05
5:38112559 C T 0.756748 2.2566e-05
5:38119094 A G 1.764853 -1.5731e-05
5:38119290 A G 0.520936 -2.9558e-07
5:38120428 G A 1.897380 -2.1260e-05
5:38125393 T G 0.043747 -2.7604e-05
5:38127425 G T 1.478636 -2.8750e-05
5:38129234 T G 0.029050 4.3784e-05
5:38129971 A C 1.457437 -2.4717e-05
5:38136423 G A 0.081084 -1.0845e-05
5:38136499 T C 0.063001 -2.2392e-05
5:38137340 G A 0.439796 1.0457e-05
5:38138017 T G 0.096933 -1.6832e-05
5:38140896 T C 0.054575 -2.5626e-05
5:38143698 T C 0.178699 1.8430e-05
5:38147661 G A 0.060957 -8.3893e-06
5:38151803 G A 1.314673 1.9441e-05
5:38159453 C T 1.810463 -3.0265e-05
5:38160236 C T 0.096122 -1.0647e-05
5:38167037 G T 0.210469 2.8936e-05
5:38167488 C G 1.382715 -6.1787e-05
5:38178439 T C 1.126740 7.5300e-06
5:38180441 T C 0.147143 2.7848e-05
5:38183276 T C 0.096846 -6.3819e-05
5:38188764 T G 0.046815 -1.9584e-05
5:38190636 T C 0.030585 2.7516e-05
5:38190896 T C 0.081279 7.0939e-06
5:38196907 G A 0.263236 -8.7597e-05
5:38199902 G A 0.042209 -2.2377e-05
5:38203031 T G 1.017852 -2.2454e-05
5:38217689 A G 0.037713 -3.6295e-06
5:38218428 T C 0.026278 -3.3854e-06
5:38219191 T C 0.024461 -2.1966e-05
5:38221718 A G 0.120505 -4.8717e-05
5:38226546 G A 0.287817 -6.5598e-06
5:38226706 T G 0.026885 2.0526e-05
5:38234315 T C 1.794331 9.7121e-05
5:38245701 G A 0.247835 -4.4523e-05
5:38245951 C T 0.104405 3.3356e-06
5:38248998 A C 0.952316 -6.1585e-05
5:38251349 T C 0.028284 -4.2089e-07
5:38252906 G A 0.069870 2.2915e-06
5:38259162 G A 0.153044 -5.3337e-05
5:38264619 T C 0.031936 1.2701e-05
5:38267102 A G 0.288979 -1.0936e-04
5:38268211 T C 0.396705 -8.1225e-05
5:38271336 G T 0.221206 1.7865e-05
5:38289861 C T 0.037337 -1.5839e-06
5:38292544 A G 0.028122 -1.8297e-05
5:38294643 A G 0.035302 -1.2610e-05
5:38304425 G C 0.076679 -1.0056e-04
5:38313936 T G 0.027297 -8.2731e-06
5:38314195 C T 0.047681 3.4551e-05
5:38317523 T C 0.157283 -1.1910e-04
5:38319423 T G 0.068282 2.9045e-05
5:38320379 T C 0.085748 1.5511e-05
5:38321667 G A 0.527499 -9.4655e-05
5:38322909 G C 0.032770 -4.6085e-05
5:38335431 T C 0.059327 1.1516e-05
5:38338761 T C 0.180205 -8.5018e-06
5:38342655 G A 0.039132 8.2285e-06
5:38346711 A G 0.050044 2.8016e-06
5:38347528 T C 0.173694 1.5076e-05
5:38350643 A G 0.202585 2.1418e-05
5:38358592 A G 0.090016 9.5370e-05
5:38361312 G C 1.141849 1.8980e-06
5:38366133 A G 0.248874 2.6880e-05
5:38368719 T C 0.540527 -3.4166e-05
5:38370537 C T 0.389885 -3.7204e-06
5:38377121 T C 0.259647 -6.7938e-06
5:38381015 G A 0.211780 3.1766e-05
5:38381042 A G 0.245466 6.0648e-06
5:38382139 C T 0.060554 6.6335e-05
5:38382360 G A 0.558616 5.3969e-05
5:38382970 G A 0.036081 -4.7689e-06
5:38383277 G T 0.231479 7.7300e-05
5:38383391 T C 0.394407 -1.4586e-06
5:38387967 A G 0.426031 -2.7345e-06
5:38398358 C T 0.348663 1.4918e-06
5:38399161 C T 0.539021 -1.5201e-05
5:38401374 T C 0.069324 2.8368e-06
5:38406251 T C 0.052680 8.2517e-06
5:38407060 T C 0.034039 1.2241e-05
5:38410222 T C 0.079474 -2.0629e-05
5:38412674 T C 0.211576 8.7844e-06
5:38413578 A G 0.060749 -3.3945e-05
5:38416268 T G 0.309606 7.8028e-06
5:38416727 T C 0.051112 -1.1639e-05
5:38417930 C T 0.071434 -1.3582e-05
5:38421362 C T 0.098689 -4.6156e-06
5:38422880 G A 1.001302 -1.7633e-05
5:38422991 A G 0.316617 2.6522e-05
5:38425110 A C 0.050417 1.4268e-05
5:38428873 G T 0.053381 1.8865e-05
5:38429062 C G 0.234936 1.9583e-05
5:38430151 T G 0.084093 6.6510e-06
5:38433563 A G 0.036331 1.0149e-05
5:38436556 T G 0.177242 2.1581e-05
5:38439213 A G 0.265398 -2.3851e-05
5:38440513 G A 0.049142 -7.4091e-06
5:38447915 A G 0.233583 5.2418e-05
5:38449951 A G 0.072833 -8.5181e-06
5:38453833 T C 0.047993 -1.8462e-05
5:38456766 C T 0.196470 4.5312e-05
5:38457232 A G 0.060294 -1.3099e-05
5:38463803 A C 0.032763 2.1503e-05
5:38464244 G A 0.065063 -9.9512e-06
5:38468420 G A 0.375587 2.4559e-05
5:38468961 G A 0.094129 -4.9488e-06
5:38470649 A G 0.021507 -9.2895e-06
5:38472541 G T 0.681033 -7.1540e-06
5:38476843 C T 0.202247 4.4882e-05
5:38481271 T C 0.051119 1.1193e-06
5:38484383 C T 0.065631 2.7496e-05
5:38486065 T C 0.456402 1.5415e-05
5:38513174 T C 0.791732 -1.8913e-05
5:38515114 A G 0.021552 2.1917e-05
5:38529002 C T 0.088342 -1.2958e-05
5:38536315 C T 1.929231 1.7772e-05
5:38538569 T C 0.070506 1.3554e-06
5:38552227 C G 0.187937 -2.5313e-05
5:38562307 C G 1.797509 1.5651e-05
5:38565506 A G 0.035896 -2.3281e-05
5:38566685 C A 0.077017 4.1878e-06
5:38585055 A G 0.046938 -5.3136e-05
5:38587488 A G 0.074829 3.1334e-05
5:38591388 G A 0.715163 -1.7421e-05
5:38597478 G A 0.802514 3.3343e-05
5:38603018 G A 0.417027 1.2431e-05
5:38608156 T C 0.041040 2.2997e-05
5:38610029 T C 0.030196 3.2006e-05
5:38612588 A G 0.089487 -1.7962e-05
5:38614272 C T 1.867174 3.7465e-05
5:38622494 G A 0.039395 -2.8480e-06
5:38633207 G C 1.092412 3.4964e-05
5:38635247 G T 1.060830 2.8577e-05
5:38646666 T C 0.181315 3.5881e-06
5:38655281 T C 1.012376 4.1607e-05
5:38655608 G A 0.100341 -2.9191e-05
5:38664158 G A 0.031390 -1.7039e-05
5:38668158 G A 0.032173 -7.3057e-07
5:38668980 T C 0.087585 -1.4178e-05
5:38672173 A G 0.075634 -7.2281e-06
5:38677743 G A 0.111510 1.0823e-05
5:38681364 A G 0.111919 -2.0487e-05
5:38681981 A G 0.143777 1.5961e-05
5:38690423 G A 1.237442 3.4494e-05
5:38691186 T C 0.887224 -2.8471e-06
5:38693118 A C 0.088183 -5.6866e-05
5:38694483 T G 0.478224 -1.1736e-05
5:38698659 G A 0.527155 -1.9955e-05
5:38706683 T C 0.101487 2.8316e-05
5:38708554 T C 1.446071 -1.6100e-06
5:38708578 T G 1.640395 -2.7706e-05
5:38711202 A G 0.020400 -1.7069e-06
5:38722363 G A 0.030391 -2.7960e-05
5:38723307 C T 1.141914 2.2968e-05
5:38723810 C G 1.046850 1.3940e-05
5:38725043 C A 0.188456 -1.1134e-05
5:38725316 A G 0.065426 8.5984e-06
5:38733853 T C 0.269777 3.1047e-05
5:38734032 T C 0.028703 3.3153e-05
5:38739064 G A 0.093282 -5.1728e-05
5:38740864 C T 0.029995 -1.4932e-06
5:38749866 G T 0.495271 2.6534e-06
5:38753449 A C 0.024298 -8.0937e-06
5:38754162 G A 0.126039 8.7821e-06
5:38757335 C T 1.312037 -7.5790e-05
5:38759530 T C 0.064232 -1.5368e-05
5:38761236 A G 0.639496 -5.5127e-05
5:38767551 T C 0.127152 7.1933e-06
5:38771989 T C 0.541560 2.3245e-05
5:38781476 A C 0.064955 -8.0006e-06
5:38783633 C T 0.889967 -4.7702e-05
5:38788874 A G 0.045516 -2.6818e-05
5:38790632 C T 0.062625 3.3789e-05
5:38792960 A G 0.023740 -1.1304e-05
5:38793636 C G 0.125724 9.3205e-06
5:38795642 C T 0.608284 2.4314e-05
5:38799003 G T 0.247494 6.2519e-06
5:38801315 T G 0.657702 -4.9922e-05
5:38802823 C A 0.045286 2.7775e-05
5:38804031 T C 0.077157 4.3271e-06
5:38804071 C T 0.451722 3.1257e-05
5:38807772 A C 0.478034 -2.6378e-05
5:38808237 T C 1.743421 -2.6723e-05
5:38817255 A C 0.587465 -3.3915e-05
5:38826160 C A 0.485897 -2.0183e-05
5:38831637 G A 0.455886 4.6817e-05
5:38832756 A C 0.034381 5.1079e-05
5:38835732 G A 0.048019 -1.8115e-05
5:38837861 A G 0.846537 3.4808e-05
5:38838079 A G 0.347488 8.7651e-07
5:38854849 G A 0.044302 -2.4028e-05
5:38856662 G A 0.555539 5.0183e-05
5:38866372 C T 0.052673 -1.8782e-05
5:38870352 A G 0.032491 1.4697e-05
5:38870908 G A 0.073859 3.4682e-05
5:38876573 C T 1.903099 -3.0256e-05
5:38877564 A G 0.331532 -3.4351e-07
5:38879626 C A 0.070957 2.9201e-06
5:38881115 A G 0.393491 -2.1512e-05
5:38881274 T A 0.106259 3.6347e-06
5:38881636 C A 0.071759 9.0369e-06
5:38884071 G T 0.130891 -7.0527e-06
5:38884850 A G 0.130034 -3.2194e-06
5:38886040 G T 0.689047 1.4439e-05
5:38888812 T C 0.076040 -2.5101e-05
5:38903923 C T 0.346063 1.4708e-05
5:38904082 C T 0.031095 -5.5328e-06
5:38905288 G A 0.360085 -1.9900e-06
5:38906517 T C 0.047068 -9.8350e-07
5:38907814 T C 0.077059 -8.5687e-07
5:38914325 C T 0.418689 -2.1528e-05
5:38916920 A G 1.180484 -2.2240e-05
5:38921864 A G 0.063965 -6.6649e-06
5:38923732 G T 0.337413 -4.7362e-06
5:38941278 A G 0.025188 6.2843e-06
5:38955796 A G 0.809723 -3.4382e-05
5:38957445 A G 0.021409 -8.1434e-06
5:38973337 G T 0.040196 -6.2928e-06
5:39006909 C T 0.040810 -2.2945e-05
5:39008680 G A 0.041264 3.2531e-05
5:39016921 G A 1.195142 -3.6083e-05
5:39018453 G A 0.040177 1.1124e-05
5:39019308 A C 0.041712 -1.1440e-05
5:39023609 T C 0.102714 -1.5726e-05
5:39025756 A G 0.056636 -3.7143e-05
5:39042302 G A 0.105243 1.0619e-05
5:39047251 C G 0.073226 -6.8413e-05
5:39049988 G C 0.416215 -2.3984e-05
5:39056132 G A 0.031361 1.6461e-05
5:39068150 T C 0.053998 2.1110e-05
5:39070619 G T 0.340217 4.8710e-07
5:39075388 T C 0.891025 -3.3113e-05
5:39076092 T C 0.251977 4.6523e-06
5:39082905 G A 0.033705 -7.6723e-06
5:39086368 T C 0.618281 2.4184e-05
5:39101784 A C 0.136231 -1.6749e-05
5:39104918 T C 0.784594 -2.5653e-05
5:39110076 G A 1.569182 -6.7858e-06
5:39112873 T C 0.029819 3.0342e-06
5:39115018 G A 0.039310 7.4411e-06
5:39115667 G A 0.083564 6.0371e-06
5:39116242 A C 1.861322 -1.1738e-05
5:39119723 A C 1.415316 -1.7017e-05
5:39123712 T G 0.023935 6.0863e-06
5:39133708 G A 0.055435 -8.4679e-06
5:39134735 T C 0.570357 2.3568e-05
5:39143602 G A 0.191020 1.2314e-05
5:39157794 C A 1.890142 -3.9309e-05
5:39164823 G A 0.425693 1.9916e-05
5:39178163 T C 0.025204 1.8596e-05
5:39183105 T C 0.026135 1.1407e-05
5:39183405 A G 0.070675 -2.6984e-05
5:39191206 T C 0.278067 8.0469e-06
5:39191294 T C 1.462942 -3.0087e-05
5:39191908 T C 0.036207 -3.9142e-06
5:39195423 C T 0.144754 2.8477e-05
5:39197725 C T 0.643060 5.0132e-06
5:39206778 T C 1.822070 -2.4424e-06
5:39211189 G A 0.132261 2.6584e-08
5:39213274 T C 0.086216 7.4096e-06
5:39220825 C A 0.043293 1.5555e-05
5:39227944 A G 1.692497 1.3086e-05
5:39232298 T C 0.081220 -2.3391e-05
5:39233593 A G 0.032192 6.8137e-07
5:39234066 A G 0.111812 1.3630e-05
5:39249206 A G 0.023263 -1.7903e-06
5:39252520 A G 0.200972 -2.0865e-05
5:39257884 C T 0.394533 -1.5207e-05
5:39258392 A G 0.123984 2.6220e-05
5:39261967 C T 1.139395 -1.3558e-05
5:39267234 C T 0.029027 1.5943e-05
5:39271960 C T 0.032335 4.2466e-06
5:39274464 T C 1.868651 8.8771e-06
5:39275425 C T 0.070061 -5.9747e-06
5:39286062 C T 0.047954 -1.9471e-05
5:39292091 A C 0.930789 2.6672e-06
5:39314747 C T 0.252233 7.3349e-06
5:39315745 A G 0.789060 -1.7638e-06
5:39320143 G T 1.112387 3.9539e-06
5:39325366 A C 0.061012 8.7871e-06
5:39331859 G A 0.036778 1.0253e-05
5:39331894 A G 0.020510 7.2401e-06
5:39338358 A G 0.103711 2.0459e-05
5:39341009 C T 0.102114 9.5842e-06
5:39343018 C T 1.977604 1.2600e-06
5:39343163 G A 0.779819 5.1771e-07
5:39349464 T A 0.590189 -1.8816e-05
5:39349825 G T 0.063998 -4.8525e-06
5:39350581 C T 0.029394 -5.7003e-06
5:39354542 A C 0.035763 -2.4070e-05
5:39355591 A G 0.750821 2.0879e-05
5:39361855 A G 0.024613 -6.3026e-06
5:39364554 A G 0.791478 7.6663e-06
5:39372075 G A 0.093470 1.3798e-05
5:39373418 T C 0.022211 4.3753e-05
5:39376988 T C 0.224267 1.5474e-05
5:39377132 A G 0.024532 -7.3482e-06
5:39378615 C A 0.095151 -2.7901e-05
5:39380435 G T 0.063982 7.1088e-06
5:39383521 A C 0.087540 -8.8037e-06
5:39388167 T C 0.033847 1.5185e-05
5:39392727 A G 0.223757 -1.0807e-05
5:39394408 C T 0.072995 1.6448e-05
5:39395017 C G 0.023052 -3.3762e-05
5:39397132 A T 0.848994 1.1640e-05
5:39398942 A G 0.470755 -7.2187e-05
5:39401256 G A 0.077088 1.8860e-05
5:39405734 G A 0.079364 -1.0399e-05
5:39412480 T C 0.081636 -9.8583e-06
5:39424010 G A 0.514236 -4.4691e-05
5:39425714 A G 0.040693 1.7767e-05
5:39425856 G T 0.081113 -9.7303e-06
5:39427481 T C 0.025051 -1.5760e-05
5:39429049 T C 0.589312 2.8912e-05
5:39430941 A G 0.368950 1.7734e-04
5:39431828 G T 0.028187 1.2539e-05
5:39436244 C A 0.222209 -8.1903e-05
5:39437999 C T 0.058435 -2.9307e-05
5:39438062 T C 0.100436 1.4382e-05
5:39438575 G A 0.434298 -7.7110e-06
5:39439306 G A 0.718457 -1.5702e-05
5:39439911 G A 0.094687 2.2901e-05
5:39442222 C T 1.210148 -2.2979e-05
5:39449921 A G 0.036954 1.6138e-05
5:39453531 A G 0.043952 -1.7283e-05
5:39456043 G C 0.544267 -6.6880e-06
5:39459262 A G 0.137558 -3.9818e-05
5:39464607 C T 0.093554 -1.3196e-06
5:39465451 A T 0.037840 -2.4928e-05
5:39471932 C T 0.069821 1.5678e-05
5:39472084 C T 0.529579 2.1730e-05
5:39476642 A G 0.025639 2.0535e-05
5:39484662 C T 0.474696 -1.7685e-05
5:39491186 A G 0.075576 -7.1532e-06
5:39502211 G A 0.084125 1.1179e-05
5:39504200 C T 0.157117 8.6749e-06
5:39505889 G A 1.961842 -1.7000e-05
5:39508254 A G 0.020221 -2.2134e-06
5:39523912 G A 0.074414 2.0072e-05
5:39526068 T C 0.196327 1.8757e-05
5:39527943 C A 0.413904 1.2395e-05
5:39538100 T G 0.631339 -4.2684e-05
5:39541408 T C 1.705253 1.8811e-05
5:39547178 G A 0.094973 2.3839e-05
5:39566333 A G 0.029190 1.9044e-05
5:39567492 A G 0.021698 4.2258e-06
5:39568215 C G 0.020945 8.3142e-05
5:39568807 G A 0.176868 9.7934e-06
5:39571678 A C 0.108076 1.0245e-05
5:39572589 G T 0.041706 1.5115e-05
5:39585449 T G 1.606015 2.0259e-05
5:39590864 G A 0.765973 -1.1590e-05
5:39591602 C T 0.041313 -1.1945e-05
5:39598415 T C 0.472027 -1.6787e-05
5:39598531 A C 0.044792 -2.6697e-05
5:39608417 A G 0.055835 -1.1247e-05
5:39613702 A G 1.744469 2.9115e-05
5:39615631 T G 0.044633 -2.7617e-05
5:39618809 T C 0.121170 2.9288e-05
5:39639504 A G 0.037398 -4.3535e-05
5:39640712 C T 0.066734 1.6832e-05
5:39659809 C T 1.912259 6.3382e-07
5:39671414 G T 0.019991 3.1470e-05
5:39675610 G A 0.492028 -4.0701e-05
5:39675754 C T 0.088348 1.7957e-05
5:39679787 G A 0.284351 -2.3217e-05
5:39693400 C T 0.030254 2.7892e-06
5:39697283 A G 0.043176 1.3159e-05
5:39702215 G A 1.913392 -8.1827e-07
5:39725968 T C 0.061875 1.1530e-05
5:39730357 C T 0.061301 5.4384e-05
5:39730931 G T 0.041407 -1.3085e-05
5:39736192 A G 0.120336 9.4354e-07
5:39742986 T C 0.121316 -1.5169e-05
5:39747837 T G 0.073567 3.5291e-05
5:39753460 A G 0.353672 -3.4714e-05
5:39762911 C T 0.073534 2.7740e-05
5:39771002 G A 0.079614 6.0295e-06
5:39782744 A G 0.068367 2.0754e-05
5:39805083 A G 1.905053 -1.2856e-05
5:39806217 G A 0.381011 -1.8523e-05
5:39806255 C A 1.039966 -2.7981e-05
5:39815606 A C 0.122270 -3.4858e-05
5:39845857 C T 0.079711 -1.0421e-05
5:39850048 T C 1.525451 5.4177e-05
5:39855119 G A 0.024444 -1.8110e-05
5:39874465 C T 0.025876 1.8599e-05
5:39877061 C T 0.038395 -7.3774e-06
5:39882298 A C 0.106583 2.9931e-06
5:39884005 A C 0.154521 -1.6259e-05
5:39901003 T G 0.512441 1.1839e-04
5:39904402 A G 0.936872 -2.6236e-05
5:39919579 C T 0.107966 6.7250e-06
5:39923355 A C 0.099192 3.9208e-05
5:39928413 C T 0.027898 -3.5181e-05
5:39944866 T C 0.080026 3.2089e-07
5:39965242 T C 0.550628 -3.3983e-05
5:39968410 G A 0.059356 -2.8302e-06
5:39979172 T C 0.081340 -1.2819e-05
5:39979460 T C 1.054858 -3.4111e-05
5:39989758 C T 0.822210 4.3024e-05
5:40000651 A G 0.404670 -1.9741e-05
5:40032326 A G 0.041485 4.9749e-06
5:40034865 C A 0.052404 1.7676e-05
5:40046054 G A 0.125662 9.8575e-05
5:40048051 C T 1.492635 -1.2019e-05
5:40054319 A G 0.041800 -1.8461e-05
5:40055369 T C 0.072317 2.3571e-05
5:40055538 T C 0.148553 -2.4849e-05
5:40061363 G T 0.148139 -2.0014e-05
5:40072742 G A 0.547980 -6.5624e-06
5:40079598 G A 0.486887 6.8225e-05
5:40081912 T C 0.317241 -2.9714e-05
5:40083065 T C 0.040969 -2.6718e-05
5:40088101 G A 0.031144 7.9724e-06
5:40093342 T C 0.465773 -1.9695e-05
5:40095930 T C 0.049064 -2.0165e-06
5:40115718 G A 1.709421 2.7603e-05
5:40119464 C G 0.085362 -6.5807e-06
5:40134777 A G 0.955032 -2.1374e-05
5:40137136 C T 0.048694 5.9987e-06
5:40139081 C T 0.526895 -1.3748e-05
5:40142362 A G 1.706457 1.8585e-05
5:40142597 T C 0.155482 4.8843e-05
5:40147804 G A 0.140677 -5.1379e-05
5:40160231 C A 0.024337 -2.5643e-05
5:40165646 T C 0.021491 -3.7117e-06
5:40190296 T C 1.365558 -6.9576e-06
5:40191115 C T 0.103870 1.1129e-05
5:40196353 G T 0.094369 2.1220e-05
5:40198911 T G 0.664343 7.0396e-06
5:40204019 T G 0.040021 -1.5975e-05
5:40206515 G A 0.512026 -1.9981e-05
5:40211802 A G 0.174155 6.1770e-06
5:40215704 G A 0.055413 3.6365e-05
5:40216771 T C 0.073482 -6.0120e-06
5:40217845 G A 0.973274 4.6152e-05
5:40226919 T C 1.744021 2.8700e-05
5:40227586 A G 0.112604 9.1447e-06
5:40228560 T C 1.145523 6.1109e-05
5:40239689 A G 0.247842 5.9505e-05
5:40245041 G A 0.067130 -8.7902e-06
5:40254723 T C 0.035058 -2.0435e-05
5:40257771 C T 0.956068 1.9153e-05
5:40260735 A G 0.052466 4.6616e-06
5:40265904 G A 0.576585 -2.1619e-05
5:40267930 C T 0.694117 -2.0324e-06
5:40270509 A G 0.040537 -3.1431e-05
5:40277608 T C 0.063407 1.2259e-05
5:40279305 G A 0.113711 4.4292e-05
5:40281069 A G 0.380356 5.9343e-05
5:40286967 C T 0.134312 1.5654e-05
5:40295128 G A 0.100455 2.1492e-05
5:40305136 C T 0.078189 -1.1550e-05
5:40311005 C T 0.823028 9.2399e-05
5:40311900 A G 1.646779 9.7302e-06
5:40317304 T C 0.071113 2.9078e-05
5:40319748 A G 0.029946 1.4091e-05
5:40320709 C A 0.068980 1.8759e-05
5:40325280 C T 0.022633 1.5029e-05
5:40331465 G T 0.476565 1.5952e-05
5:40354057 A C 0.446350 1.3729e-06
5:40372621 A G 0.038335 -1.0874e-05
5:40377148 T C 0.057266 -1.8147e-06
5:40385142 C T 0.180130 -8.6226e-07
5:40398515 C T 0.049619 -8.3718e-06
5:40401509 G T 0.260624 5.0435e-06
5:40415881 T C 0.076345 1.2207e-06
5:40424426 C A 1.204802 1.9925e-05
5:40425313 C T 0.065598 -1.0656e-05
5:40437948 T C 1.214504 2.0641e-05
5:40457488 A G 0.047908 7.0845e-07
5:40457629 A G 0.088751 3.2139e-06
5:40468012 A C 0.062800 1.0779e-05
5:40477780 G T 1.372150 4.2444e-06
5:40484477 G A 0.050391 -1.1067e-05
5:40486213 C T 0.061187 1.7281e-06
5:40486896 T G 1.215000 -1.5370e-06
5:40490790 A G 1.219447 1.0601e-07
5:40500921 T C 0.153352 -2.5303e-05
5:40502825 A G 0.401015 7.2935e-05
5:40509405 G A 0.057506 1.6343e-05
5:40510535 G C 0.056877 6.5337e-06
5:40520945 A G 0.054439 -1.7937e-05
5:40529745 G C 0.052242 6.8696e-06
5:40568214 C T 0.046052 1.1177e-05
5:40581400 C T 0.029582 -5.2990e-06
5:40585451 T G 0.207811 4.8529e-06
5:40585548 A G 0.041465 9.1158e-07
5:40596084 A G 0.354285 1.1737e-05
5:40597754 A G 1.766690 -2.0220e-05
5:40600995 T C 0.070866 -3.2386e-05
5:40602383 T C 0.085936 2.6880e-05
5:40603203 T C 0.123731 1.5364e-05
5:40607868 A G 0.094574 -9.9788e-06
5:40616848 C T 0.059528 -1.4226e-05
5:40619755 T C 1.062745 -9.7892e-06
5:40621134 C G 0.131492 4.0950e-05
5:40623159 C G 0.308633 -3.0887e-05
5:40624810 C T 0.291530 -3.7267e-05
5:40626489 A C 0.068760 1.0534e-05
5:40626753 C T 0.142076 -4.8898e-06
5:40640567 C T 0.063092 1.2020e-05
5:40641983 T C 0.962628 -5.8156e-06
5:40646560 T G 1.322797 -1.5457e-05
5:40669184 A G 0.970375 -1.0920e-05
5:40673031 G A 0.049463 6.5174e-06
5:40681254 T C 0.142362 -8.5691e-06
5:40691893 A G 0.056367 -2.3048e-05
5:40713645 C T 0.047499 1.9352e-05
5:40716236 C T 0.061914 1.2871e-05
5:40727730 T C 0.074144 8.1654e-06
5:40732429 T C 0.037171 3.1110e-05
5:40736311 A G 0.037051 -2.6483e-06
5:40741123 T C 1.367723 -3.9200e-05
5:40747456 A G 0.047818 2.4850e-05
5:40773699 C T 1.409058 -2.4508e-05
5:40775499 T C 0.043244 4.6054e-06
5:40782027 G T 0.350880 -1.6548e-05
5:40791884 T C 0.526911 2.9646e-06
5:40813901 C T 0.121047 -1.3116e-05
5:40821816 C T 0.141690 -8.9134e-06
5:40830073 T C 0.045672 -1.1407e-05
5:40830927 T C 1.978087 -6.7325e-06
5:40831063 C T 0.274908 1.5343e-05
5:40831202 C T 1.437505 -3.1679e-05
5:40832904 C T 0.058201 7.9745e-08
5:40841741 T C 0.240123 -2.1538e-05
5:40843550 G A 0.031254 2.2521e-05
5:40843735 A C 0.044779 3.1265e-05
5:40858242 A G 0.205630 -8.4843e-05
5:40859998 G A 0.939365 1.5066e-05
5:40860521 T C 0.060083 -4.4174e-05
5:40866861 A G 0.206892 4.9939e-05
5:40872287 G A 1.977458 7.8174e-06
5:40879495 C T 0.043361 2.2635e-06
5:40888168 G C 0.055413 -1.3915e-05
5:40889807 G T 0.401557 -2.8505e-06
5:40903166 T C 0.055578 1.0895e-05
5:40904992 A G 0.398854 2.2567e-05
5:40905854 G C 0.140184 1.3059e-05
5:40907136 C T 0.066796 9.3848e-06
5:40912811 G T 1.053296 -5.7704e-06
5:40927226 A G 0.406205 -9.5601e-06
5:40934471 A G 0.044575 1.4646e-05
5:40936843 T C 0.798207 -2.9675e-06
5:40939055 T C 0.061255 9.0433e-06
5:40952521 A G 0.031897 2.3018e-05
5:40952571 C T 0.336826 8.2123e-06
5:40955561 C G 1.190764 1.5065e-06
5:40960161 G A 0.327147 -1.6517e-05
5:40960976 T G 0.233196 5.2858e-05
5:40962863 T C 0.465107 4.0704e-07
5:40963830 C T 1.451475 1.1458e-05
5:40964885 T A 0.322375 -1.4852e-05
5:40972017 G A 1.039632 2.1494e-05
5:40975906 A G 0.040800 -3.8322e-05
5:40976171 C T 0.033429 2.2587e-05
5:40979662 T G 0.837212 5.8179e-06
5:40980585 G A 1.249166 -8.3721e-06
5:40982175 C T 0.409685 -2.1360e-05
5:40988099 A G 0.334930 6.0319e-06
5:40991344 T C 1.805468 -2.7278e-05
5:40994663 A C 0.030693 7.1412e-06
5:40998196 C T 1.310528 -4.4304e-05
5:40998235 T C 0.811606 -4.0533e-05
5:40998760 T C 0.081282 -1.2754e-05
5:40998851 A G 0.993495 1.9855e-05
5:40999243 C A 0.495982 2.6441e-05
5:41000343 A G 1.391151 -5.9571e-05
5:41000735 T C 0.080805 -7.8859e-06
5:41001927 T C 0.497462 -2.3209e-06
5:41004807 T C 1.240753 -4.1118e-05
5:41008780 G A 1.652158 -3.8078e-05
5:41015303 G C 0.247342 2.1117e-05
5:41016415 T C 0.948216 -7.0251e-05
5:41018452 T A 0.704416 2.5274e-05
5:41018798 G A 0.077757 -6.3052e-06
5:41020206 C T 1.393612 -4.0470e-05
5:41022046 C T 0.039606 -4.7228e-05
5:41028508 T C 0.135497 -3.5210e-05
5:41032159 T G 0.330607 2.3419e-05
5:41032604 C T 0.441565 2.6926e-05
5:41033163 C T 0.055484 -3.5865e-05
5:41039000 G A 1.617765 2.1946e-06
5:41040331 C T 0.472774 -9.7606e-06
5:41042204 A T 0.033656 2.7617e-06
5:41042284 T G 1.678910 -2.2665e-05
5:41044023 G C 1.776645 -8.6925e-06
5:41048533 T C 0.770536 -1.4398e-04
5:41049397 T C 1.776648 -8.3687e-06
5:41049410 T C 0.095875 1.6124e-05
5:41049480 A T 0.083233 3.1163e-06
5:41050204 T C 1.321574 -3.2510e-05
5:41054934 G A 0.455607 2.7497e-05
5:41055830 G A 0.027284 -4.6518e-05
5:41055888 T C 0.044117 3.0325e-05
5:41061715 T C 0.423856 -2.5825e-05
5:41061716 G A 1.706759 -2.5804e-05
5:41063221 G A 0.075926 2.9669e-05
5:41069423 A G 0.319370 5.4084e-05
5:41069852 C T 0.736150 -5.4737e-05
5:41070235 C T 0.114406 -3.2140e-05
5:41072576 C T 1.141813 3.8889e-06
5:41086915 G A 0.575264 -2.1060e-05
5:41092809 C T 0.822080 -2.9573e-05
5:41097510 G A 1.397536 -6.9456e-05
5:41099641 T G 0.080985 4.7194e-05
5:41107671 C T 0.150759 1.4317e-06
5:41120899 T C 0.419215 9.0047e-05
5:41124233 A C 0.031572 7.1254e-06
5:41124947 T C 0.024013 1.6280e-05
5:41124963 T C 0.735806 -5.1400e-05
5:41149080 T C 0.103951 1.0287e-05
5:41152829 T A 0.821327 -2.8640e-05
5:41158449 G A 0.055098 -4.4413e-05
5:41160065 G A 0.283834 2.5805e-05
5:41164649 A G 0.047262 -1.6823e-05
5:41173611 G A 0.057243 5.7204e-06
5:41179520 G A 0.060298 -5.7609e-05
5:41180409 T C 0.789563 -4.6904e-05
5:41185607 A G 0.146497 -1.9033e-06
5:41186220 G T 0.085700 3.5606e-05
5:41196079 C T 0.072463 7.1042e-06
5:41196230 T C 0.195097 5.2253e-06
5:41197075 G A 1.187959 -1.1737e-04
5:41199959 T G 1.274318 -5.5604e-05
5:41215132 C T 0.029868 1.1360e-05
5:41215471 C A 1.744949 -4.1377e-05
5:41229823 A G 0.089348 1.1128e-05
5:41233698 C A 1.412846 -5.3008e-05
5:41250721 G A 0.551628 -3.0933e-05
5:41251295 C T 0.342678 -1.0387e-07
5:41263324 C G 0.225150 1.4762e-05
5:41269407 G A 0.848413 -2.7508e-05
5:41270503 T G 0.106878 -2.2199e-05
5:41278228 C T 0.466876 -1.2464e-05
5:41278286 G A 0.104941 1.4059e-05
5:41279237 C T 0.100088 3.1039e-05
5:41285323 C A 0.219645 -2.0596e-05
5:41288634 A C 0.060106 3.3472e-07
5:41289750 C T 0.586690 -2.8037e-05
5:41290854 A G 0.058513 1.0913e-05
5:41293370 G A 0.393663 -1.3491e-06
5:41294802 G T 0.050226 -1.0850e-06
5:41295125 A G 0.049823 2.4067e-05
5:41303554 T G 0.055935 5.6693e-06
5:41309040 A G 0.027693 -7.3940e-06
5:41313338 T C 0.110491 2.6626e-05
5:41326340 T C 0.040229 -7.3324e-06
5:41334416 T C 0.118726 -1.0133e-05
5:41335005 T G 0.037041 -1.2892e-05
5:41336050 A G 0.368288 -1.4831e-05
5:41342364 T C 0.110465 1.0704e-06
5:41347002 G A 0.170159 -3.4530e-06
5:41349301 A G 0.249133 -8.7510e-06
5:41350800 T C 0.030569 -1.8107e-05
5:41355212 G A 0.088880 -5.6062e-05
5:41370645 T G 0.076994 9.7469e-05
5:41376035 A G 0.037226 7.6200e-06
5:41376639 C G 0.238162 -1.1905e-05
5:41378743 T A 0.127597 -6.1368e-06
5:41388082 T G 0.226036 -2.2076e-05
5:41388940 T C 0.093554 -1.5339e-05
5:41390968 T C 0.099725 -1.3241e-06
5:41391349 G A 1.865779 2.8647e-05
5:41405404 C T 1.735219 3.5573e-05
5:41409171 C T 0.049554 7.7854e-06
5:41414139 C T 1.290599 6.1650e-05
5:41420447 C T 1.885650 3.7185e-05
5:41429662 T C 0.043699 -2.0353e-05
5:41432443 T C 0.097719 1.8958e-06
5:41434525 T C 0.090925 -3.5229e-05
5:41434836 C A 0.131654 -1.7372e-05
5:41436346 G A 1.602487 3.2448e-06
5:41436722 G A 0.049905 -9.0211e-06
5:41437801 T C 1.845765 -2.2886e-05
5:41443934 G A 1.776006 -3.3663e-05
5:41444909 C T 0.029183 -3.6711e-05
5:41453420 A G 1.486179 3.3123e-06
5:41454719 T C 0.153076 -2.2915e-06
5:41455441 T C 0.024681 -7.6108e-06
5:41461918 T C 0.078916 -5.7398e-06
5:41464841 G A 0.092006 -3.0408e-05
5:41473421 G C 0.167241 -1.5117e-05
5:41475329 A C 0.039933 1.4464e-06
5:41502989 G A 0.436447 2.4896e-06
5:41503149 G A 0.125662 4.2571e-05
5:41506395 C T 1.822129 8.0186e-06
5:41511884 A G 0.069224 3.0637e-05
5:41523175 A C 0.293893 7.3580e-06
5:41525789 T C 0.048395 -1.1482e-05
5:41526006 T A 0.108466 -1.0566e-05
5:41540315 C T 1.040472 4.0490e-07
5:41560572 T C 0.405280 -3.2871e-05
5:41561373 A C 1.336641 2.1079e-05
5:41581768 T C 0.662165 -1.9550e-05
5:41584172 C A 0.067146 -1.2843e-05
5:41587402 C T 0.026538 -7.3408e-06
5:41590236 T C 0.038411 -1.0899e-05
5:41593293 G T 0.115350 -1.3696e-05
5:41593745 G A 0.151651 -2.2239e-05
5:41595283 G A 0.255502 -1.5534e-05
5:41601016 C T 0.304510 -6.0911e-06
5:41612351 G A 0.105817 -2.1655e-05
5:41615720 G A 0.153878 1.2228e-05
5:41618326 G A 0.061070 4.2605e-06
5:41622754 C T 0.153615 -1.9957e-05
5:41630861 G A 0.059960 3.0196e-06
5:41637293 G A 0.369508 -2.6486e-05
5:41654246 G A 0.054595 1.3253e-05
5:41658236 T C 0.154667 5.7254e-06
5:41675551 C T 0.070068 -2.9386e-05
5:41684432 A G 0.923454 1.8801e-05
5:41710790 A G 1.955305 -1.2358e-05
5:41726452 G T 0.848913 7.8675e-06
5:41742143 T G 0.024970 -1.4764e-05
5:41759185 T G 0.040573 -4.2748e-06
5:41759624 C T 0.022575 1.7570e-05
5:41778471 C T 0.118427 -9.1707e-07
5:41787213 A G 0.105632 -2.8956e-05
5:41799014 T C 0.025554 -7.1844e-06
5:41808731 T G 0.248663 1.5753e-05
5:41810251 A C 0.065316 7.2264e-05
5:41817324 T C 0.503765 -4.0796e-05
5:41839395 A G 0.032315 7.2824e-06
5:41839998 T C 0.393832 -2.3629e-05
5:41849288 G A 0.030550 -1.3983e-05
5:41869046 G T 0.029271 6.4723e-06
5:41877462 T C 0.047314 -6.1182e-07
5:41885215 G T 0.051323 -9.5274e-06
5:41889987 C G 0.037295 -3.7523e-06
5:41905430 A C 0.197525 -2.5150e-05
5:41908082 C A 0.023204 1.5739e-05
5:41926300 A G 0.485832 -4.5301e-05
5:41944980 T C 0.203052 -3.3912e-05
5:41987064 C G 0.180737 9.1883e-06
5:41988664 G A 0.125146 -1.9876e-05
5:42015534 T G 0.370212 3.7791e-05
5:42036506 A G 0.091656 6.8521e-07
5:42036589 A G 0.195784 -7.9386e-06
5:42038403 T G 0.032604 6.0097e-06
5:42050414 T C 0.072074 -4.8196e-06
5:42064452 A G 1.462287 1.2459e-05
5:42072401 T C 0.120073 -6.8207e-07
5:42085272 G C 0.055374 8.7266e-06
5:42095791 T G 0.040063 5.4766e-05
5:42100203 A G 0.051274 -2.8751e-05
5:42126620 A C 1.460764 1.4066e-05
5:42127691 C T 0.061018 -2.4612e-05
5:42129176 C G 0.029245 -2.6561e-05
5:42135993 C A 0.020322 -1.8012e-05
5:42143680 G A 0.031708 1.0876e-06
5:42159544 C T 1.340185 2.2451e-05
5:42182789 G A 0.082025 4.7544e-06
5:42196750 C T 0.421208 -1.6967e-05
5:42197565 A G 0.072252 -1.2920e-05
5:42201037 C A 0.120745 -6.1827e-06
5:42226321 T C 0.059077 -2.6335e-05
5:42252627 T A 0.073077 -1.4304e-05
5:42254097 T C 1.458635 1.8337e-05
5:42283891 G A 0.067909 -3.3366e-05
5:42288593 T C 0.121949 -1.1207e-05
5:42290284 A G 0.058323 -1.4718e-05
5:42290392 C T 0.047912 7.0826e-07
5:42295257 A G 0.053842 4.6069e-06
5:42315043 A G 0.022834 -1.3983e-05
5:42315700 G A 0.121274 -5.2428e-06
5:42331704 C A 1.341003 3.1627e-05
5:42352641 G C 0.022500 1.9897e-05
5:42360169 A G 0.738393 -3.1538e-07
5:42362473 A G 0.866528 3.6376e-06
5:42368680 C T 0.059324 -2.6938e-05
5:42373980 A G 0.104172 -1.6625e-05
5:42375243 C A 1.105788 2.0547e-05
5:42386598 T C 0.022328 -2.8965e-06
5:42398102 C T 0.036882 -5.2513e-06
5:42422613 C G 0.097469 5.2496e-06
5:42422855 T C 1.605950 1.0761e-05
5:42433235 C T 0.031699 -1.4053e-05
5:42436916 C A 0.202270 -2.6554e-05
5:42446211 G A 0.418984 -1.7740e-05
5:42473114 G A 1.886594 -1.8570e-05
5:42473555 A G 0.538953 -1.5711e-05
5:42474667 A G 0.066247 -5.2029e-06
5:42500136 A G 0.077319 -8.9793e-06
5:42501443 A C 0.377233 -1.9760e-05
5:42506563 A C 0.032893 3.7318e-06
5:42511763 G T 0.028810 4.0723e-05
5:42513906 A G 0.932769 -3.6144e-05
5:42540669 C T 0.094606 -6.1900e-06
5:42553879 A G 0.603935 4.4909e-05
5:42555677 A G 0.029836 3.6118e-05
5:42555931 A G 0.536301 -2.0941e-05
5:42562318 G A 0.048480 -1.6401e-05
5:42573791 A G 0.106869 7.8280e-05
5:42594190 T C 0.159552 -1.1180e-05
5:42600274 G C 0.385403 -2.5005e-05
5:42611213 G A 0.082084 -2.0482e-05
5:42611524 T C 0.121819 -2.0776e-05
5:42619316 A G 1.626207 1.5705e-05
5:42622849 C A 0.096492 -1.9609e-05
5:42623159 A G 0.073096 2.3146e-06
5:42627165 T C 0.042903 -9.6767e-06
5:42636608 A G 0.106067 7.8898e-06
5:42640937 A G 0.047899 1.3937e-04
5:42645658 C T 0.180026 1.7295e-05
5:42645847 A G 0.066562 -9.8605e-06
5:42646985 G A 0.022789 4.0308e-06
5:42651224 T C 1.665774 3.3196e-05
5:42654804 C G 0.113591 -8.7310e-06
5:42657725 T G 0.563375 -6.1356e-06
5:42688230 G A 0.093441 9.2772e-06
5:42689338 G A 0.022945 4.8120e-06
5:42710621 A G 0.042455 -1.3321e-05
5:42711280 T C 0.044637 6.9144e-06
5:42714692 C A 0.111815 -8.7048e-06
5:42719239 C A 0.902784 -2.9798e-05
5:42719344 A C 0.020445 1.3412e-05
5:42721460 C T 0.129086 -2.8003e-05
5:42724294 G A 0.222920 -1.5754e-05
5:42733957 T C 0.167877 -1.1866e-05
5:42741635 A G 0.591587 3.6931e-05
5:42763512 T G 0.900574 -2.8916e-05
5:42774763 C T 0.032591 -1.2449e-05
5:42794647 G A 0.030112 -2.6520e-07
5:42801268 T C 0.484673 -5.0108e-06
5:42810880 A G 0.022630 -1.4650e-05
5:42811923 A G 0.060061 -1.0104e-05
5:42824857 T G 1.151610 2.0529e-05
5:42828101 A G 0.582655 -1.0716e-05
5:42832209 G A 0.072083 -1.5876e-05
5:42832324 T C 0.032838 1.9715e-06
5:42846876 T G 0.474316 -1.4690e-07
5:42847866 T C 0.197849 -1.6232e-05
5:42851183 C G 1.079065 -4.9621e-06
5:42856197 A C 0.024600 1.6232e-05
5:42857978 C T 0.028680 -4.9933e-07
5:42860681 G A 1.483015 -1.2155e-05
5:42873580 G A 0.102370 -2.6287e-05
5:42874501 G A 0.422801 -6.9538e-05
5:42878407 C G 0.041446 -5.4846e-06
5:42884742 C T 0.172129 5.9006e-06
5:42897322 C G 0.049788 4.1594e-05
5:42898839 G A 0.804533 4.0755e-05
5:42908384 C T 0.261305 -1.6256e-05
5:42920397 A C 0.033153 -1.2012e-05
5:42930149 G A 0.062794 6.0863e-06
5:42949635 G A 0.093924 -3.2194e-06
5:42954045 G C 0.054277 2.0357e-05
5:42954404 A C 0.267729 -6.3388e-06
5:42966717 A G 0.054923 -3.0818e-05
5:42975219 A C 0.113740 2.3093e-06
5:42992239 T C 0.034217 2.6264e-05
5:42993924 A G 0.127772 2.6323e-05
5:43001601 C T 1.285727 -4.2449e-07
5:43002823 T C 0.940962 5.3238e-07
5:43021560 C T 0.052612 4.4402e-05
5:43021593 T G 0.214354 -2.7289e-05
5:43038026 A G 1.596138 2.7138e-05
5:43039793 C T 0.644650 1.3016e-06
5:43071156 G A 1.654008 1.5679e-05
5:43075830 C T 0.020189 2.4690e-05
5:43084411 A G 0.054056 -2.9399e-05
5:43095718 T C 0.418897 2.6490e-05
5:43096437 A G 0.226997 -2.9686e-05
5:43107411 G A 0.069182 -3.2982e-05
5:43124929 G C 0.151032 -2.5270e-05
5:43137649 C A 0.046289 1.1471e-05
5:43153888 T C 0.103198 1.5885e-05
5:43155517 T G 0.155702 1.1132e-05
5:43157311 A G 0.243226 -4.3894e-05
5:43161351 A G 0.225117 1.5892e-05
5:43164968 A G 0.438057 5.5532e-05
5:43172896 G A 0.514924 -2.1264e-05
5:43180439 T C 0.346086 1.8866e-05
5:43198675 T C 0.155683 1.4771e-05
5:43198974 A G 0.078250 2.7348e-05
5:43199829 G A 0.118288 -2.5675e-05
5:43205412 A G 0.075164 -6.2274e-06
5:43207870 G A 0.037914 -6.2134e-06
5:43209222 C T 0.050557 -3.7229e-06
5:43209421 T C 0.046036 9.9107e-06
5:43235743 T G 0.030663 -4.4937e-05
5:43241029 T C 0.066987 8.2681e-06
5:43244846 G A 1.053803 1.1629e-05
5:43245337 T C 0.060674 -7.1635e-06
5:43249760 T C 0.572742 -2.6673e-05
5:43256189 A G 0.569759 -4.7630e-05
5:43256445 T C 1.961005 1.1699e-05
5:43257196 A G 0.100014 3.1172e-05
5:43275395 G A 0.600092 5.4793e-05
5:43282085 T C 1.016414 4.0101e-05
5:43294192 T C 0.251821 1.2590e-05
5:43297032 T C 1.076546 2.3777e-05
5:43304368 G T 0.061294 -1.0482e-05
5:43322153 G A 0.031478 -1.2424e-05
5:43349006 G A 1.014317 2.6521e-05
5:43354027 C T 0.117145 -4.9879e-05
5:43354604 A G 0.063722 1.3258e-05
5:43354901 T C 0.035253 -1.7076e-05
5:43356042 A G 0.136321 3.3510e-05
5:43370366 C T 0.561135 -1.0680e-05
5:43372189 G A 1.014470 2.4088e-05
5:43379219 C T 0.033208 -2.0562e-06
5:43383502 G T 1.156329 4.3617e-05
5:43399164 C T 1.212783 2.5044e-05
5:43399355 G A 0.026327 1.2207e-05
5:43399874 C T 0.022046 3.1946e-06
5:43402568 A G 0.050297 4.2196e-06
5:43418520 G A 0.036288 -1.2027e-05
5:43426473 C T 0.038781 -1.9118e-06
5:43430011 G A 0.074953 -1.5748e-05
5:43477344 G A 0.026103 5.3792e-05
5:43480252 A G 0.171717 2.3375e-05
5:43480764 A G 0.071551 -1.4701e-05
5:43483927 A G 0.023260 1.4157e-05
5:43484257 T C 0.190316 -1.9997e-05
5:43485663 C T 1.055160 2.6934e-05
5:43502947 C T 0.985413 5.0313e-05
5:43507705 A C 0.042962 -7.7685e-06
5:43515794 T C 0.064128 2.3942e-06
5:43524484 G A 0.025626 2.1546e-05
5:43524742 T C 0.330643 1.0345e-05
5:43545200 C T 0.088968 -2.4471e-05
5:43551081 A G 0.130249 -3.3524e-05
5:43561694 G T 0.926180 -2.1497e-05
5:43610467 T C 0.065842 7.5864e-06
5:43612195 G A 0.068782 -1.6498e-05
5:43617221 A G 0.057464 -6.6044e-06
5:43625801 A G 0.085979 -1.9661e-05
5:43630716 G A 0.085222 3.1257e-05
5:43642143 C T 0.202867 -2.1343e-06
5:43643528 C T 0.034166 -2.6652e-06
5:43648175 T C 0.021653 2.2372e-06
5:43653243 T C 0.072593 -1.1035e-05
5:43654976 C T 0.032393 -3.5799e-05
5:43663640 A G 0.143427 -5.0037e-05
5:43664831 A C 0.067380 2.0076e-05
5:43678781 T C 0.372342 -3.8173e-05
5:43682207 G A 0.201569 1.4360e-05
5:43684286 A C 0.029729 3.9110e-05
5:43714947 A G 0.035029 -1.6594e-06
5:43727446 T G 0.020592 -1.4055e-05
5:43732754 T C 0.035204 -8.8511e-06
5:43736509 A G 0.156738 1.7827e-05
5:43762306 T G 0.045666 -3.5975e-05
5:43767249 C T 0.023818 -1.3081e-05
5:43771713 T C 0.093649 4.0271e-05
5:43774868 G C 0.500019 -2.9016e-05
5:43780014 A G 0.032510 3.4702e-06
5:43791046 A G 0.065485 -1.7953e-05
5:43799779 A G 0.040592 3.5720e-05
5:43801787 C A 0.034117 -1.2619e-05
5:43807938 T C 0.035130 -1.6907e-07
5:43821814 T C 0.021023 -7.0915e-06
5:43833353 C T 0.039794 -1.9152e-05
5:43839312 G A 0.119862 -3.4346e-05
5:43845213 T C 0.022227 -2.7002e-05
5:43848668 G C 0.073995 -2.9360e-05
5:43854967 T C 0.024376 5.4817e-05
5:43855246 T G 0.114837 -4.0212e-05
5:43855373 C T 0.063381 1.8648e-05
5:43856812 G A 0.064770 -3.9116e-05
5:43865985 T G 0.041611 -1.8897e-05
5:43878486 T C 0.088517 -2.5909e-05
5:43882728 A C 0.049035 -1.8275e-05
5:43883079 A G 0.087335 4.8882e-05
5:43883568 T C 0.036976 -1.1410e-05
5:43883949 A G 0.172279 2.3367e-05
5:43885633 G A 0.029647 2.6418e-05
5:43893217 A G 0.051534 -2.8876e-05
5:43899897 T G 0.037282 -5.1012e-06
5:43904012 T C 0.027807 -1.3853e-05
5:43906602 G A 0.036227 -1.6310e-05
5:43917438 G A 0.060122 -5.7673e-05
5:43925108 T C 0.158818 2.9760e-05
5:43925910 C T 0.496800 -1.3813e-05
5:43927216 A G 0.086683 -2.9145e-05
5:43941111 A C 0.022412 3.5837e-07
5:43944352 C T 0.031822 -1.2845e-05
5:43951695 A C 0.823102 4.3735e-05
5:43951868 A G 0.032750 -6.5101e-06
5:43959921 G C 0.064537 -1.2925e-05
5:43983499 T G 0.057532 -4.1362e-06
5:43997974 T C 0.188657 -1.3241e-05
5:44004646 G A 0.219054 -3.0020e-05
5:44011533 A C 0.053241 -4.1540e-06
5:44013254 G A 0.033244 -3.1354e-06
5:44022697 T G 0.094665 -1.0478e-05
5:44026232 A G 0.118012 -3.0025e-05
5:44026916 A G 0.037622 -4.4686e-06
5:44034122 T G 0.024483 1.9079e-05
5:44035480 C T 0.082882 -3.0135e-05
5:44040384 A G 0.029378 8.4377e-06
5:44051305 A C 1.726666 6.2911e-06
5:44052529 A G 0.067354 7.3096e-05
5:44059937 G A 0.538830 9.4033e-05
5:44066093 G A 0.283834 -7.6019e-05
5:44068846 A C 0.223138 -5.3700e-05
5:44070619 G A 0.051758 5.3575e-06
5:44088038 G A 0.263240 -1.2442e-05
5:44095849 C T 0.027875 -7.2878e-06
5:44097390 A G 0.048230 -7.1588e-06
5:44101553 T C 0.074316 4.6684e-05
5:44124113 C A 0.551365 -6.8025e-05
5:44146273 T C 0.040729 -1.0774e-05
5:44165084 C T 0.051119 2.7252e-05
5:44166065 T C 0.023662 1.7061e-05
5:44186668 A C 0.324099 -6.9271e-05
5:44189416 A G 0.111429 -1.0610e-05
5:44219251 A G 0.576322 -2.4453e-05
5:44225620 A C 0.253184 2.8900e-05
5:44226834 C T 0.071486 1.5040e-05
5:44228425 C T 0.431909 -2.0824e-06
5:44233778 C T 0.482489 2.5999e-05
5:44238878 C T 0.090091 4.6174e-06
5:44244344 G T 0.059639 -5.2598e-05
5:44258746 G T 0.021870 -2.3449e-05
5:44258898 G A 0.047577 -7.6720e-06
5:44270934 A G 0.206026 -2.4990e-06
5:44279163 C T 0.428394 -1.6337e-05
5:44280834 T C 0.334723 -2.0741e-06
5:44297010 G A 0.088864 4.9418e-05
5:44305374 T C 0.047753 2.2473e-05
5:44310249 A G 0.059662 1.2974e-06
5:44312489 G A 0.037950 3.2358e-05
5:44339810 A G 1.347219 2.9398e-05
5:44352344 C T 1.390999 5.8191e-05
5:44357807 A G 0.027258 -2.5457e-05
5:44360214 T C 0.061252 -2.3162e-06
5:44365545 A C 1.344710 3.5136e-05
5:44368250 T G 0.038431 3.6645e-05
5:44377060 A G 1.592590 5.6738e-05
5:44384881 C T 0.072658 1.7103e-05
5:44385504 T G 0.074326 -3.9015e-05
5:44387344 T G 0.031855 3.1982e-07
5:44390364 A C 0.037736 1.4987e-05
5:44392977 G A 0.022289 3.4659e-06
5:44393569 T C 0.188092 2.5291e-05
5:44400313 C A 0.057708 1.1427e-05
5:44403117 C T 0.378320 -4.3076e-05
5:44412065 A G 0.310233 1.9195e-05
5:44414606 T C 0.046289 5.1916e-06
5:44414650 T G 0.782387 2.9915e-06
5:44416203 G A 0.121397 1.6261e-05
5:44417992 T C 0.063459 -1.0864e-05
5:44422633 A G 0.309399 -4.5190e-05
5:44430090 T C 0.038697 -4.0977e-05
5:44431935 G C 0.173872 -3.1780e-05
5:44433419 T G 0.189566 -2.7938e-05
5:44436605 C A 0.040573 2.3763e-07
5:44438277 A G 0.058133 -2.5012e-05
5:44440877 G A 1.572917 -2.4457e-05
5:44443392 A G 0.039239 1.7187e-05
5:44446133 C T 0.069558 -1.6703e-05
5:44452855 A G 0.043432 1.4130e-05
5:44493802 A G 0.372043 1.0681e-05
5:44512761 A C 0.026843 2.3353e-05
5:44515072 C T 0.060080 -5.1243e-05
5:44523174 G C 0.144689 -2.6759e-05
5:44528543 C A 0.237990 1.1450e-05
5:44539267 T C 0.034740 -7.9267e-06
5:44542953 T C 0.093762 -3.3313e-05
5:44549403 T C 0.150954 1.2393e-05
5:44562551 C T 0.077604 -4.0365e-06
5:44573113 C T 0.379778 2.2287e-05
5:44574323 T C 0.035986 8.5598e-06
5:44576171 C A 1.096635 -1.8964e-05
5:44587423 G A 0.075349 -1.1783e-05
5:44595157 T C 0.069873 1.4014e-05
5:44603535 A C 0.387107 2.5368e-05
5:44604890 A G 0.058785 -5.3069e-05
5:44631348 C T 0.025158 1.7252e-05
5:44631795 C T 0.087962 5.2053e-05
5:44639852 A G 0.042296 5.0608e-06
5:44662515 T C 0.796425 4.0455e-06
5:44674816 G A 0.109491 1.1314e-05
5:44690214 C T 0.037022 4.2505e-05
5:44694361 A G 0.020777 1.5071e-06
5:44701418 C T 0.789930 7.3374e-06
5:44705629 C T 0.080078 -1.4840e-05
5:44712742 T C 0.044799 4.8200e-06
5:44718509 A G 0.141268 -4.0878e-05
5:44724514 A G 0.045364 -2.6944e-05
5:44724634 G A 0.033387 6.5381e-06
5:44725795 C G 0.071025 -3.9654e-05
5:44728480 C T 0.070240 2.6083e-05
5:44740143 T C 0.073933 -4.3359e-06
5:44748538 A G 0.028790 -5.7342e-06
5:44751744 C T 0.113984 -2.7477e-06
5:44782387 C T 0.063582 -1.0923e-05
5:44795797 A G 0.409811 1.6628e-05
5:44802928 T A 0.085891 2.9941e-05
5:44803546 G A 0.291504 1.4224e-05
5:44806448 C T 0.036045 8.3894e-06
5:44809015 A G 0.044656 3.2265e-05
5:44809369 T C 0.023724 2.1840e-05
5:44832972 C G 0.055244 -3.2336e-05
5:44833874 G A 0.053962 -1.1548e-05
5:44841555 G T 0.041173 2.3425e-05
5:44846783 A C 0.023104 -2.3469e-07
5:44853352 G A 1.250626 -4.0086e-06
5:44853593 C G 0.630060 -1.7851e-05
5:44855090 G A 0.057873 -6.7576e-06
5:44875005 C A 1.556299 -3.7661e-06
5:44901349 G A 0.306776 -9.5948e-07
5:44916789 T C 1.194315 1.4042e-06
5:44920937 T G 0.090231 -1.0263e-05
5:44944054 G A 0.174846 6.6420e-06
5:44956360 A C 0.073466 -3.0411e-05
5:44961224 A G 0.065020 2.5497e-05
5:44964638 C A 0.027070 1.7203e-05
5:44970516 C G 0.383465 -3.0557e-06
5:44976813 C T 0.072239 -1.2967e-05
5:44990697 A G 0.098637 4.5252e-05
5:44991858 G T 0.060525 -2.5298e-05
5:44992980 T G 0.300291 1.3649e-05
5:44993093 G A 0.055721 7.6314e-06
5:45000260 T G 0.032270 -9.9489e-06
5:45025097 T C 0.029193 -1.4981e-06
5:45040038 G A 0.097096 -3.3522e-05
5:45068172 A G 0.073362 1.8435e-05
5:45069819 T G 0.114454 8.1505e-06
5:45078333 T C 0.047133 -5.5978e-06
5:45088820 T C 0.085596 -2.4272e-05
5:45090306 G T 0.658669 3.6325e-06
5:45099458 A G 0.394764 -1.0864e-05
5:45100100 C A 0.102552 -1.1723e-05
5:45107945 A C 0.060415 -3.7212e-05
5:45135217 G A 0.092938 -4.4306e-05
5:45140201 A G 0.210128 -2.8601e-05
5:45185730 T C 0.030894 -6.6248e-06
5:45188547 T C 0.113812 5.9108e-06
5:45191100 T C 0.063070 -4.8625e-05
5:45197779 A G 0.346323 -6.8383e-05
5:45216292 A G 0.037759 -7.0610e-06
5:45249604 C T 0.076952 8.7746e-05
5:45257029 T C 0.082460 4.4495e-06
5:45266078 C T 0.056899 -2.3648e-06
5:45272603 A G 0.036285 9.1358e-06
5:45285718 C A 0.939524 1.2767e-05
5:45286288 A T 0.302319 1.2689e-05
5:45320111 A G 0.045698 1.3719e-05
5:45330427 A G 0.100270 -2.3510e-05
5:45335416 G A 0.086264 -3.9334e-05
5:45342971 A G 0.029005 2.5856e-05
5:45343810 A G 0.365042 3.1489e-05
5:45346407 C T 0.082892 1.0397e-04
5:45353775 C T 0.044796 2.1737e-05
5:45363651 G A 0.020900 -1.1392e-05
5:45388789 C T 0.377697 3.8827e-05
5:45411926 G A 0.099426 -2.3361e-05
5:45417690 T C 0.111627 -1.1817e-05
5:45419343 A C 0.067614 -2.2420e-05
5:45421964 A G 0.035162 -7.5831e-06
5:45427937 T C 0.290813 2.2537e-05
5:45442849 C T 0.072281 5.5199e-07
5:45456593 C T 0.070415 -6.9413e-06
5:45460388 C T 0.261201 -3.6141e-05
5:45467426 A G 0.120475 4.5288e-06
5:45485388 G A 0.036642 -4.0291e-05
5:45509355 C T 0.026577 -3.9885e-05
5:45530622 A C 0.053137 -3.2866e-05
5:45538384 A G 1.443406 -3.3910e-05
5:45553387 T C 0.854584 -2.8693e-06
5:45572545 T C 0.094460 2.0381e-05
5:45576786 T C 0.039187 -2.2590e-05
5:45617179 C T 0.029170 2.8236e-05
5:45630390 G A 0.102419 -1.9654e-05
5:45633307 G A 0.040028 1.2257e-05
5:45642624 C T 0.197950 -1.8317e-05
5:45655070 C T 0.862913 -8.9344e-06
5:45666146 G A 0.123552 -8.0354e-07
5:45673778 G T 0.558277 2.6311e-05
5:45675439 T C 0.055150 -2.4023e-05
5:45686918 T C 0.080445 1.7675e-05
5:45689447 A C 0.090821 2.7228e-05
5:45700536 C A 0.057857 -1.3395e-05
5:45707454 T G 0.021535 -3.2993e-05
5:45711956 A G 0.106122 -3.9326e-05
5:45719487 A G 0.030329 -3.3323e-06
5:45719790 A G 0.049119 9.9322e-06
5:45753922 A G 0.099838 2.9041e-06
5:45757561 T C 0.048408 1.2675e-05
5:45765543 A C 0.047714 4.0302e-05
5:45771614 T C 0.032244 -8.5777e-06
5:45772052 G T 0.169883 -1.6837e-05
5:45777783 C T 0.196133 -4.5688e-05
5:45802137 C T 0.197142 -5.7818e-06
5:45829842 G A 0.063586 -4.5650e-06
5:45831138 A T 0.070999 6.4450e-06
5:45831523 A G 0.059801 1.3216e-05
5:45846620 T C 0.268491 2.5968e-05
5:45855123 T C 0.038781 -1.3957e-05
5:45857537 T C 0.619336 2.2472e-05
5:45859209 T A 0.044270 -3.5355e-06
5:45863699 A C 0.824758 -6.7308e-06
5:45887541 C T 0.027671 3.1218e-05
5:45887984 G T 0.035035 -1.1866e-05
5:45906203 A C 0.091945 -4.0680e-05
5:45915513 A G 0.083064 -1.3225e-05
5:45935240 A G 0.023600 7.3585e-06
5:45939294 A G 0.056847 1.3130e-05
5:45939331 A G 0.032169 -1.3931e-05
5:45969363 C T 0.205201 -1.7116e-05
5:45987518 T G 0.182078 -4.1051e-06
5:46006046 A C 0.259786 2.6537e-05
5:46006884 A G 0.098306 1.8983e-05
5:46026414 A C 0.073223 -1.2286e-05
5:46026685 G A 0.086563 4.3003e-06
5:46027845 A G 0.058639 3.8108e-07
5:46043469 G A 0.234829 -1.5628e-05
5:46096340 A G 0.053514 -1.3284e-05
5:46097465 T A 0.058042 -7.0518e-06
5:46097487 A G 1.139405 5.2466e-06
5:46098947 C T 0.026661 -1.7678e-05
5:46099780 T C 0.195155 7.7578e-06
5:46100884 A G 0.055257 1.4013e-06
5:46112936 A G 0.082846 -1.2446e-05
5:46113454 A G 0.063099 -6.3747e-06
5:46114611 C T 1.341808 -2.4869e-05
5:46117075 G A 0.036509 -3.8735e-05
5:46117611 G A 0.048645 1.1997e-05
5:46117891 T C 0.059042 3.0855e-05
5:46148828 T C 0.057675 2.1544e-05
5:46150198 A G 0.033266 -1.2137e-05
5:46173032 A G 0.652356 3.4051e-05
5:46185641 C A 0.028615 -3.4039e-05
5:46195001 T C 0.716123 3.0725e-05
5:46202104 T C 0.918267 -1.2857e-06
5:46204748 G A 1.203620 -9.8192e-06
5:46208855 A G 0.040060 -3.5424e-05
5:46247483 A G 0.202270 -5.5223e-05
5:46253457 T C 0.081905 -9.0665e-06
5:46257879 C T 0.038304 9.7145e-06
5:46278644 A G 0.020231 -6.0889e-06
5:46286169 C A 0.093717 1.6066e-05
5:46290246 A G 0.107748 2.1767e-07
5:46291956 A G 0.022700 -1.2774e-06
5:46292784 A G 0.069402 -2.2200e-06
5:46293630 C G 0.059730 1.1736e-05
5:46297727 T C 0.190546 -1.4624e-05
5:46309059 C A 1.282883 -2.7987e-05
5:46318624 G A 0.102260 -3.7748e-05
5:46403633 T G 1.289307 -3.9649e-05
5:49441779 A C 1.087374 7.1125e-06
5:49441808 G A 1.288466 -3.3083e-05
5:49562999 C T 0.026755 3.1967e-05
5:49563298 C T 1.572879 -3.5572e-05
5:49565100 T C 0.031812 -1.5865e-05
5:49570057 C T 0.201920 -6.0085e-05
5:49571145 A C 0.021971 2.7304e-05
5:49585575 T G 0.113104 -3.0904e-05
5:49586040 T C 0.146286 -3.0420e-05
5:49586503 G A 0.095129 -1.3961e-05
5:49597122 G A 0.070136 8.9865e-06
5:49612774 A G 0.068646 7.2199e-07
5:49613786 G A 0.097806 7.6946e-06
5:49635872 G A 0.201582 -5.6518e-05
5:49648210 C T 0.109381 -7.6881e-06
5:49648514 A G 0.283607 1.8097e-06
5:49651872 A G 0.913031 -6.4548e-06
5:49658206 T C 0.087488 -8.8076e-05
5:49677520 G T 0.119969 -2.0277e-05
5:49726461 A G 0.105843 1.4668e-05
5:49735844 A C 0.089397 -2.0109e-05
5:49737223 T G 0.021578 2.8408e-05
5:49773605 C T 0.072992 8.1175e-07
5:49773650 G A 0.112994 8.2848e-07
5:49790037 G A 1.288801 -2.5397e-05
5:49799916 T C 1.072038 -1.0870e-07
5:49831270 A G 1.560580 -3.3079e-05
5:49834558 G A 0.253246 -4.8926e-06
5:49834851 G A 0.028586 -9.7296e-06
5:49836715 T C 1.077630 -3.4618e-06
5:49844036 G T 1.560830 -3.1794e-05
5:49849445 G A 1.638123 -6.8496e-05
5:49853168 C G 0.036415 7.9599e-07
5:49857003 T C 0.119979 2.0097e-05
5:49871733 T C 0.359404 -2.3167e-05
5:49880111 G A 1.780751 2.1734e-05
5:49909556 T C 0.140359 1.9253e-06
5:49911863 C A 1.785418 1.8393e-05
5:49912509 G A 1.244375 8.9567e-07
5:49943048 C A 1.785603 1.5795e-05
5:49946100 A G 1.641537 1.4314e-05
5:49949720 T C 1.695847 2.2272e-05
5:49981300 G A 0.122741 1.5585e-05
5:49985554 A G 0.028975 -2.1981e-05
5:50011952 T C 0.040044 3.2143e-05
5:50026465 T C 1.256514 -4.3880e-06
5:50035253 G A 0.026395 2.4610e-06
5:50036050 G A 0.073833 1.0713e-05
5:50049090 T C 0.271234 1.3137e-06
5:50052920 T C 0.079880 1.5770e-06
5:50053666 C T 0.126513 -3.4324e-05
5:50064659 G T 0.125195 9.1684e-06
5:50073078 T C 0.141586 -2.6346e-06
5:50080403 G C 0.095349 -2.8144e-05
5:50081654 G A 0.022659 -1.7418e-07
5:50088022 C T 0.076569 -1.0096e-05
5:50088850 A G 0.385023 1.7136e-05
5:50103264 T C 0.020828 -1.8949e-05
5:50133376 G A 0.418199 3.8859e-05
5:50145469 T C 0.059590 -4.1824e-05
5:50148861 C T 1.820236 3.0644e-06
5:50153445 T C 1.789206 1.7269e-05
5:50161542 G A 0.824316 -4.1287e-05
5:50162580 C T 0.314819 -1.2073e-06
5:50162734 A G 1.505820 -1.3745e-05
5:50163085 A G 1.108394 1.1373e-05
5:50166858 G A 0.129768 -7.0615e-06
5:50168461 T C 0.221924 1.0530e-06
5:50169141 G A 0.060989 6.4684e-06
5:50177455 A G 0.109861 -1.0850e-05
5:50195622 A G 0.426102 6.6715e-06
5:50196884 A G 0.041222 -1.0748e-05
5:50196995 T C 0.102471 -1.3422e-05
5:50201787 A G 1.012665 -3.1322e-06
5:50215836 A G 0.766187 1.2002e-05
5:50225401 C T 0.079117 7.4694e-05
5:50242248 T C 0.020520 -2.0284e-05
5:50243920 T C 0.042946 1.3502e-05
5:50247357 T C 0.129986 1.0170e-06
5:50262669 T G 0.148633 2.7372e-05
5:50266646 C A 0.287119 -3.1164e-06
5:50268993 G A 0.122780 -6.9893e-05
5:50273359 A G 0.089913 2.4504e-05
5:50290939 A C 0.058075 1.9886e-05
5:50301740 G A 0.378710 1.1282e-05
5:50302633 C T 1.630200 -1.7820e-05
5:50309399 T G 0.024185 -1.5739e-05
5:50319315 T C 0.721261 8.5623e-06
5:50319451 T C 1.929134 -5.5733e-05
5:50319916 T C 0.024467 -2.6900e-05
5:50326372 T C 0.029920 -1.3161e-05
5:50328050 C G 0.273081 2.4245e-05
5:50329574 G A 0.031868 1.5276e-05
5:50330033 G A 0.464160 -8.0227e-06
5:50333229 A G 0.021046 1.4011e-05
5:50334704 A C 0.094064 -2.3145e-05
5:50339099 A G 0.029644 -2.3693e-05
5:50340102 A G 0.424599 -2.1479e-05
5:50340458 A G 1.444999 -1.6927e-05
5:50343971 A G 0.071126 -1.7310e-06
5:50344689 C A 0.110345 -3.3663e-05
5:50354076 G A 0.203409 1.5302e-05
5:50354193 A G 0.263301 -3.2700e-05
5:50356611 G T 0.134475 -8.1301e-07
5:50372411 A G 0.046260 -2.5182e-05
5:50374894 A G 0.141752 1.8584e-05
5:50376594 G A 0.042465 -4.8676e-05
5:50389371 G T 1.686317 -7.6693e-06
5:50402778 A G 0.229188 2.1522e-05
5:50405164 G A 0.030365 -1.3826e-05
5:50420111 T C 0.355535 2.1586e-05
5:50420976 G A 0.054968 5.5979e-06
5:50436201 C T 0.104691 -4.0200e-05
5:50474292 A G 0.103610 4.1127e-06
5:50475893 A G 0.065160 1.5588e-05
5:50478828 G T 1.311716 2.8973e-05
5:50484253 C T 0.559259 -1.4509e-05
5:50484395 C T 1.772831 5.3747e-05
5:50492202 C T 0.104691 -3.4342e-05
5:50497076 T C 0.090344 -3.3547e-05
5:50499659 G A 0.057023 -1.2738e-05
5:50505881 C A 0.359767 -5.5969e-06
5:50553370 C T 0.579808 3.5607e-05
5:50573050 G A 0.056877 1.4052e-05
5:50578165 A G 0.035973 -2.7314e-05
5:50593230 A C 0.103029 9.4401e-06
5:50595385 C T 0.124925 -1.4131e-05
5:50596500 G A 0.197703 -1.1289e-05
5:50598482 G A 0.166151 1.2341e-06
5:50606563 G T 0.120446 -4.8961e-05
5:50607670 C G 0.068279 -3.4558e-05
5:50626030 C G 0.369294 3.8341e-05
5:50632997 G A 0.851429 3.4612e-06
5:50635268 A G 0.060100 2.6456e-05
5:50652787 A G 0.032841 -1.0187e-05
5:50660453 T G 0.031877 -6.1126e-06
5:50666618 G A 0.777739 -4.5942e-07
5:50668404 A C 0.199161 -2.0527e-06
5:50673453 A C 0.040940 -2.6897e-05
5:50673945 C T 0.025029 -1.9736e-05
5:50681615 G A 0.051891 -1.0092e-05
5:50689983 T G 0.073800 -3.0534e-05
5:50695334 A G 0.062823 4.9098e-05
5:50697846 T G 0.039940 -1.2487e-05
5:50716485 A G 0.030852 1.5774e-05
5:50726190 G A 0.040245 1.4606e-05
5:50735307 C T 0.050950 3.2961e-06
5:50738447 T C 0.776729 -4.2910e-06
5:50742055 C G 0.046081 -6.8821e-06
5:50743690 C T 0.061466 4.9073e-05
5:50754403 A G 0.042874 -1.2768e-05
5:50766108 T C 0.118333 7.0742e-06
5:50767515 G A 0.193292 7.3636e-06
5:50771372 C A 0.043367 -1.2859e-05
5:50780490 T C 0.034334 -8.1619e-08
5:50790766 T C 0.112322 8.4762e-06
5:50791154 T C 0.181744 6.9079e-05
5:50799239 T C 0.085846 -2.7466e-05
5:50882522 C T 0.666108 -1.1993e-05
5:50893266 G T 0.040790 -2.1599e-05
5:50899444 T C 0.059285 1.2824e-05
5:50899804 T C 0.060788 3.5307e-06
5:50902865 A C 0.039901 2.7110e-05
5:50905979 G C 0.319912 -2.0439e-05
5:50909705 C A 0.053527 2.0119e-05
5:50920764 G A 0.159588 -1.6242e-05
5:50922671 T C 0.497251 2.3363e-05
5:50929324 G A 0.338056 4.2477e-05
5:50932343 T C 0.052589 -8.1845e-06
5:50943521 A C 0.047551 -6.7082e-06
5:50943996 A G 0.122261 -1.3720e-05
5:50944231 A G 0.030796 1.2497e-05
5:50950593 G C 0.037411 2.8305e-05
5:50998979 A C 1.676894 -3.3756e-05
5:51009290 C A 0.029404 -2.3625e-06
5:51011889 C T 0.786477 2.1805e-05
5:51016906 A G 1.521354 -1.4638e-05
5:51022880 A G 1.677222 -3.1062e-05
5:51046573 T C 0.271273 2.5992e-05
5:51062239 G A 0.026697 1.0279e-05
5:51068839 G A 0.133877 2.6365e-05
5:51074674 T C 0.022993 2.3138e-05
5:51087134 G C 0.101179 -2.6917e-05
5:51088659 A C 0.063310 3.8599e-05
5:51090842 A C 0.084482 1.5166e-06
5:51092307 C T 0.034847 6.1258e-06
5:51105168 T G 0.112906 -1.9274e-05
5:51113618 T G 0.067490 7.1357e-06
5:51115572 T C 0.048041 -1.2157e-05
5:51123116 T G 0.078325 -1.8437e-05
5:51123678 T C 0.756699 1.0741e-05
5:51127636 C T 0.278498 1.5337e-05
5:51128858 A G 0.021409 2.0675e-05
5:51150915 G A 0.139431 5.7164e-06
5:51154123 T G 0.035078 -9.2453e-06
5:51164136 A C 0.729486 2.6122e-05
5:51173324 A G 0.065166 -9.0881e-06
5:51174717 A G 0.832067 -1.1683e-05
5:51178554 T C 0.041326 -2.0821e-06
5:51186371 A G 0.684980 2.2048e-05
5:51186562 T C 1.024685 -4.8950e-06
5:51187577 A G 0.039593 -1.7466e-05
5:51193222 T C 0.126892 6.6768e-06
5:51199072 A C 1.825608 5.6026e-05
5:51199515 A G 0.169231 3.6738e-05
5:51209744 C T 0.057273 -1.0848e-05
5:51217851 G C 1.627236 -2.1075e-06
5:51233486 A G 0.077789 9.9235e-06
5:51236319 T C 0.918342 6.0921e-06
5:51239487 G A 1.498913 1.5574e-05
5:51246015 A C 0.047392 -1.6787e-05
5:51257958 G C 0.054502 2.1087e-05
5:51259134 T C 0.031024 -3.5682e-06
5:51263587 C G 1.810648 -1.8463e-05
5:51263599 C T 0.045312 4.2837e-06
5:51264127 C T 0.056818 2.0337e-06
5:51264245 T G 0.044663 8.8486e-06
5:51264823 G A 0.059489 2.2879e-05
5:51271264 A G 0.038333 6.7690e-06
5:51273347 T C 0.057789 -1.0914e-05
5:51274191 T C 0.127714 -8.1828e-06
5:51274350 T C 0.038343 9.0510e-06
5:51275428 C T 0.242145 7.4604e-06
5:51279859 G A 0.060531 1.5169e-05
5:51280787 A G 0.044351 3.5392e-05
5:51283963 C T 0.197616 -2.7278e-05
5:51298041 C A 0.076121 -1.6501e-05
5:51303178 A G 0.119307 2.5332e-05
5:51317811 T C 0.062171 -3.9980e-06
5:51335511 G A 1.551725 2.6486e-05
5:51337520 T C 0.199910 3.4794e-05
5:51356560 C T 1.548548 1.9279e-05
5:51371596 A C 0.169458 -6.6522e-07
5:51373618 A G 0.091539 -1.1973e-05
5:51373699 T C 0.447953 3.9408e-05
5:51376821 A C 0.230853 -3.5207e-05
5:51390509 A G 0.323524 5.9808e-05
5:51400114 G A 1.713413 2.4885e-05
5:51401580 T C 1.002087 6.2080e-05
5:51402604 C T 0.024740 3.9213e-05
5:51419442 G A 0.082012 1.1321e-06
5:51425511 G A 0.188550 4.9598e-05
5:51435779 C T 0.095210 8.0096e-05
5:51460902 C T 0.392261 -1.8753e-05
5:51472628 G A 0.097092 -5.3149e-06
5:51481667 A G 0.054014 6.6458e-06
5:51482070 G A 0.034282 4.6959e-05
5:51482999 A G 0.054556 2.4841e-05
5:51483914 T C 0.225539 4.8883e-06
5:51491064 C T 0.786551 2.1797e-05
5:51492113 A G 0.095865 -7.9940e-05
5:51497015 C T 1.094385 1.1794e-05
5:51497243 C A 0.029170 1.9352e-06
5:51505400 T C 0.672039 -2.0312e-05
5:51519306 G T 0.040268 9.9579e-08
5:51522821 G T 1.065381 1.8086e-05
5:51528556 C T 0.639558 6.1531e-05
5:51532178 G A 0.048324 -1.0791e-05
5:51546441 G T 0.055799 -2.0816e-05
5:51551643 A G 0.053988 -8.7808e-06
5:51552052 T C 0.040359 -1.5266e-05
5:51564912 A G 1.849978 2.4074e-05
5:51566705 C G 0.111734 4.5366e-06
5:51583424 A G 0.076803 2.2422e-06
5:51585615 A C 0.640362 -2.3726e-05
5:51590228 A C 0.122166 1.6706e-05
5:51596846 A G 0.032127 2.6726e-05
5:51607401 G A 0.636902 -1.5742e-05
5:51614897 A G 0.049726 -1.1986e-05
5:51615490 G A 0.165404 1.9497e-05
5:51641623 G A 0.046672 1.8590e-06
5:51660526 A G 1.251590 8.4178e-05
5:51673520 T C 0.672457 -3.8293e-05
5:51676481 A C 0.157929 -3.9812e-05
5:51685355 G A 0.301252 -6.8486e-07
5:51688530 A G 0.137964 1.2011e-05
5:51688602 A G 1.046662 1.2144e-05
5:51699878 T C 0.556266 1.9048e-05
5:51700018 C T 0.713595 4.7596e-05
5:51706801 G A 0.062216 -1.8816e-05
5:51707208 A G 0.170192 -2.5213e-05
5:51707470 T C 0.657708 8.4717e-05
5:51707644 G T 0.054942 -1.0935e-06
5:51720930 G A 0.925544 -2.6536e-05
5:51723317 G A 0.050596 3.2352e-05
5:51723646 A G 0.029829 4.7112e-06
5:51731120 T C 0.096417 -7.1651e-07
5:51734445 T G 0.037116 -2.1212e-05
5:51735885 T C 0.248445 4.3887e-05
5:51737640 T C 0.035318 3.1248e-05
5:51743224 A G 1.594512 -1.7210e-05
5:51755876 A G 0.041813 3.6613e-05
5:51763596 G A 0.108290 -1.9378e-05
5:51767997 A G 0.178338 -4.1666e-05
5:51771178 C A 0.047516 6.2496e-06
5:51781867 G A 0.116879 -4.6163e-06
5:51782197 T C 0.032981 1.0651e-05
5:51783027 A G 1.546126 9.7302e-06
5:51788575 T G 0.131849 -3.0115e-05
5:51793154 G T 0.341574 3.0948e-05
5:51809445 C T 1.641288 1.3472e-05
5:51826323 C T 0.182204 5.1335e-06
5:51826726 T C 0.217071 -1.9066e-05
5:51828723 T C 0.917296 -6.7795e-06
5:51839867 G A 0.041332 -1.0827e-05
5:51840058 G A 0.037668 8.0680e-07
5:51853187 A G 0.216600 -1.6841e-05
5:51857480 A G 0.146387 1.9261e-05
5:51878694 G A 1.788093 6.5695e-06
5:51889383 A G 0.930173 -1.5623e-05
5:51892258 A G 0.022367 -1.2494e-05
5:51895123 C T 0.080889 -1.4879e-06
5:51901337 T C 1.793789 -1.4437e-05
5:51905568 C G 0.215620 -1.8126e-05
5:51931384 C T 0.468298 -4.4151e-06
5:51949137 A G 0.025756 1.8233e-05
5:51951205 C T 1.645936 -2.6019e-06
5:51955408 A G 0.619235 9.9780e-06
5:51963226 T C 1.030147 1.3487e-05
5:51970661 A G 0.045565 -4.5393e-06
5:51972476 G A 0.522231 -1.6324e-05
5:51984047 T C 0.038431 7.2728e-06
5:51990574 A C 0.047529 -4.8989e-06
5:51998210 C T 1.828721 1.4296e-05
5:52007218 A G 0.231898 -1.0578e-05
5:52008382 A G 0.030378 2.8318e-06
5:52022142 G A 0.040576 -3.3390e-05
5:52022713 C T 0.613328 -2.4273e-05
5:52025719 T C 0.121271 2.6555e-05
5:52028827 A G 0.038745 -8.5544e-06
5:52030263 T C 0.318828 -3.0767e-05
5:52035224 C A 0.049794 -1.0044e-05
5:52037812 A T 0.093707 4.1101e-05
5:52050094 G A 0.431266 -1.2099e-05
5:52050702 C T 0.113941 -1.0794e-05
5:52059860 A C 0.091373 1.8345e-05
5:52062282 A G 0.247650 2.4005e-05
5:52065181 A G 1.539421 3.7137e-05
5:52065419 C A 0.047422 -2.9420e-05
5:52080909 C T 0.084602 -2.0745e-05
5:52084011 C A 1.583759 2.0600e-05
5:52095943 A G 0.045763 -1.4190e-05
5:52105307 C T 1.835972 4.9796e-06
5:52105776 T C 0.623014 1.7960e-05
5:52114702 C A 0.502912 -1.1124e-05
5:52119356 C T 1.210378 -1.1699e-05
5:52123144 C T 0.496491 -2.3306e-05
5:52125265 A G 0.987627 2.7654e-05
5:52126758 T C 0.244190 -2.4273e-05
5:52131315 C T 0.212942 5.1014e-06
5:52131591 G T 0.605223 1.7245e-05
5:52140640 A G 0.227938 -5.3261e-05
5:52147308 A C 0.064345 -1.8023e-05
5:52153608 A C 0.497527 4.9800e-05
5:52159101 T C 0.334025 2.2114e-05
5:52162735 T C 0.060291 -5.4465e-06
5:52163677 T C 0.886938 1.2013e-04
5:52164587 T C 0.733339 -5.3690e-06
5:52166732 A C 0.925365 -1.6869e-05
5:52168715 C T 0.250578 1.0644e-05
5:52168865 G A 0.050797 4.0181e-06
5:52171635 C T 0.478302 2.3357e-05
5:52174656 C G 0.652353 3.9234e-05
5:52175726 C T 0.176157 4.2682e-05
5:52175899 A G 0.392777 7.2052e-05
5:52176010 G A 0.033968 -1.4914e-05
5:52177064 C T 0.030718 1.3246e-05
5:52177534 A G 0.260331 4.4081e-06
5:52179119 T C 0.401178 1.3096e-05
5:52179868 T C 0.400996 1.3865e-05
5:52182162 T C 0.398828 7.8272e-06
5:52184564 A C 0.320204 -4.5957e-05
5:52184613 G A 0.632556 -1.8857e-05
5:52190170 G A 0.070269 8.1073e-06
5:52192004 T G 0.027083 -3.8528e-05
5:52193125 G A 0.149123 -7.2424e-05
5:52193237 G A 0.162467 -7.7139e-05
5:52193287 T C 0.970771 -1.4328e-05
5:52193442 G A 0.077763 -1.3343e-05
5:52195033 A G 0.456941 9.9602e-07
5:52196334 A G 0.100143 6.5905e-06
5:52199328 A G 0.022834 -2.0638e-05
5:52201722 T C 0.114863 -2.8997e-05
5:52203235 T C 0.508829 -1.7320e-05
5:52205790 C G 0.393427 -2.4371e-06
5:52211821 A G 0.022912 1.3106e-06
5:52212511 C A 0.045140 5.5477e-05
5:52214581 A G 0.115292 -2.9505e-05
5:52218333 G A 0.912454 -2.0760e-07
5:52218694 T C 0.064024 2.1436e-05
5:52219646 A G 1.601974 7.3375e-06
5:52223350 G A 1.079052 1.7108e-05
5:52228442 T C 0.489026 5.6415e-07
5:52232437 C A 0.603756 -2.2165e-05
5:52232838 A G 0.487276 6.5013e-07
5:52240810 G A 0.030225 -1.9807e-05
5:52246131 T C 1.166939 1.5673e-05
5:52259815 A G 0.195373 -4.1190e-06
5:52277424 G C 0.144942 6.5257e-05
5:52278110 A G 0.636406 -1.5780e-05
5:52283027 C T 0.416430 2.1397e-05
5:52285510 G T 0.027577 1.4926e-05
5:52288367 G A 0.072327 3.1782e-05
5:52290880 A G 0.237276 3.1276e-05
5:52292723 A G 0.171029 2.0501e-06
5:52297242 T C 1.733008 1.5299e-05
5:52325775 T C 0.731879 -5.2957e-06
5:52327230 A G 0.568597 -1.5732e-05
5:52332435 A G 1.456016 -1.3395e-05
5:52334318 A G 0.819899 -1.9715e-06
5:52346196 A G 0.973028 -2.9486e-05
5:52347369 T C 0.801849 -1.8716e-05
5:52351236 T C 0.118375 -2.0272e-05
5:52352999 G A 0.086440 -5.3153e-06
5:52355516 A G 0.138223 7.5457e-05
5:52358262 G A 0.171987 -1.5487e-05
5:52363759 G A 0.146831 -8.7063e-06
5:52366905 G A 0.370751 5.2174e-06
5:52373126 A G 0.029871 -6.1175e-06
5:52386315 A G 0.025454 -3.4185e-06
5:52386458 A G 0.021520 5.9536e-06
5:52395227 C T 0.256355 -8.7820e-06
5:52395310 T C 0.926859 -7.0511e-06
5:52395679 A G 0.114928 3.6405e-05
5:52398005 C T 0.069980 1.4177e-05
5:52399103 G A 0.672120 5.7471e-08
5:52399846 C T 0.180838 -1.6017e-05
5:52412830 C G 0.036701 -1.2899e-05
5:52417094 A C 0.037548 -2.4566e-09
5:52420938 T C 1.268715 5.2265e-06
5:52422356 T G 0.074167 -5.5471e-06
5:52436204 C T 0.720431 -9.4350e-06
5:52444488 A C 0.305650 4.0677e-07
5:52450851 A G 0.056150 -6.6320e-06
5:52452763 A G 0.209142 1.3304e-05
5:52478173 T C 0.043614 3.8915e-05
5:52490369 C T 0.772789 3.1631e-06
5:52494094 G A 0.163187 1.7194e-05
5:52507445 G A 0.026687 -1.6900e-05
5:52511418 C A 0.049518 -1.5343e-05
5:52512511 A G 0.022299 7.1711e-06
5:52515331 T G 0.039330 -6.4153e-06
5:52533366 A G 0.023649 -3.7139e-06
5:52533496 C A 0.150788 -2.4004e-05
5:52534232 C T 0.047561 -1.2350e-06
5:52542812 G C 0.061018 1.3004e-05
5:52551715 A C 0.224326 1.1909e-05
5:52557804 T C 0.058509 -4.6777e-06
5:52563524 A G 1.358888 -5.4767e-07
5:52571758 C T 0.269855 1.1271e-05
5:52573485 T C 0.033724 2.9370e-06
5:52588167 G A 0.052287 -4.1163e-05
5:52588337 T C 0.046990 -1.2793e-05
5:52598266 A G 0.391421 -7.9990e-06
5:52620656 C A 1.334168 5.6317e-06
5:52625853 G T 0.965374 -7.6883e-06
5:52640726 T C 0.278304 4.9838e-06
5:52648879 A G 0.039950 1.1364e-05
5:52649893 C T 0.306075 -1.9529e-05
5:52654165 T C 0.063505 1.2617e-05
5:52659781 A G 1.759786 -1.3256e-05
5:52663322 T C 0.085125 -4.4111e-06
5:52663996 A C 0.653537 -3.8827e-06
5:52670974 G T 0.230197 -1.0090e-04
5:52672171 A G 0.048707 1.1897e-04
5:52682016 T C 0.488477 1.4611e-05
5:52682322 T G 0.601841 -2.0902e-05
5:52682374 G A 0.404858 -7.4279e-05
5:52682838 C T 0.046522 -1.3102e-04
5:52694292 A G 0.812622 2.3434e-05
5:52697514 T G 0.180526 -3.8741e-05
5:52714131 A G 0.242804 2.0705e-05
5:52714715 C A 0.057052 1.9540e-05
5:52724564 A G 0.063397 -6.2075e-05
5:52727026 A G 0.117178 -1.4473e-05
5:52734894 A G 0.024529 -6.1484e-05
5:52751024 C T 0.048584 2.5480e-05
5:52757924 C T 0.602883 -6.7083e-05
5:52768346 T G 0.401142 1.9379e-05
5:52770301 T G 0.460524 -2.3510e-06
5:52774332 T C 0.075375 1.2156e-05
5:52775683 G A 0.097985 9.0814e-05
5:52783356 G A 0.387302 -1.4615e-05
5:52785878 A G 0.561538 3.8910e-05
5:52785902 T C 0.024736 5.0217e-06
5:52787358 C G 0.624240 3.5647e-05
5:52787926 G A 0.357882 -4.6310e-05
5:52797496 A G 0.039872 -6.1582e-05
5:52800358 C A 0.204344 -5.4274e-06
5:52812695 T C 0.054163 2.6882e-05
5:52828824 C T 0.034276 -3.4002e-05
5:52833027 G T 0.125422 -4.9246e-05
5:52836514 C T 0.025983 2.1332e-05
5:52840956 G A 0.058590 1.0741e-05
5:52848456 A G 0.073038 8.0345e-06
5:52856504 C G 1.193854 -9.6287e-05
5:52861694 C A 0.040307 -4.7361e-05
5:52876423 G A 0.277564 1.4090e-05
5:52880175 A G 1.537110 -4.9331e-05
5:52885100 G A 0.435837 -6.0698e-05
5:52890105 G A 0.279248 1.3845e-06
5:52911019 G T 0.278612 1.0105e-05
5:52932120 A C 0.982434 -5.8399e-05
5:52940660 A G 0.068789 9.8314e-07
5:52953284 T C 0.307867 2.2225e-05
5:52954588 C T 0.033231 -5.7143e-05
5:52963448 T C 0.073466 4.6349e-05
5:52986713 C T 0.046237 2.1911e-06
5:52993102 T C 0.237078 1.2777e-05
5:52995133 C A 1.538525 -4.5178e-05
5:53000794 T C 0.345349 3.1664e-05
5:53020039 T G 0.548314 -2.2835e-06
5:53021800 A G 0.082885 3.2057e-05
5:53029426 C T 0.037772 -3.2793e-05
5:53034312 T C 1.937255 -7.2395e-06
5:53061637 T C 0.073914 2.9154e-05
5:53073163 A G 0.042871 -4.6286e-07
5:53075037 A G 0.301492 -2.0498e-05
5:53076745 C T 0.053303 1.2077e-05
5:53077259 C T 0.193166 -4.1308e-06
5:53077300 A G 0.307088 3.7465e-05
5:53091467 A G 0.036246 1.3168e-05
5:53107352 G T 1.699024 2.9556e-05
5:53111334 G A 0.331843 2.9020e-05
5:53111797 C A 0.150077 6.9696e-06
5:53116940 G C 0.036749 -3.1681e-05
5:53120189 C T 0.279199 1.5713e-05
5:53125213 T C 0.250127 -2.7836e-05
5:53129289 A G 0.043293 5.1164e-05
5:53141339 T C 0.713342 -1.3325e-05
5:53153743 A C 0.974300 -7.5541e-08
5:53165398 T C 0.035753 2.2755e-05
5:53167426 A G 0.416998 1.3667e-04
5:53178196 C A 0.033799 1.7105e-05
5:53179816 T C 0.279083 -2.9819e-05
5:53180676 G T 0.023023 -1.3000e-05
5:53188320 A G 0.055672 -3.8548e-05
5:53190520 T C 0.159834 4.0575e-06
5:53191101 A G 0.311054 -1.2866e-05
5:53191143 T C 0.891492 -1.5576e-05
5:53194893 T C 0.276535 2.0800e-05
5:53206771 C T 0.483222 2.0298e-05
5:53213945 T C 1.367983 2.2301e-05
5:53215635 C T 0.162626 -1.6150e-05
5:53219787 A C 0.838744 4.5285e-05
5:53222576 C T 0.091899 1.0718e-06
5:53223726 T C 0.032533 -2.9968e-05
5:53224090 A G 0.135711 1.0522e-06
5:53227390 C T 0.089741 -6.6360e-06
5:53228833 A G 0.158318 -1.9993e-06
5:53232567 G A 0.075621 -2.8587e-05
5:53232958 A G 0.077101 2.3528e-05
5:53239609 A G 0.077614 -7.7850e-06
5:53246464 G A 1.498848 3.1462e-05
5:53249112 G C 0.744622 -2.8582e-05
5:53263963 C T 0.106937 1.9474e-06
5:53264063 T C 0.027216 -9.9110e-06
5:53271846 A G 0.068110 5.8108e-05
5:53273848 G A 0.063261 -1.4851e-05
5:53276301 A G 1.386841 4.1229e-07
5:53280118 C G 0.099270 -1.7520e-05
5:53282649 C T 0.885854 -2.0190e-05
5:53284841 G T 1.259092 -1.7563e-05
5:53287863 G T 0.098076 3.8130e-05
5:53290648 G A 0.522360 6.5553e-05
5:53297308 G A 0.149623 -1.9196e-05
5:53300662 G A 0.505933 4.5243e-05
5:53314757 G A 1.510945 5.2127e-06
5:53321543 G A 0.060538 -1.7117e-05
5:53326735 G A 0.426209 8.8321e-05
5:53338308 T C 0.045630 2.1927e-05
5:53339518 C T 0.408146 5.9764e-05
5:53342469 T C 0.112815 1.2820e-04
5:53348822 A G 0.071648 -3.1807e-05
5:53359856 T C 0.149730 5.4085e-05
5:53363522 C T 0.317341 1.4295e-05
5:53371793 A C 1.274166 -3.2763e-05
5:53376039 T C 0.038210 -2.7271e-05
5:53380555 C T 1.604788 -3.4162e-05
5:53382062 T C 0.212654 2.1643e-05
5:53383448 A G 0.024538 2.2450e-05
5:53388648 G A 0.292650 -8.0809e-06
5:53407580 C A 0.401603 2.6861e-05
5:53417301 A T 0.026629 -1.8877e-05
5:53418699 T C 0.023704 -2.6221e-05
5:53424125 T C 0.023491 7.7354e-07
5:53431157 C T 0.103727 2.8002e-07
5:53444623 A G 0.096521 2.0015e-05
5:53449779 C A 0.389898 3.3475e-05
5:53454894 G A 0.360371 -5.2139e-05
5:53465786 C T 0.485452 -2.6568e-05
5:53469964 C T 1.820622 -1.7804e-05
5:53481259 G C 0.060223 -1.3199e-06
5:53481715 C T 1.302060 -9.0448e-05
5:53483757 T G 0.090114 -2.7315e-05
5:53488912 C G 0.025619 2.3826e-05
5:53492097 A C 0.434279 4.4326e-05
5:53498407 A G 0.419744 -2.4999e-05
5:53506789 C G 0.183759 -2.9050e-06
5:53513531 T G 0.414703 4.3155e-05
5:53516514 A G 0.120245 1.1273e-05
5:53518192 A G 0.528732 -2.5599e-05
5:53519661 C T 1.092928 1.2112e-05
5:53519916 G A 0.128252 2.4112e-05
5:53521147 C T 0.252817 3.0912e-05
5:53534700 T C 0.226721 2.1912e-05
5:53537742 A G 1.397568 -4.4334e-05
5:53549403 C T 1.063901 -2.8155e-05
5:53550452 T C 0.161094 -1.8724e-05
5:53555169 C T 0.126509 -1.0724e-05
5:53556082 A G 0.446334 4.4936e-06
5:53559549 C T 0.042352 -1.6650e-05
5:53572404 C T 1.878093 -2.3053e-05
5:53576401 T C 0.215078 -1.0033e-05
5:53583114 A G 0.389363 3.0156e-05
5:53583875 G A 0.059162 2.9958e-05
5:53590359 C G 0.033951 -3.2701e-05
5:53592163 T C 1.692182 -2.1544e-05
5:53593329 C T 0.058633 2.7378e-05
5:53593968 T C 0.054819 2.3785e-05
5:53596799 T G 0.066367 -1.4213e-04
5:53597527 G A 0.918458 -4.9131e-06
5:53598709 G A 0.144365 2.3461e-06
5:53598785 T C 1.622825 -3.2272e-05
5:53599674 C T 0.483265 -2.3140e-05
5:53606295 C T 1.690322 -7.3263e-06
5:53611507 A G 1.562963 -2.1001e-05
5:53611730 T C 0.111682 2.6422e-06
5:53616127 C G 0.196444 1.7979e-05
5:53617732 G A 0.039323 2.9586e-05
5:53617743 G A 0.045468 -3.6172e-06
5:53621582 G A 0.304092 -6.7902e-06
5:53621745 T C 0.055406 -4.5970e-06
5:53621830 C A 0.028625 -1.2933e-05
5:53626989 G A 0.149960 -4.4459e-06
5:53630277 T C 1.271828 -3.1185e-05
5:53652697 T G 0.025538 -1.3678e-05
5:53659570 G T 0.060807 1.7463e-05
5:53668342 T C 0.031024 -2.8392e-05
5:53668777 G C 1.576491 -1.9179e-05
5:53680380 T C 0.057785 9.4424e-06
5:53681137 T C 0.041543 3.0087e-05
5:53684474 A G 0.332541 -7.8762e-06
5:53685902 C T 0.579792 -5.4828e-05
5:53686888 C T 0.511084 -2.8373e-06
5:53690669 T C 1.948077 -2.2850e-05
5:53692638 T C 0.343658 -2.3343e-05
5:53694171 C T 1.231869 5.1019e-06
5:53696274 C T 0.177689 6.2943e-06
5:53696760 A G 0.225861 -5.6036e-06
5:53698535 A G 0.689219 -1.5823e-05
5:53702552 T C 1.319993 -2.6751e-05
5:53704180 T C 0.046256 1.3202e-06
5:53706280 A C 0.114707 -2.7189e-06
5:53706716 C T 0.375854 3.4349e-05
5:53706803 G A 1.274587 7.9518e-05
5:53707581 A G 0.208281 -2.0887e-06
5:53714011 C A 0.255826 -8.3321e-06
5:53715831 T C 0.064644 6.0261e-05
5:53717252 T C 0.070587 -8.5435e-06
5:53720626 A G 0.655251 4.8626e-05
5:53720786 G A 0.145202 3.4401e-05
5:53728808 C T 0.085865 4.0094e-05
5:53730534 C A 0.065858 5.4107e-06
5:53732835 C T 1.418010 8.2963e-05
5:53738967 T C 0.641638 2.0438e-05
5:53741588 A G 0.279303 -2.1532e-06
5:53744075 G A 0.041845 -6.7941e-05
5:53745470 T G 0.598676 1.0687e-05
5:53746278 T C 0.044289 -2.9859e-05
5:53747669 C G 1.289245 -2.3650e-05
5:53749085 T C 0.275022 -2.9263e-05
5:53751901 A G 1.190764 -2.6013e-05
5:53751988 C T 1.237773 -2.6913e-05
5:53754925 A G 1.942659 -2.0233e-06
5:53755199 C T 0.039271 2.6738e-05
5:53755627 A G 0.149026 2.9081e-05
5:53757512 A G 0.036593 -2.9564e-05
5:53758329 A G 0.024253 -1.0066e-05
5:53765965 C T 0.730145 -1.1139e-05
5:53771189 G A 0.648766 -2.4905e-05
5:53775024 C G 1.792394 2.7761e-06
5:53775566 T G 0.334219 1.3867e-05
5:53778130 G A 0.981846 -1.1744e-05
5:53787568 G A 1.616788 -1.2199e-05
5:53808043 A G 0.162824 -2.4625e-05
5:53810795 A G 0.158909 -8.7664e-06
5:53810830 G T 0.061934 -1.0532e-05
5:53814394 C T 1.954549 3.2013e-06
5:53815066 A C 0.780099 -2.2146e-05
5:53815219 A G 0.090442 2.0239e-05
5:53815240 C G 0.520134 2.9002e-05
5:53815495 C A 1.099984 -4.7307e-05
5:53815560 C A 0.333982 1.8339e-05
5:53820872 A G 0.086569 1.4703e-05
5:53821231 T C 0.154641 -6.2855e-06
5:53823704 T C 0.072544 -4.2413e-06
5:53837568 A C 0.092399 1.7274e-05
5:53843527 C T 0.305286 -2.3351e-05
5:53846771 G T 0.219457 -2.1904e-05
5:53847677 A G 0.290897 5.1589e-05
5:53850293 C T 0.399551 1.0782e-04
5:53853327 A G 0.646653 2.6814e-05
5:53865607 G A 1.177410 5.1431e-05
5:53866672 C A 0.244888 -4.8809e-05
5:53873836 G T 0.050696 -1.5643e-05
5:53874543 A G 0.064293 -1.3665e-05
5:53874591 T C 0.043660 2.6855e-05
5:53879213 T G 0.145439 -2.2470e-05
5:53885216 T C 0.398363 7.3607e-05
5:53885262 C T 0.106080 2.1326e-05
5:53889199 G A 0.307467 -2.6873e-05
5:53889275 A G 0.040966 -2.1552e-05
5:53892256 A C 0.155021 -1.4735e-05
5:53902339 A G 1.948271 -8.1845e-06
5:53912253 G A 0.250263 4.1897e-06
5:53914687 A C 1.353399 -9.8550e-06
5:53920469 C T 0.422324 1.4452e-05
5:53929893 A G 0.154716 -9.6188e-06
5:53933170 T C 0.292102 -1.6653e-05
5:53935686 T C 0.887003 1.3176e-05
5:53935743 A G 0.207158 9.4272e-06
5:53935883 T C 0.068234 -7.9570e-06
5:53936917 A G 0.095700 1.8014e-05
5:53939283 A C 0.049080 5.2169e-06
5:53940980 A G 0.443808 4.7265e-06
5:53943268 A G 1.349829 -8.6132e-06
5:53951043 T C 0.070532 -6.2674e-06
5:53953688 C T 0.063407 2.4749e-07
5:53954092 A C 0.057354 -3.1497e-05
5:53962772 T C 1.729486 1.2808e-05
5:53963971 C T 0.985378 -1.0526e-05
5:53971660 A G 0.042059 -6.7564e-06
5:53979211 T C 1.884780 1.1720e-05
5:54000021 T G 0.319746 2.9676e-05
5:54002871 C T 0.304871 -2.3569e-05
5:54003452 A G 0.030848 1.4619e-05
5:54005176 A G 0.050336 1.8178e-05
5:54011005 A G 0.230038 -7.6347e-06
5:54016510 G A 0.533169 -1.2025e-05
5:54022788 G A 0.080026 -8.8233e-06
5:54025811 T C 1.214471 -2.8100e-05
5:54028587 T C 0.023561 2.4545e-05
5:54029142 T G 1.621848 -9.6321e-06
5:54032140 T C 0.840640 9.4337e-06
5:54032382 A C 0.087485 5.9751e-06
5:54033719 C T 1.102195 -1.1043e-05
5:54035460 T C 1.084015 -4.9475e-06
5:54037611 A G 0.064430 1.5332e-05
5:54039425 T C 1.656559 -1.1994e-05
5:54042403 A G 0.279988 -1.3733e-06
5:54043585 C T 0.021315 -1.6063e-05
5:54050609 C T 0.150817 1.7541e-05
5:54051157 A G 0.117382 2.0682e-05
5:54053955 G T 0.035814 2.4529e-06
5:54058698 A G 0.057948 4.8490e-05
5:54060101 C T 0.118216 2.0079e-05
5:54061791 T C 0.039119 1.9506e-05
5:54064917 C T 0.177167 5.9420e-05
5:54065337 C T 0.084213 -6.4106e-05
5:54067240 T C 0.124854 -5.1798e-07
5:54068792 A G 0.097287 1.2269e-05
5:54071695 T C 0.046428 3.3716e-05
5:54091136 A G 0.601950 7.7813e-06
5:54092737 G A 0.097966 1.2615e-04
5:54106378 G A 1.827591 -4.2525e-05
5:54107036 T G 0.245527 -5.0301e-05
5:54107810 G C 0.026759 9.6933e-06
5:54107894 A G 0.057704 4.2595e-05
5:54117762 A G 0.605953 8.7896e-06
5:54125338 A G 0.045039 1.0932e-06
5:54131513 G A 0.094181 -4.8904e-05
5:54136861 A G 1.959177 -2.6383e-05
5:54147595 A G 0.051758 2.6247e-06
5:54147715 A C 0.065309 5.8735e-05
5:54151890 G A 1.868466 5.9209e-06
5:54159081 T G 0.094262 2.0659e-05
5:54169170 A G 0.033396 -4.6475e-05
5:54170161 T C 1.220184 -3.0110e-05
5:54176258 A G 0.055809 9.3431e-06
5:54176331 G A 0.558568 1.4443e-05
5:54176976 G A 1.888071 -3.5552e-06
5:54181886 A G 0.031903 1.8086e-05
5:54191031 T G 0.181065 3.4500e-05
5:54191244 G A 0.078809 3.4053e-05
5:54193154 A G 0.078728 3.9585e-05
5:54196948 C A 0.042131 9.3796e-06
5:54197285 T C 0.041819 2.0465e-06
5:54197347 G A 0.062284 2.0137e-05
5:54200299 T G 0.275032 2.3139e-05
5:54200414 T C 0.049879 -1.9326e-05
5:54201566 A G 0.476757 -3.0712e-05
5:54206107 A G 0.147425 2.7656e-06
5:54206696 T C 1.585553 2.6529e-05
5:54211050 T C 0.722125 -2.3583e-05
5:54224443 G A 0.122926 -4.0183e-05
5:54229845 A C 0.458580 2.6953e-05
5:54232607 T C 1.016002 -2.9128e-05
5:54232659 A G 0.397873 1.7931e-05
5:54233119 G A 0.716630 -1.0794e-05
5:54234022 A G 1.333814 2.2715e-05
5:54242094 G A 0.770381 1.5682e-06
5:54242191 G A 0.087053 1.8549e-05
5:54247304 A G 0.041284 1.7992e-05
5:54249529 G T 1.353506 3.8140e-05
5:54252345 C T 1.126743 3.1743e-05
5:54253094 C T 0.529388 -4.5269e-05
5:54254134 T C 0.036801 -2.0930e-05
5:54254599 A G 0.342207 1.0082e-05
5:54255787 T C 0.046649 -7.6635e-06
5:54256773 T G 0.040086 1.6168e-05
5:54259475 A C 0.058633 1.1376e-05
5:54260704 A G 1.003282 -3.8781e-06
5:54264056 T G 0.083431 -1.3907e-05
5:54265160 A G 0.333616 1.7766e-05
5:54265168 G A 0.126081 -1.2212e-05
5:54265606 C G 0.220379 -2.1825e-05
5:54271578 T C 0.066169 -5.3443e-05
5:54273279 C T 0.022714 -2.4877e-05
5:54274874 T C 1.054329 1.7309e-05
5:54277826 T C 0.028044 -1.9344e-05
5:54279164 G T 0.489065 2.6908e-05
5:54282141 A G 0.030069 -2.1748e-05
5:54284536 A G 0.102448 2.0737e-05
5:54286050 T C 0.355015 -1.3622e-05
5:54299597 G A 0.040281 -1.3795e-05
5:54302005 C T 0.518313 2.0313e-05
5:54302098 C G 0.203461 -9.7549e-06
5:54308622 A G 0.648980 -1.2792e-05
5:54316028 C T 0.413817 3.3797e-07
5:54326830 A G 0.587030 -1.4322e-05
5:54329913 C T 0.395731 8.1828e-06
5:54330135 A G 0.535795 4.0408e-05
5:54366234 C T 0.042017 7.5549e-07
5:54378505 C T 0.397724 -1.6072e-05
5:54386583 C A 0.032624 -1.8613e-05
5:54387652 G A 0.262740 -1.4348e-05
5:54406118 G A 1.958022 -3.4534e-06
5:54410120 C A 1.958145 -1.0451e-05
5:54411825 A G 0.383550 -1.5001e-05
5:54414831 T C 0.125295 -1.2397e-05
5:54417835 T C 0.083470 1.5237e-05
5:54437390 G A 0.312154 -3.4507e-05
5:54439466 A G 1.663093 -3.1076e-06
5:54439892 G A 1.350828 1.9130e-05
5:54442124 A G 0.041092 -6.9148e-06
5:54452264 A G 0.098154 1.6752e-05
5:54453668 A C 0.077179 3.6587e-05
5:54459961 G A 1.647471 1.9861e-05
5:54468450 C T 0.029696 1.0367e-05
5:54470075 T C 1.480252 2.0294e-05
5:54487446 G A 0.201627 -1.5574e-05
5:54488978 A G 1.634111 9.6028e-07
5:54491351 C T 0.033546 2.5531e-05
5:54491464 A G 0.420649 2.2672e-05
5:54503782 A G 0.097284 1.5115e-05
5:54513338 T C 0.057841 -8.6898e-06
5:54523849 C T 0.063199 4.5965e-05
5:54533872 A G 1.826011 3.8803e-05
5:54540122 C T 0.030261 -2.4415e-05
5:54546811 A G 0.033828 3.1513e-05
5:54548730 G A 0.061726 2.0303e-06
5:54553132 T C 0.188819 4.2109e-05
5:54573380 A G 0.048736 1.9269e-05
5:54601148 C G 0.089682 2.0026e-05
5:54602446 C T 0.020423 -1.3462e-05
5:54603856 T C 0.025571 -3.4054e-05
5:54608063 C A 0.053923 1.8056e-05
5:54642159 A G 0.032961 -2.0140e-05
5:54650738 T C 0.059483 -1.6189e-05
5:54651510 G C 0.102747 1.0710e-05
5:54679960 G A 0.078322 2.1814e-05
5:54681788 A G 0.031731 -3.8329e-05
5:54697445 G A 0.048496 -3.5287e-05
5:54702185 A G 0.354022 -2.7747e-06
5:54721982 A G 0.190472 4.5108e-05
5:54742941 A G 1.241687 -3.1055e-06
5:54753045 G T 1.823197 5.5102e-05
5:54761894 T C 0.034312 1.8929e-05
5:54764768 A G 0.033361 2.8566e-05
5:54778053 T C 1.553868 2.9194e-05
5:54781226 A G 0.556653 5.7758e-06
5:54783384 T C 0.062482 4.4531e-06
5:54786796 C T 0.022666 3.3389e-05
5:54796795 G T 1.759934 2.1939e-05
5:54801136 A G 0.186791 -1.5435e-05
5:54801396 T C 0.124500 -3.6707e-05
5:54804870 A G 0.053212 1.3476e-05
5:54810847 A C 1.792871 4.2588e-05
5:54822325 C T 0.173191 -3.2202e-05
5:54828112 T C 0.063862 6.5056e-06
5:54830502 T G 0.115298 1.5951e-05
5:54836623 G A 0.032507 -1.8517e-05
5:54840048 G A 0.106067 -1.9202e-05
5:54846973 A C 0.028407 1.9760e-05
5:54847837 A G 1.754349 1.6767e-05
5:54853491 G A 1.810733 2.1895e-05
5:54865551 C T 0.165135 -3.8165e-05
5:54872229 C A 0.043634 1.0832e-05
5:54875243 A C 1.324235 1.9664e-05
5:54889265 C T 0.335979 -9.7651e-06
5:54898346 C T 0.063342 2.1884e-06
5:54899194 A G 0.067753 5.3931e-06
5:54906367 G A 1.393767 3.1098e-05
5:54914457 T A 1.775278 3.6946e-05
5:54925854 C T 0.032007 -1.7265e-05
5:54932734 G A 0.036369 1.4847e-05
5:54941617 G A 0.037496 1.4957e-05
5:54954478 C T 0.378366 -7.9918e-06
5:54976988 G A 0.203880 2.8208e-06
5:54986218 G A 1.332499 2.6075e-05
5:54990425 G A 0.032523 -1.5802e-05
5:55001899 A G 1.380223 3.9947e-05
5:55007837 T C 1.295042 2.1615e-05
5:55010392 G A 0.087316 3.0077e-05
5:55016978 A G 1.535500 -9.2980e-06
5:55025311 A C 0.076212 9.7061e-06
5:55028160 C T 1.922843 2.3185e-05
5:55028393 G A 0.258228 -3.1675e-05
5:55032243 A C 0.077163 -1.8307e-05
5:55045907 G A 0.103328 -3.3041e-05
5:55046489 G A 0.225001 1.5587e-05
5:55051338 G C 0.620816 -1.5803e-05
5:55061273 G A 0.040359 1.1229e-05
5:55062399 C T 0.348618 4.3511e-06
5:55062764 C T 0.505102 -3.5826e-05
5:55066957 C T 0.161405 -2.8915e-05
5:55067482 T C 0.031731 -1.5557e-05
5:55072105 A G 0.020488 -1.0283e-05
5:55080769 A G 0.265820 -4.8581e-05
5:55081694 G A 0.231989 -5.7942e-05
5:55084986 A G 0.089747 -8.3722e-06
5:55085630 G A 1.925710 2.1104e-05
5:55098021 C T 0.059051 -1.9969e-05
5:55105716 C A 0.143621 -4.6546e-06
5:55108598 C T 0.123913 -1.2007e-05
5:55123018 T C 0.030293 5.4711e-06
5:55128163 G A 1.906488 1.5951e-05
5:55129428 G A 0.419254 -2.1916e-05
5:55132411 T C 0.106720 -2.0172e-05
5:55136432 C T 1.403187 1.4048e-05
5:55147452 A G 0.020653 -2.1038e-05
5:55158830 G A 0.140531 -2.4259e-05
5:55162833 G A 0.034964 -3.4889e-06
5:55167146 C T 1.091675 5.1520e-06
5:55168132 G A 0.040372 -2.2429e-05
5:55178976 A G 0.078637 -6.7931e-05
5:55179387 A G 0.046610 -2.4835e-05
5:55189100 T G 0.043867 2.1285e-05
5:55191416 A G 0.093688 9.1896e-06
5:55196275 G A 0.481849 8.6365e-06
5:55199643 T G 0.040200 -2.5608e-05
5:55206444 A G 0.606901 -3.8540e-05
5:55207582 T C 0.466493 9.4304e-05
5:55210440 A G 1.592220 1.4229e-05
5:55216836 A G 0.166845 1.2458e-05
5:55219484 G A 0.056679 -3.8157e-05
5:55221681 C G 0.117772 -2.0164e-05
5:55223929 C T 0.700917 9.0536e-06
5:55226602 C T 0.130729 -1.8472e-05
5:55236006 C T 0.140674 -1.0859e-05
5:55246984 G A 0.061846 -7.8842e-05
5:55248135 T C 0.050713 -1.9019e-05
5:55251828 T C 0.032913 6.5863e-06
5:55251931 C G 0.240538 -1.4854e-05
5:55257708 A G 0.048869 3.0981e-06
5:55265047 A G 0.064264 2.5268e-05
5:55271621 G A 0.266664 -3.8403e-05
5:55272085 C G 0.023620 -6.9268e-06
5:55288899 A G 0.076868 -7.0332e-06
5:55297299 A C 1.858741 9.0832e-06
5:55299869 G A 0.568334 -2.4959e-05
5:55323506 A G 0.436369 -2.9001e-05
5:55333925 A G 1.316130 -1.7773e-05
5:55337167 A C 0.897151 -1.1666e-05
5:55338125 T G 0.034477 -4.4785e-05
5:55350083 G A 0.164463 -4.1594e-05
5:55351594 G A 0.031082 2.8638e-05
5:55352102 A G 0.298233 9.2196e-06
5:55352143 T C 0.409445 -6.2122e-06
5:55352823 G C 0.187599 -1.6838e-05
5:55355867 T C 0.526171 -4.0295e-05
5:55356747 C T 0.195759 1.1012e-05
5:55363835 C T 0.237474 2.0069e-05
5:55368726 G T 0.532588 -2.7643e-05
5:55372927 T C 0.891184 -1.1193e-05
5:55384379 G A 0.141432 -1.2192e-05
5:55384562 A G 0.349627 -1.4801e-04
5:55385145 A C 1.483067 2.8595e-05
5:55389502 T G 0.103136 -5.2680e-05
5:55390288 G C 0.445610 -8.3918e-05
5:55392955 C A 0.051024 8.9120e-06
5:55392980 G C 0.020059 -1.0437e-05
5:55397691 C T 0.532111 -7.2298e-05
5:55401598 G A 0.595106 -5.4432e-05
5:55402013 A G 0.110780 1.1672e-05
5:55406423 A G 0.050463 1.2191e-05
5:55407542 T C 0.509851 -5.9526e-05
5:55408595 T C 0.082334 -3.0244e-06
5:55411100 T C 0.809106 4.2356e-05
5:55412085 T C 0.193214 3.4135e-06
5:55416979 T C 0.034471 -1.3623e-05
5:55417599 T C 0.108329 1.8837e-05
5:55419106 A G 0.074524 -4.1122e-05
5:55419913 T C 0.042621 -6.1127e-07
5:55420756 G A 1.170260 1.2178e-05
5:55421064 G A 0.140155 1.9174e-05
5:55423372 A G 0.035237 3.4803e-05
5:55423845 T C 0.066841 -6.0311e-06
5:55424472 G A 0.705023 -6.5461e-06
5:55426163 T C 0.245745 -9.3974e-06
5:55428838 C T 0.232197 7.7580e-06
5:55432248 C G 0.450186 -2.6153e-05
5:55438580 A C 0.407582 -7.4299e-05
5:55444040 T C 1.439735 -1.7348e-05
5:55444120 A G 0.021958 -7.1945e-06
5:55444683 A G 0.750545 -6.1655e-05
5:55445129 C T 1.273052 -4.8624e-05
5:55448425 T C 0.551284 2.9945e-05
5:55455600 T C 0.073281 -4.6359e-05
5:55455645 C G 0.295065 -3.5829e-05
5:55457939 C G 0.104045 1.7618e-05
5:55459364 G T 1.323658 -3.4742e-05
5:55464522 G A 0.227120 4.5602e-05
5:55465914 T C 0.130745 4.7284e-05
5:55473321 G A 0.130696 2.8091e-05
5:55479045 T C 0.052926 1.4845e-05
5:55479882 A G 0.046967 -3.1573e-05
5:55489812 C T 0.056088 -7.8964e-07
5:55496271 A G 0.119823 1.7570e-05
5:55497402 A G 0.343438 -2.5839e-05
5:55509466 C T 0.434132 -1.6431e-05
5:55512537 G A 0.051161 -3.8305e-06
5:55528267 A C 0.511792 -2.1356e-05
5:55536488 A G 0.562190 -4.1099e-06
5:55541671 G T 0.070421 2.9941e-05
5:55550264 G A 0.053043 2.9372e-05
5:55560027 G T 0.972800 -1.2358e-05
5:55563484 G C 0.060122 2.5050e-05
5:55566866 A C 0.907254 1.8916e-05
5:55567205 T C 0.573122 -1.2638e-05
5:55567581 A G 0.544471 -1.0386e-05
5:55567749 C A 1.896728 3.4030e-05
5:55568796 A G 0.370443 -3.6617e-06
5:55569469 G A 0.535266 -6.9467e-06
5:55574191 A G 0.332340 -5.1870e-07
5:55576016 A G 0.993862 2.2668e-05
5:55579285 T C 0.034821 -1.1235e-05
5:55579422 G A 0.076475 -6.8461e-07
5:55579678 C G 0.126672 -3.7047e-06
5:55587868 C T 1.352691 1.8358e-05
5:55590201 T C 0.232625 -1.2077e-05
5:55597295 T C 0.196778 1.1281e-06
5:55599891 A G 0.048320 -2.3064e-05
5:55602029 G A 0.344058 1.5080e-05
5:55602209 T C 0.264645 -4.7083e-06
5:55603036 G T 0.296026 -1.2358e-05
5:55615552 T C 0.059684 3.2878e-06
5:55626681 G T 0.053504 -5.7498e-06
5:55633137 C T 0.248591 -8.4000e-06
5:55638478 G A 0.056117 -8.9297e-06
5:55642843 C T 0.482145 -1.9243e-05
5:55643774 C T 0.983631 8.8133e-06
5:55647811 T C 0.056451 -3.7451e-06
5:55648949 G A 0.075936 -1.8242e-05
5:55649106 T G 0.111582 -1.0147e-05
5:55651761 G A 0.287058 7.4383e-06
5:55653508 A G 0.038723 -1.6793e-05
5:55655396 T C 0.339312 9.8779e-06
5:55660279 C G 0.055500 -5.6663e-06
5:55660376 G A 0.040527 -1.0519e-05
5:55661690 A C 0.786266 -1.1524e-05
5:55667286 T C 0.350169 -2.7376e-05
5:55671714 C T 0.065747 3.9716e-05
5:55673940 G A 0.131768 2.7522e-06
5:55673992 T C 0.032595 3.4907e-06
5:55674184 T C 0.626344 -3.8685e-05
5:55674277 C T 0.071613 5.6641e-06
5:55679060 A G 0.107401 1.1716e-05
5:55679090 T C 0.250250 -3.1247e-05
5:55680256 A G 1.905852 -2.9746e-05
5:55682838 A C 0.068287 -1.8970e-05
5:55684799 G A 1.906699 -3.6144e-05
5:55685444 T G 0.057519 7.4879e-06
5:55692939 C T 0.720242 -1.1447e-05
5:55700252 T C 0.053670 1.0173e-06
5:55705457 C T 1.142690 6.2997e-05
5:55706045 A G 0.061297 2.7075e-06
5:55710331 C T 0.578338 6.2126e-05
5:55721749 C T 1.300352 -5.0258e-05
5:55725213 A G 1.896487 -9.4411e-06
5:55733940 C T 0.125312 -6.9211e-05
5:55735846 G A 0.653612 2.1248e-05
5:55739061 A G 1.673976 -1.1206e-05
5:55739268 G A 1.365723 9.3820e-06
5:55746342 T C 0.126597 -7.0802e-06
5:55747132 T G 0.282400 1.2366e-05
5:55747502 A C 0.071863 -3.0067e-06
5:55749615 A G 0.134578 3.1564e-06
5:55756185 T C 0.038616 -2.6190e-05
5:55756394 T C 0.368450 4.9859e-05
5:55757933 C T 0.243661 -2.3250e-05
5:55765448 T G 0.783215 6.6138e-06
5:55766875 G A 1.380524 2.1714e-05
5:55767865 T G 0.275587 1.4936e-05
5:55770154 A G 1.051936 1.6471e-05
5:55770850 T C 0.032984 3.0320e-06
5:55776584 T C 0.117544 1.0021e-05
5:55780435 C T 0.124568 -1.8055e-05
5:55781913 A G 0.047337 -3.6815e-05
5:55782130 C T 0.165953 -1.8511e-05
5:55788732 C T 0.242294 -1.1914e-05
5:55788945 A C 0.187560 1.2534e-05
5:55789840 A G 0.060152 -3.9197e-05
5:55792288 T C 0.035136 -9.6148e-06
5:55792645 C T 0.475997 -3.0706e-05
5:55793006 T C 0.390888 1.0916e-05
5:55795788 C T 0.056062 -1.2007e-05
5:55796854 C A 0.132806 -2.6726e-05
5:55799508 A G 0.041014 -7.0406e-05
5:55803929 G A 0.249400 -9.4114e-06
5:55807370 T C 1.493138 1.0652e-04
5:55807424 C A 0.023276 -1.4493e-05
5:55807498 A G 0.025350 4.0014e-06
5:55808214 G A 0.133137 5.6182e-06
5:55814890 A G 0.100186 -5.6323e-06
5:55815125 C T 0.095158 2.8144e-05
5:55815503 T G 1.968921 2.7900e-05
5:55818093 C T 0.327965 -6.0823e-05
5:55820249 G A 0.042699 -7.6011e-05
5:55821031 G T 1.130099 5.0981e-05
5:55825904 A G 1.776772 1.3250e-05
5:55828080 T C 0.040290 -2.8590e-06
5:55828636 T C 1.643430 2.1486e-05
5:55828785 A G 0.261640 1.8958e-05
5:55829376 T G 0.943990 3.8265e-05
5:55829497 A G 0.059642 3.7790e-05
5:55830865 T C 0.671347 -1.2586e-05
5:55831021 G A 0.282082 -3.2317e-05
5:55832217 A G 0.728243 -1.9457e-06
5:55834422 A G 0.027930 -1.0900e-05
5:55840393 A C 0.027956 3.9277e-06
5:55843895 T C 0.051284 -6.5522e-06
5:55845916 G A 1.223770 4.7618e-05
5:55846806 A G 0.248400 2.6394e-05
5:55846975 A G 0.027421 2.1857e-07
5:55849742 C T 0.029148 -1.2722e-05
5:55854153 T C 0.278011 6.2970e-06
5:55858764 T C 0.078883 1.2934e-06
5:55860866 T G 0.401798 4.5393e-05
5:55861894 A G 0.400580 4.9568e-05
5:55862106 C G 0.139220 -1.5091e-05
5:55862596 G A 0.733057 -3.7454e-06
5:55869622 A C 0.037772 -1.8057e-05
5:55874237 G T 0.050778 -1.9178e-05
5:55874891 T C 0.060898 1.9429e-05
5:55878680 G A 0.282958 4.8413e-05
5:55878858 G C 1.414466 2.8989e-05
5:55880301 C G 0.231061 2.2710e-05
5:55884741 G T 0.092500 1.3397e-05
5:55888986 C A 0.424187 1.9029e-05
5:55892197 C A 0.063394 1.0485e-05
5:55897152 T C 0.421727 6.7593e-05
5:55898777 A G 0.150201 -1.2801e-05
5:55903787 T C 0.198898 -3.4209e-05
5:55905734 A G 0.071587 -4.9892e-06
5:55910973 C T 0.047882 7.6047e-06
5:55913197 T C 0.227133 -1.3492e-06
5:55915617 A C 1.966334 3.5574e-05
5:55916925 T C 0.024902 3.2820e-05
5:55917733 T C 0.021539 1.0787e-06
5:55920862 C T 0.735763 3.9512e-05
5:55927726 C T 0.157322 -2.4058e-06
5:55928124 G A 0.283374 -2.0206e-04
5:55928303 G A 0.033270 -5.5297e-06
5:55929160 A G 0.157692 -1.7704e-05
5:55929388 A G 0.419935 2.2535e-05
5:55930580 G A 1.285009 9.0752e-06
5:55934119 A G 0.067906 6.7157e-06
5:55934534 C T 0.054611 -1.1646e-05
5:55934938 T C 0.411389 1.7771e-05
5:55942947 C G 0.114139 1.1587e-05
5:55946174 A G 1.137259 4.2265e-05
5:55951138 C T 0.661934 3.2380e-05
5:55953400 T G 0.160386 4.1928e-05
5:55965964 C T 0.263584 1.2233e-05
5:55968018 C A 1.594213 1.8315e-05
5:55968209 A G 0.030942 -5.1974e-05
5:55969146 C T 0.033260 -4.7388e-05
5:55970422 C T 0.451163 -3.8493e-05
5:55972578 C A 0.189939 4.7185e-05
5:55973059 C T 0.058850 3.6900e-05
5:55978422 C T 0.063407 3.0734e-05
5:55980650 A G 0.596326 -1.1708e-05
5:55983585 A C 0.295513 1.8948e-05
5:55984025 T C 0.285159 8.8639e-06
5:55985778 T C 0.030874 2.1328e-06
5:55986057 C A 0.084940 1.4924e-05
5:55989823 A C 0.082733 1.4635e-05
5:55994713 T C 0.040391 7.0653e-05
5:55995035 G T 0.154816 2.0012e-06
5:55995669 G A 0.084378 1.6582e-05
5:55998242 T C 1.283796 1.6615e-05
5:56001359 A G 0.027904 5.6460e-06
5:56006959 C A 0.104996 -5.6306e-06
5:56010465 A C 0.172255 -2.5457e-05
5:56023083 G T 0.325719 4.2292e-05
5:56026473 T C 0.040641 1.4698e-05
5:56030717 C T 0.062359 -1.1839e-05
5:56031884 A C 1.432860 -1.0335e-05
5:56033307 A G 0.034149 8.5244e-05
5:56036982 C T 0.099686 -2.0382e-06
5:56038219 G A 0.061762 1.6536e-05
5:56045110 T C 0.196710 6.1882e-05
5:56056471 G A 0.042209 3.2227e-05
5:56060400 T C 0.106294 1.7444e-06
5:56062614 T C 0.324735 -2.6403e-05
5:56066812 G A 0.022458 1.9047e-05
5:56088292 A G 0.092146 -2.2883e-06
5:56099603 T C 0.027207 3.6469e-05
5:56105996 G A 0.152547 5.0002e-05
5:56113850 T G 1.304841 -2.2098e-05
5:56132180 A G 0.035996 4.4061e-06
5:56141033 G A 0.079036 -5.6133e-05
5:56148116 A G 0.036048 1.2244e-05
5:56152795 A G 0.106914 -5.1733e-06
5:56166195 A G 0.112617 -5.6105e-06
5:56167987 G A 0.091623 -5.3845e-06
5:56177443 A G 1.452864 -2.1860e-05
5:56177743 A G 1.654540 1.8352e-05
5:56177843 G C 0.045464 -2.3713e-05
5:56180170 T C 0.065952 -9.0691e-06
5:56187075 A G 0.097290 2.5955e-05
5:56193199 G A 0.027508 5.7890e-07
5:56205357 G A 1.696564 2.0936e-05
5:56207123 A T 1.539927 -7.0367e-06
5:56209735 G A 0.669663 3.0715e-05
5:56210256 C T 0.060304 -9.3956e-06
5:56213672 A G 1.302034 -1.5332e-05
5:56224192 A G 0.044773 1.5293e-05
5:56225769 C T 1.508244 1.2131e-05
5:56235512 T C 0.162324 -2.1278e-06
5:56246208 A G 0.046896 -2.3735e-05
5:56248633 T G 0.048736 3.0995e-06
5:56254485 T G 0.206282 -4.7514e-05
5:56256483 T C 0.123841 1.4818e-06
5:56257515 C T 0.709190 1.0999e-05
5:56259593 G T 0.047305 1.4270e-05
5:56261196 A C 0.046526 2.8814e-06
5:56273400 C T 1.586842 2.9205e-05
5:56273693 A G 1.330208 -8.9136e-06
5:56277932 G A 0.073193 3.4780e-05
5:56279658 G T 0.049233 -4.4824e-06
5:56284519 G A 0.121173 -9.5402e-06
5:56285684 T C 0.253174 4.0188e-05
5:56285937 C T 0.110361 -7.0166e-06
5:56289473 A C 0.806945 -6.2562e-05
5:56291606 A G 0.034003 1.3382e-05
5:56301157 T C 0.891203 -3.9859e-05
5:56305261 C A 0.184762 -3.8312e-05
5:56305266 T C 0.533302 -1.4701e-05
5:56309839 C T 0.028901 -1.5430e-05
5:56313489 T C 0.048431 1.3954e-05
5:56313924 A G 0.348563 -1.7115e-06
5:56325380 A G 0.201141 -6.8551e-05
5:56326081 G A 0.389963 -1.1066e-05
5:56326354 T C 0.291586 -1.7757e-05
5:56327623 G C 0.071304 4.6326e-06
5:56331390 T C 0.033490 8.2277e-06
5:56331771 C T 0.020864 5.6621e-06
5:56332053 G T 0.206123 -1.4179e-05
5:56333088 A C 0.080847 1.0177e-05
5:56333433 T C 0.622845 5.7322e-06
5:56333946 C T 0.755648 -4.9592e-07
5:56335027 T C 0.055705 -3.0032e-05
5:56336189 T G 0.251422 -4.1578e-05
5:56338010 T C 0.165677 -3.4516e-05
5:56339063 G A 1.944905 6.4303e-06
5:56340739 C T 0.312086 -1.2276e-05
5:56342728 A G 0.367314 1.3249e-05
5:56343247 G A 0.417728 -1.7702e-05
5:56344425 T C 0.039083 4.9709e-06
5:56344981 A G 0.241905 5.8995e-06
5:56345122 A G 0.043815 -8.8234e-06
5:56352591 G A 0.057597 -3.6821e-05
5:56355056 C T 1.143767 -4.6112e-05
5:56357091 T C 0.038340 -8.9739e-06
5:56357455 C T 0.046857 -3.4316e-06
5:56359779 A G 0.081220 5.4609e-05
5:56362973 C T 0.095080 -3.7742e-05
5:56364124 T C 0.452429 5.4690e-06
5:56380977 C T 0.144611 -4.7048e-05
5:56382328 G A 1.572336 -2.2953e-05
5:56385064 T C 0.053137 -2.9696e-05
5:56385429 A G 0.042196 -2.0666e-05
5:56390713 T C 0.114318 8.0905e-06
5:56409545 T C 0.266430 1.0486e-05
5:56411555 T A 0.041650 -1.5830e-05
5:56412370 G A 1.503596 -8.3408e-06
5:56415072 C T 0.954318 -8.2899e-06
5:56416945 G A 0.024590 4.8470e-06
5:56424121 T G 0.029917 -2.9193e-05
5:56430330 A C 0.918864 -2.2551e-06
5:56448431 C A 0.031160 -6.2548e-06
5:56454947 T C 0.057928 1.3638e-05
5:56455984 T C 0.059580 -2.0135e-05
5:56462218 C T 0.304971 -2.4331e-05
5:56480360 G A 0.648659 2.3570e-05
5:56495540 A G 0.172947 -3.2693e-05
5:56513502 A G 0.056088 1.3963e-05
5:56529081 A G 0.046156 1.9067e-05
5:56536186 T A 0.217110 -1.4955e-05
5:56542226 G A 0.025233 -9.2824e-06
5:56555060 T C 0.030667 -1.1122e-05
5:56558225 A G 0.080000 5.9594e-06
5:56558949 A G 0.078065 2.1715e-05
5:56567494 C A 0.054331 -1.6695e-05
5:56582269 G A 0.069428 2.7189e-05
5:56588810 T C 0.514048 1.0960e-05
5:56590586 A G 0.082207 4.6807e-05
5:56592970 T C 0.030819 -1.4155e-05
5:56594919 T G 0.167420 -1.0214e-05
5:56595742 T C 0.626899 1.4419e-05
5:56603520 T A 0.073226 1.1635e-05
5:56611440 T C 0.055478 -2.9676e-05
5:56612389 G A 1.954120 6.2417e-06
5:56613090 C A 0.043718 2.7140e-06
5:56616664 T C 1.268173 -1.0894e-06
5:56617033 C T 1.407737 1.1160e-05
5:56622492 A G 0.208366 -7.9613e-06
5:56623761 T C 1.294159 -1.7287e-05
5:56631872 G T 1.662385 -7.9130e-06
5:56636059 T C 1.929738 1.2588e-05
5:56639058 A G 0.272607 1.2078e-05
5:56642863 G A 0.037574 -2.0807e-06
5:56655347 A G 0.027414 1.2798e-05
5:56659057 G A 0.925450 -5.3735e-06
5:56663771 C T 0.030335 4.9275e-06
5:56671458 T C 0.068724 1.3795e-05
5:56680861 T C 0.189871 -4.9655e-06
5:56681358 C T 0.069740 -2.6449e-05
5:56684180 T C 0.027210 1.2212e-05
5:56684845 C A 0.040239 1.6884e-06
5:56698899 T G 0.159575 -7.9858e-06
5:56706566 A G 0.064991 -2.3089e-06
5:56727379 G A 0.318743 -2.5336e-05
5:56728348 G T 0.048642 -2.6447e-05
5:56730670 A C 0.877022 8.1798e-06
5:56734046 C A 0.231157 1.1480e-05
5:56751630 T G 0.039281 1.0827e-05
5:56753728 A G 0.377749 -1.2233e-06
5:56754596 G A 1.905946 2.3487e-06
5:56755139 C T 0.196025 1.9256e-06
5:56774441 T G 0.811891 -6.5753e-06
5:56785096 T C 0.128678 2.4956e-05
5:56785672 G T 0.176553 -3.0656e-06
5:56789655 G T 0.054270 -4.6408e-05
5:56794159 G A 0.376944 -1.8587e-05
5:56797320 A G 0.097855 8.9979e-06
5:56799445 T C 0.144072 1.8503e-05
5:56806699 C T 0.028846 -1.7697e-06
5:56811719 G A 1.503450 7.3488e-06
5:56811853 G A 0.354074 2.3843e-05
5:56815695 T C 0.057428 -1.9291e-05
5:56818832 A G 0.133640 2.0799e-05
5:56818931 A G 0.271430 -1.8813e-06
5:56829686 C T 0.036522 4.1003e-06
5:56836190 C T 0.047759 -7.9049e-06
5:56837495 A G 0.057581 -1.8971e-05
5:56853631 A G 0.312628 -3.4486e-06
5:56854456 G T 0.063079 9.0061e-06
5:56856744 C T 0.062781 2.2644e-05
5:56859262 T C 0.063024 4.6038e-06
5:56863619 A C 0.036301 -6.0262e-06
5:56865572 G T 1.652281 5.0575e-05
5:56865792 A G 0.616564 -7.8307e-06
5:56868081 T C 0.050294 -1.8037e-05
5:56869253 G C 0.176141 -1.1272e-05
5:56871053 T C 0.021744 -1.6543e-05
5:56873045 A G 0.024655 1.0421e-04
5:56877048 G A 1.851364 -1.3592e-05
5:56877324 A G 0.049447 1.3844e-05
5:56880023 A C 0.143498 -1.1485e-05
5:56881357 C T 0.588715 2.3002e-05
5:56883493 C A 0.042033 -1.2082e-05
5:56887297 A G 0.028391 -8.9672e-07
5:56889034 G A 0.256404 1.6692e-05
5:56892739 A T 0.040673 4.4930e-06
5:56892862 T C 0.331256 -3.8558e-07
5:56893050 T C 1.250902 3.2216e-05
5:56893288 T G 0.076611 -1.9982e-05
5:56894962 T C 0.206396 5.5338e-05
5:56901664 G A 0.173973 1.9360e-05
5:56914968 A G 0.076423 -5.8477e-05
5:56917496 T C 0.201910 6.6149e-05
5:56918154 C T 1.598173 1.8122e-05
5:56925529 C A 0.271896 4.0384e-05
5:56928624 C T 0.118599 -3.1481e-06
5:56929520 G A 0.041959 2.1903e-05
5:56932554 A G 0.795237 -1.3353e-04
5:56944366 C T 0.383452 -4.0562e-06
5:56947141 A G 0.486085 2.3928e-05
5:56949522 C T 1.388240 -1.5894e-05
5:56954182 A G 0.762724 1.2861e-05
5:56962806 C T 0.091831 -5.5535e-05
5:56971868 A T 0.089620 4.4894e-06
5:56973792 A G 0.063761 1.8149e-05
5:56983473 A C 1.814478 1.4645e-05
5:57002387 G T 0.092500 1.8715e-06
5:57006307 T C 0.043916 -2.8341e-06
5:57006839 G T 1.271059 1.0387e-05
5:57012521 C T 0.051398 -3.0576e-06
5:57016891 C T 0.058094 1.2465e-05
5:57018097 C T 0.038791 -1.0359e-05
5:57018744 G A 0.028135 -4.1633e-05
5:57043958 C G 0.090770 -1.0802e-04
5:57044866 C A 1.029180 3.0784e-05
5:57049829 C T 0.038904 -2.7548e-05
5:57052981 T G 0.983203 3.4251e-05
5:57053865 G C 0.139123 -2.5012e-05
5:57061814 G A 0.073119 -4.9906e-07
5:57066699 A G 1.552774 4.9399e-06
5:57068587 A G 0.042290 4.9040e-06
5:57069732 C T 0.070490 -2.8019e-06
5:57079334 T C 0.256453 2.2382e-05
5:57080169 C T 1.620579 2.0520e-05
5:57086338 C T 0.264522 -8.9613e-06
5:57086428 A C 0.234443 -2.2186e-05
5:57091157 T C 0.242382 -4.4247e-05
5:57111084 C T 0.938612 1.1368e-04
5:57133093 G A 0.028080 1.6227e-05
5:57149357 G T 0.292481 -2.0186e-05
5:57169823 T C 0.038947 -2.4600e-06
5:57174012 G A 0.140862 -6.8885e-07
5:57175422 C A 1.545792 4.7386e-05
5:57179493 T C 0.298609 -3.1217e-05
5:57182428 C G 0.320509 -2.9029e-06
5:57189117 G A 1.454740 8.7089e-05
5:57189995 C T 0.080363 3.3886e-05
5:57190102 C T 0.317192 -4.5241e-06
5:57193457 G A 0.062242 -3.0609e-05
5:57194420 G A 0.057626 -3.7541e-06
5:57194449 G A 0.104025 5.5946e-06
5:57194537 T C 1.610329 3.0926e-05
5:57201338 C T 0.184937 -1.6678e-05
5:57203732 T C 0.171100 -2.4453e-05
5:57209095 C T 0.083746 6.6585e-05
5:57209665 C A 1.910613 6.2803e-06
5:57226249 A G 0.040878 -3.6894e-05
5:57226733 T G 0.061661 1.5508e-06
5:57228721 C T 1.252314 1.1419e-05
5:57254667 G A 0.241863 1.5285e-05
5:57256854 G A 0.055380 1.3469e-05
5:57261146 T C 0.142096 4.0521e-05
5:57283265 A C 1.741447 1.7714e-05
5:57291367 T C 0.146585 -1.0972e-05
5:57292407 A G 0.052333 -1.7369e-05
5:57298365 T C 0.070584 9.3714e-05
5:57298461 A C 0.023467 2.4069e-05
5:57304602 C T 1.900642 2.0114e-05
5:57305082 C T 0.190919 -3.2548e-05
5:57308786 A G 0.070740 1.0021e-04
5:57309750 A C 1.156452 1.1143e-05
5:57311359 G A 0.046201 4.1153e-05
5:57312513 T C 1.299859 3.3748e-05
5:57317319 T C 0.173989 -4.4337e-05
5:57319352 G T 0.082259 2.1596e-05
5:57320954 G C 1.568652 1.5281e-05
5:57337435 C G 0.072609 -2.6200e-05
5:57340474 G A 0.082304 -4.6790e-05
5:57340745 C T 1.470937 -8.1216e-05
5:57340901 T C 0.059106 3.7912e-07
5:57343829 A G 1.873637 -1.0259e-05
5:57344693 C A 0.123572 -8.6597e-07
5:57346509 C T 0.099303 -5.2939e-06
5:57351525 G A 0.325725 -6.9922e-06
5:57358233 G A 0.189063 3.8130e-06
5:57358921 G A 0.275369 3.1453e-05
5:57377254 A C 0.173697 5.6598e-05
5:57377454 A T 0.032945 3.7121e-06
5:57377872 C T 0.088458 -2.3827e-05
5:57379832 A C 0.078981 1.4756e-05
5:57387620 A C 0.066166 -2.0947e-05
5:57392587 T C 0.602643 2.1300e-05
5:57403925 A C 0.078267 8.3620e-06
5:57406809 T C 0.050466 1.8190e-05
5:57409699 T C 0.156595 6.1218e-06
5:57414311 T C 1.599647 2.0666e-05
5:57418828 C T 0.043261 -5.3552e-05
5:57424267 G T 0.210229 -4.1677e-06
5:57426479 A G 0.132060 -2.1694e-05
5:57438428 T C 0.033030 3.5856e-07
5:57439506 C A 0.033971 1.8438e-05
5:57439957 G A 0.192523 8.4771e-06
5:57440046 T C 0.157562 4.7112e-05
5:57445697 T C 0.372358 2.2486e-05
5:57446970 G A 1.842516 -1.0422e-05
5:57460746 C T 1.829990 -8.9854e-06
5:57473240 G T 0.273081 -1.4700e-05
5:57475579 C T 0.156244 5.2595e-05
5:57479300 T G 0.144657 1.9893e-05
5:57479518 A G 0.026447 -7.8156e-07
5:57480980 G A 0.134728 1.3241e-05
5:57488840 A G 0.389892 -4.2110e-05
5:57490467 T C 0.744810 -2.6200e-05
5:57490633 T C 0.300223 2.7229e-05
5:57493544 G T 0.057133 3.1120e-06
5:57498014 T C 0.044166 -1.2054e-06
5:57506940 C T 0.232401 -1.2666e-05
5:57511570 G A 0.045065 3.8060e-05
5:57540013 A G 0.217821 -8.7022e-06
5:57546018 G A 0.033731 -1.5775e-05
5:57551371 T C 0.031436 -6.8208e-06
5:57563163 C T 0.064163 1.4625e-06
5:57569470 A G 0.036791 2.5430e-06
5:57570622 C A 1.053660 2.0073e-05
5:57572577 G A 1.853091 -2.6885e-06
5:57573780 C T 1.952647 -1.1346e-05
5:57577463 T C 1.375717 -4.5853e-06
5:57579342 A G 0.153437 6.9499e-05
5:57590808 G T 0.103860 -1.3385e-05
5:57595353 C A 0.095164 6.4918e-05
5:57615766 G T 0.147127 -7.3549e-06
5:57622342 A G 0.154037 9.1290e-06
5:57625508 T C 0.210738 -1.1518e-05
5:57630221 A G 1.398688 2.2516e-05
5:57634895 C T 0.122384 5.6568e-05
5:57653519 C T 0.052310 -8.4573e-06
5:57674358 T G 0.096644 -9.5170e-06
5:57674743 A G 0.829435 -1.9055e-05
5:57679728 T A 0.029346 -4.6404e-05
5:57691003 T C 0.243206 -1.1370e-05
5:57700750 T C 0.520173 -1.0971e-05
5:57701001 A G 0.170224 -5.0293e-05
5:57706621 G A 1.846901 -6.3877e-05
5:57707773 A G 0.148837 -4.6071e-06
5:57719874 G A 0.488286 -8.0375e-06
5:57721338 A G 0.198219 2.4668e-05
5:57722451 T C 0.774792 3.2855e-05
5:57729538 T C 1.638957 3.6350e-05
5:57730241 C T 0.907909 2.0822e-05
5:57749769 T C 0.210992 1.2530e-04
5:57755703 T C 0.667222 -1.8276e-05
5:57757113 T C 0.307153 6.1176e-06
5:57763856 A G 0.149792 3.0684e-06
5:57768505 A C 0.449917 -1.5102e-05
5:57769535 C T 0.278924 5.4069e-06
5:57769993 A G 0.047694 -7.4389e-06
5:57783063 T C 0.667059 -8.8038e-06
5:57787376 G A 0.927602 -1.3237e-05
5:57790867 G A 0.021864 -6.8085e-06
5:57793648 A G 0.082499 -2.7209e-05
5:57796846 T C 1.237546 -2.2932e-05
5:57797276 G A 0.026333 2.5739e-05
5:57798586 T C 0.039758 5.0589e-05
5:57817252 T C 0.087911 -1.9032e-05
5:57840739 C T 0.136854 4.1045e-06
5:57842787 A G 0.020416 1.0045e-05
5:57856668 C T 0.052719 -3.2633e-05
5:57868045 T C 0.221894 1.4922e-05
5:57876800 T C 0.825099 1.3117e-06
5:57877020 C A 0.190131 4.4933e-05
5:57878858 A C 0.077660 1.5941e-05
5:57884481 T C 1.388139 -1.5982e-06
5:57890984 A G 0.187836 9.3569e-06
5:57901393 A G 0.049294 1.0218e-05
5:57909106 G C 0.387068 -1.5560e-05
5:57910297 A G 0.342331 2.0280e-05
5:57919813 T G 0.423986 1.3251e-05
5:57928956 C T 0.138996 7.7971e-06
5:57930760 C A 0.078185 -1.7488e-05
5:57932677 A G 0.042400 1.5654e-05
5:57936147 C A 0.030942 3.1681e-06
5:57937240 C G 0.260231 6.0462e-05
5:57948445 A C 0.053777 -5.8294e-06
5:57949715 T C 0.050784 1.0825e-05
5:57950532 C T 0.059386 -2.7303e-05
5:57961359 C T 0.116967 -1.8812e-06
5:57966893 G A 0.046815 -7.8293e-07
5:57971093 A G 1.366178 -1.4572e-05
5:57972033 G A 0.358524 -3.1334e-06
5:57976949 T C 0.047607 -4.4743e-05
5:57978176 G T 0.362137 -4.7587e-05
5:57989733 A C 1.189863 -5.5548e-05
5:58018427 G A 0.063277 1.6054e-05
5:58019508 T C 0.047983 -4.1922e-05
5:58036975 G C 1.383455 -7.2362e-05
5:58037893 G A 0.091759 -9.6636e-06
5:58040838 C T 0.391885 2.3559e-05
5:58048600 A G 0.032870 3.4497e-06
5:58049332 G A 0.358284 -4.1295e-06
5:58050530 A G 0.732096 3.4342e-05
5:58055243 C T 0.091610 -2.1603e-06
5:58058148 G A 0.036152 6.1989e-05
5:58059073 T C 0.038814 7.6320e-06
5:58059327 C T 0.674726 -1.9040e-05
5:58061855 T C 0.355687 -7.9825e-06
5:58062415 G A 0.033935 -5.9194e-06
5:58064736 C T 0.031507 2.1893e-06
5:58071799 G A 1.204617 -2.1977e-05
5:58074884 A G 0.282075 4.4127e-05
5:58077479 A G 1.570516 1.0886e-06
5:58080642 C G 0.076498 -9.8696e-07
5:58083981 A G 1.959758 -4.7734e-05
5:58084072 T C 0.058074 -8.3724e-06
5:58086666 G A 0.132365 1.3598e-05
5:58091485 G A 1.229395 -2.0699e-05
5:58093015 G A 0.406449 6.3494e-06
5:58095931 C T 1.188813 -6.5147e-06
5:58107687 T C 0.417345 -5.8016e-06
5:58108598 G A 0.047347 -9.4995e-06
5:58109616 C A 0.045627 -1.1756e-05
5:58109742 A G 1.103912 -1.7482e-05
5:58120427 A G 0.120939 -3.2496e-09
5:58122015 C T 0.160519 -2.7314e-06
5:58123362 C T 0.633251 -2.5694e-05
5:58124459 T C 0.078588 6.0335e-05
5:58128215 C T 0.086965 -5.0823e-05
5:58129006 A G 0.159915 -2.4376e-07
5:58129972 G A 0.112370 -6.9782e-06
5:58132702 C T 1.691108 -2.0016e-05
5:58138812 A G 0.058431 2.3677e-05
5:58139715 G A 1.170224 -2.0657e-05
5:58142620 T G 0.071733 -3.7131e-06
5:58155653 C T 0.061512 -5.2705e-06
5:58158346 G A 1.862877 9.2799e-06
5:58159443 G T 1.219840 -2.6504e-05
5:58162785 T C 0.055361 1.7687e-05
5:58166115 A G 0.883020 -4.6175e-05
5:58168456 A G 0.024908 -1.8962e-05
5:58173068 C G 0.214004 1.0456e-05
5:58173470 C G 0.503038 2.1966e-05
5:58174165 G A 0.084051 2.7008e-06
5:58175865 G A 0.524340 -2.5467e-05
5:58177646 T C 0.099910 -1.3481e-07
5:58177715 C T 0.124659 -8.9940e-06
5:58178353 G A 0.277148 4.7853e-05
5:58179746 G T 0.198878 -1.2789e-05
5:58186847 C T 0.049246 -7.0692e-06
5:58194892 C T 0.143771 -6.0201e-05
5:58203067 T C 0.783208 -1.8591e-05
5:58212326 G A 0.053183 4.8456e-06
5:58223798 A C 1.297149 -7.3244e-06
5:58225764 A G 0.100033 -1.1333e-05
5:58228318 A G 0.080925 -2.8417e-05
5:58229656 T C 1.957025 -2.0206e-05
5:58230707 T G 1.368781 -4.8066e-06
5:58234866 A G 0.279472 2.8465e-05
5:58262199 G A 0.185778 6.8126e-06
5:58270494 T C 0.056643 -3.2994e-06
5:58272531 G T 0.063524 -1.5786e-06
5:58275288 G T 0.338290 -4.7318e-05
5:58286244 A G 1.706155 -5.2917e-05
5:58297891 G A 0.179319 -1.2141e-05
5:58300399 C T 0.132504 -6.7503e-06
5:58301611 G T 0.417043 1.7853e-05
5:58312176 T C 0.284665 2.5014e-05
5:58313474 G A 0.287428 2.3955e-05
5:58315791 C T 0.200650 -4.9838e-05
5:58333596 T C 0.039122 -1.7308e-05
5:58333808 T C 0.265372 -1.3814e-05
5:58340271 A C 1.113059 -8.6819e-05
5:58342315 G T 0.632573 -1.0769e-05
5:58358869 A G 0.042971 -2.1084e-05
5:58361255 G A 0.032507 -1.9064e-06
5:58364489 C A 0.026626 6.8568e-06
5:58377128 A G 0.066682 -7.6435e-06
5:58381807 A G 1.307240 -2.1722e-04
5:58382491 T C 0.102789 2.3076e-05
5:58386260 C T 0.052878 -2.8885e-06
5:58388213 G A 0.619297 -4.7204e-05
5:58408025 C T 0.752266 -1.9431e-05
5:58410221 C T 0.133855 -8.3602e-06
5:58418387 C T 0.235809 4.5005e-05
5:58418501 A G 1.923181 1.1570e-05
5:58419621 C T 0.633738 -2.7659e-05
5:58420346 T C 0.282160 2.3978e-05
5:58423752 T C 0.140051 -4.8349e-05
5:58427205 G A 0.331931 2.5868e-06
5:58428609 T C 0.086092 1.3785e-05
5:58429438 T C 0.038768 -1.2172e-05
5:58436835 G A 0.110952 -3.1141e-05
5:58437980 A C 0.479110 -7.1585e-06
5:58438118 A C 0.315686 -7.3613e-07
5:58439284 T C 0.053076 -3.0282e-05
5:58443848 T C 0.082239 2.6626e-05
5:58445471 A C 0.320989 -5.9790e-06
5:58448482 A G 0.115805 2.9556e-05
5:58454130 C T 1.214731 -1.2020e-05
5:58454191 C A 0.892930 -1.5930e-05
5:58455403 A G 1.489130 -1.6078e-05
5:58460646 T C 0.044413 -1.7929e-06
5:58471810 A G 0.413820 2.2431e-05
5:58473022 C T 0.047983 -3.0515e-05
5:58474488 A C 0.480730 -1.4248e-05
5:58479220 C T 0.163495 -7.3534e-07
5:58485320 G A 1.236932 -2.2246e-05
5:58485754 C T 0.211378 1.4286e-06
5:58491406 C T 1.797003 -1.0145e-05
5:58493275 A G 0.045578 -1.1730e-05
5:58500802 G T 0.640882 -2.7027e-06
5:58506640 A G 0.160889 1.2154e-05
5:58510401 A G 0.086310 -7.2535e-06
5:58511506 G T 0.065248 -1.8002e-05
5:58515131 C T 0.286136 -2.4838e-05
5:58522610 A C 1.294302 2.3524e-05
5:58525099 C T 0.065747 2.6042e-06
5:58526609 A G 0.220414 -2.1067e-05
5:58534487 G C 0.588160 1.4857e-05
5:58542675 G A 0.543254 7.7960e-06
5:58546725 C T 0.078335 -2.7289e-06
5:58557098 C G 0.256122 -6.8744e-06
5:58558099 G A 0.058668 -1.4170e-05
5:58560717 C T 0.263142 -1.0352e-06
5:58560943 A G 0.074716 -5.8342e-06
5:58566588 T C 0.057474 -9.8894e-06
5:58568885 A G 0.142748 -8.8348e-06
5:58578605 G T 0.377837 6.3485e-05
5:58581880 A G 0.031309 1.9096e-05
5:58583798 C T 0.053420 -1.9147e-06
5:58594684 C A 0.482077 -4.3080e-06
5:58606700 C A 1.038762 2.3776e-05
5:58616197 T C 0.169221 1.2809e-05
5:58623964 T C 0.085505 -1.0721e-05
5:58624520 C T 0.078728 1.4182e-05
5:58638442 G A 0.058376 4.2030e-05
5:58639732 T C 0.051401 8.3593e-07
5:58659306 C T 0.240188 1.2779e-06
5:58663967 T C 0.146844 -7.5076e-06
5:58666122 G T 0.218087 -7.4799e-06
5:58676988 C T 0.054637 -1.4188e-06
5:58679021 A G 0.074264 -2.4225e-05
5:58681231 C T 0.588952 -9.8914e-05
5:58686591 G A 0.112536 -2.6443e-05
5:58690251 T C 1.256154 -2.4074e-05
5:58698145 C T 0.818516 -6.4406e-05
5:58698272 T C 0.080334 4.2814e-05
5:58708019 C T 0.234706 1.2711e-05
5:58715692 T C 0.045834 4.7625e-06
5:58716732 T C 0.046782 -2.0517e-05
5:58717318 C T 0.227159 9.0672e-06
5:58722174 T C 0.102685 -5.1022e-06
5:58732661 A G 0.159234 -2.2749e-05
5:58737707 A G 0.161658 7.3869e-06
5:58738700 G T 1.951163 -4.3598e-05
5:58765828 A G 0.109595 -7.6033e-05
5:58770561 G T 0.236793 5.3819e-06
5:58770936 A G 0.389928 1.8021e-05
5:58793151 A G 0.026723 -2.7457e-05
5:58797620 T G 0.080123 -1.8039e-05
5:58798909 A G 0.096070 2.0000e-05
5:58806620 T C 0.131391 -2.6097e-06
5:58809342 T C 0.036178 1.2641e-05
5:58810668 A G 0.296198 -1.5191e-05
5:58810721 G A 0.516596 -2.0045e-05
5:58811623 A G 0.819490 -3.1905e-05
5:58825335 C T 0.020387 1.0681e-05
5:58833192 A C 1.352094 2.0010e-05
5:58834033 A C 0.406222 2.9236e-05
5:58842774 T C 1.174200 -1.9572e-05
5:58845875 T C 0.050184 -1.4422e-06
5:58853772 T C 1.413603 -4.5250e-05
5:58859445 T G 0.131992 1.4909e-05
5:58865857 T C 1.932328 -2.7023e-05
5:58867697 T C 0.045545 8.2102e-06
5:58872636 G A 1.768312 -6.1646e-06
5:58878067 G T 0.215013 1.4736e-05
5:58883802 C G 0.817503 -5.7109e-06
5:58892889 T C 0.168815 -4.1563e-05
5:58905451 G A 0.073330 -8.0076e-06
5:58905980 T C 0.079451 8.6852e-06
5:58908643 C T 0.133176 -1.8237e-05
5:58915833 A G 0.110270 4.2704e-05
5:58923601 T C 1.538836 3.1831e-05
5:58923915 G A 0.027125 6.5117e-06
5:58935530 G A 0.517531 1.1832e-06
5:58939801 C A 0.781085 -1.0294e-05
5:58939840 C T 1.535850 -5.6761e-07
5:58947868 T C 0.049720 -6.3594e-05
5:58977030 A G 0.126568 -6.6291e-05
5:58995827 G T 1.464153 2.2996e-06
5:58999042 G A 0.444623 2.7103e-05
5:59009470 T C 0.095801 4.6245e-06
5:59018442 G A 0.650249 6.3265e-06
5:59023250 G C 0.075514 -9.5126e-06
5:59042794 A G 0.248617 2.7232e-05
5:59061282 G A 1.099043 7.7700e-06
5:59065032 T C 0.031663 -2.0143e-05
5:59065790 C T 0.864818 1.5708e-05
5:59076250 T C 0.411655 -2.4795e-06
5:59087286 G A 0.084749 2.2078e-05
5:59105113 G A 0.073881 -6.5322e-06
5:59113831 G A 0.043085 -8.6331e-06
5:59122948 C T 0.049979 2.6649e-05
5:59126334 T C 0.555818 -6.3754e-06
5:59132382 T C 0.128587 -2.5313e-05
5:59133693 C T 0.064839 -2.3924e-05
5:59134993 A G 1.924109 -2.1395e-05
5:59146977 A G 0.074589 1.3647e-05
5:59165074 C T 0.142015 8.6533e-06
5:59174157 A G 0.030495 1.8179e-05
5:59189995 T C 0.070282 -1.7406e-05
5:59191522 A C 0.086673 7.6500e-06
5:59203493 T C 0.103266 1.5789e-05
5:59207614 C A 0.255619 6.9456e-06
5:59212568 T C 0.785467 2.3422e-07
5:59214499 T C 0.040239 -6.7004e-05
5:59225762 G T 0.892703 2.7123e-06
5:59234558 A C 0.186268 -1.9000e-05
5:59248207 T C 0.027171 -2.5226e-05
5:59254262 T C 0.038112 -1.5627e-05
5:59261986 C T 1.681477 -1.4558e-05
5:59270555 T C 1.454864 5.7864e-06
5:59273506 G A 0.050232 -6.4436e-07
5:59281355 A G 0.610176 1.8091e-05
5:59295868 A G 0.049463 -1.6831e-05
5:59321070 A G 0.040729 -1.9190e-05
5:59351627 T C 0.190903 -3.1942e-06
5:59362895 G T 0.603649 -4.0261e-07
5:59381780 C T 0.058451 -3.6490e-06
5:59388766 A G 0.067065 1.6045e-05
5:59393712 C T 0.053277 5.8412e-06
5:59437874 C T 0.335200 -4.0006e-06
5:59472775 T C 0.105480 -1.4896e-05
5:59484709 C T 0.039885 -1.7346e-05
5:59485188 G A 0.021023 -2.3120e-05
5:59500408 C T 0.026833 -3.3955e-05
5:59500810 G A 0.023266 1.6385e-05
5:59502076 C G 0.292991 2.4907e-05
5:59509698 C T 1.515401 1.5000e-05
5:59517178 G A 0.086232 5.4494e-06
5:59519867 C A 0.031098 -1.3820e-05
5:59519868 C T 0.043452 2.4597e-05
5:59520445 G A 0.315877 4.3474e-06
5:59526714 G A 0.237085 -3.5797e-06
5:59550506 A G 0.758485 2.8285e-05
5:59560150 C T 0.122838 4.4464e-05
5:59568716 A G 0.033419 5.9622e-06
5:59569523 T C 1.405975 2.8501e-05
5:59569731 G C 0.684432 3.7910e-05
5:59570629 G A 0.165787 2.8918e-05
5:59572349 G T 0.080792 3.0389e-05
5:59583501 T C 0.243628 2.4465e-05
5:59606015 G A 0.075806 -1.1408e-05
5:59622392 A G 0.156621 8.6928e-06
5:59635736 C T 0.062726 3.4142e-05
5:59643140 A G 0.042147 -1.2901e-05
5:59648716 T G 0.588335 -5.3563e-06
5:59654222 A G 0.094548 -1.9646e-05
5:59655640 T C 0.244735 2.6412e-05
5:59670946 C T 0.031082 5.7607e-06
5:59676532 T C 0.077098 -6.8297e-06
5:59678639 C G 0.024623 -2.2683e-05
5:59682424 G A 0.067724 2.3233e-05
5:59685142 C G 0.251652 8.1455e-07
5:59702343 C T 0.072681 -4.4799e-06
5:59722882 C T 0.213835 2.3758e-05
5:59735799 T C 0.676988 2.2197e-05
5:59736085 G A 0.309253 2.8539e-06
5:59752640 T C 1.277807 2.4746e-05
5:59760541 G A 0.165914 -9.4030e-07
5:59770089 T C 0.329360 5.6566e-06
5:59773582 C T 0.050891 -1.4334e-05
5:59777861 A G 0.234774 1.1695e-05
5:59784304 G T 0.020488 4.8308e-06
5:59794230 T G 0.805601 2.6140e-05
5:59798985 G A 0.094544 -2.5205e-06
5:59802275 T G 0.057789 -4.6324e-05
5:59802783 C T 1.213864 3.7412e-05
5:59811324 T C 0.054309 5.1614e-06
5:59811515 T C 0.058629 -5.1868e-06
5:59814843 G A 1.338601 1.8343e-05
5:59817862 T C 0.250789 8.8454e-05
5:59818036 T C 0.037953 -8.2275e-06
5:59818778 A G 0.169773 2.0962e-05
5:59837427 A G 0.115340 2.4469e-05
5:59837476 A G 0.690416 -2.0776e-05
5:59850224 G A 0.089961 8.9545e-06
5:59858868 G T 0.262243 5.7541e-05
5:59880616 T C 0.073586 1.0686e-05
5:59880687 T C 1.121229 2.5368e-05
5:59880961 A G 0.041702 1.5271e-05
5:59893962 C T 0.055345 3.7279e-05
5:59926911 T C 1.190238 4.5511e-05
5:59930164 A C 0.104944 7.7282e-06
5:59935732 A C 0.039070 2.0477e-05
5:59939367 A G 0.030751 2.7764e-05
5:59974098 C G 1.195175 2.9868e-05
5:59982066 G C 0.041547 1.5325e-05
5:59988547 A G 0.928144 -9.9186e-06
5:59992279 C T 0.174168 3.8192e-05
5:59997576 G A 0.034286 -1.8263e-06
5:60006482 T C 0.292715 4.6085e-05
5:60011983 T G 0.027856 -1.9455e-05
5:60021515 T C 0.059772 1.8363e-05
5:60034475 A G 0.845924 -1.5322e-05
5:60045247 T C 0.343259 2.2475e-05
5:60051604 G C 0.030826 1.7679e-05
5:60065038 A G 0.216127 -3.1448e-06
5:60069439 T C 0.291511 -8.4301e-05
5:60077849 C A 0.040579 -5.5342e-06
5:60079231 T C 0.053137 1.6579e-05
5:60080181 A G 0.271815 5.5570e-05
5:60087527 C T 0.043540 1.8132e-05
5:60088250 T C 1.024285 -2.4884e-05
5:60096652 G T 0.102123 -1.1570e-05
5:60120122 G C 1.589221 -3.7905e-05
5:60129013 C T 0.105691 9.9618e-06
5:60129067 C T 0.054981 -3.0910e-07
5:60137959 G A 0.154102 -5.2143e-06
5:60163552 T C 0.051521 5.5632e-07
5:60165107 C G 0.022513 -9.3484e-06
5:60196432 T C 0.551031 -1.3393e-05
5:60202177 G T 0.857356 -6.0590e-06
5:60221959 C T 0.039800 1.9455e-05
5:60241142 A G 1.223965 1.5457e-05
5:60265100 T C 0.044919 1.8699e-06
5:60269105 A G 0.127739 6.9832e-05
5:60273799 T C 0.350267 2.2732e-05
5:60288288 T C 0.031209 1.6760e-05
5:60291420 G A 0.036074 -7.2439e-05
5:60298460 C T 0.551291 -1.1644e-05
5:60298542 G A 0.068305 7.2798e-06
5:60310920 T C 0.044513 -5.4027e-06
5:60323753 G T 0.510815 8.1335e-05
5:60329813 G A 1.956464 -2.6659e-05
5:60334411 A G 0.878304 6.6946e-08
5:60357869 C A 1.776061 -4.5668e-05
5:60368375 C T 0.031030 2.0277e-05
5:60457634 G A 0.863672 -7.8846e-06
5:60459174 C A 1.118005 2.4507e-05
5:60468131 C T 0.073268 1.8780e-05
5:60468683 T C 1.482229 1.9420e-05
5:60468792 C A 1.227302 1.5147e-05
5:60477091 G A 1.877785 -1.8259e-05
5:60495715 G A 1.412126 -1.8436e-05
5:60507106 C T 0.253405 2.7205e-05
5:60513566 T C 0.942419 -4.0807e-05
5:60524585 C T 1.959671 -2.0899e-05
5:60561940 T G 0.074407 1.3098e-05
5:60567819 G A 0.205863 6.1595e-06
5:60570081 T C 0.060992 -2.8486e-05
5:60573539 A G 1.958587 -3.3787e-05
5:60574697 G T 0.277421 3.9528e-05
5:60576278 T C 1.753642 -2.3014e-05
5:60580728 A G 0.082603 -4.8783e-06
5:60586072 A G 0.049635 -4.5299e-05
5:60587223 T C 0.036580 1.6694e-05
5:60593771 G A 0.363695 -4.3464e-05
5:60603462 A G 0.273058 2.4574e-05
5:60607134 A G 0.278690 -3.7645e-05
5:60619689 A G 0.025363 8.5685e-06
5:60628414 T G 0.281754 -3.9371e-05
5:60634618 A G 0.159636 1.1775e-05
5:60636152 C T 0.061161 7.0407e-05
5:60641701 A G 0.042611 -8.2859e-06
5:60695171 A G 0.363039 -4.6855e-05
5:60701713 G A 0.042572 1.4370e-05
5:60731458 C G 0.985903 9.7043e-06
5:60748021 T C 0.538956 -6.2434e-05
5:60761585 G T 0.771147 -5.2616e-06
5:60771438 G A 0.060051 1.7512e-05
5:60780303 G A 0.045046 -2.1852e-05
5:60780994 A T 0.052761 1.0667e-05
5:60783997 G A 0.104899 -8.3019e-06
5:60800806 A G 0.044422 3.5784e-06
5:60825094 G A 0.028060 -6.4648e-06
5:60827094 A G 0.023376 -3.1845e-06
5:60828370 C T 0.037905 8.0901e-06
5:60839907 A C 0.031063 -3.2204e-05
5:60847272 G T 1.216188 4.7481e-05
5:60848204 T G 0.282754 -1.6358e-05
5:60848409 G A 0.427440 1.0291e-04
5:60858470 C T 0.155514 1.6938e-05
5:60859416 T C 0.328078 3.4212e-05
5:60861551 A C 0.495235 -9.9659e-05
5:60861742 A G 0.350270 4.3538e-05
5:60866192 C A 1.961683 7.6663e-06
5:60867691 C T 0.041498 1.4053e-05
5:60869603 G A 0.820087 1.6886e-05
5:60870130 G T 0.570441 -7.9181e-05
5:60874322 G A 0.209047 4.1629e-05
5:60874685 T C 0.037950 -4.2660e-05
5:60876529 G T 0.035026 -4.2381e-05
5:60879560 C A 0.875617 -7.5642e-05
5:60880890 T C 0.102370 -5.1679e-06
5:60883817 A G 0.041164 3.4891e-05
5:60891515 C T 0.116827 -1.4258e-04
5:60892205 A G 0.598069 5.5663e-05
5:60898157 G A 1.863539 -3.6595e-05
5:60900104 G A 1.134552 -1.7360e-04
5:60900447 A G 0.065069 2.5676e-05
5:60903264 C G 1.586728 -7.5654e-06
5:60906140 G A 0.138415 2.3742e-05
5:60907379 G A 0.025652 3.1310e-06
5:60908182 T C 0.082343 2.6524e-05
5:60909708 G A 1.147354 -1.6743e-04
5:60916032 G A 1.140982 -1.1117e-04
5:60918227 T G 0.075128 1.8457e-05
5:60923182 C T 0.734508 2.0553e-05
5:60923475 A G 0.893884 1.6654e-05
5:60927193 G A 0.083775 -4.6311e-06
5:60929982 T C 1.143115 2.6016e-05
5:60931649 C T 0.047759 -2.7960e-05
5:60936095 C T 0.541952 1.3925e-06
5:60936191 T C 0.031209 -2.0767e-05
5:60936230 C G 0.156598 -5.5288e-06
5:60936296 A G 0.464900 -3.3131e-05
5:60937072 A G 0.432234 -2.2746e-05
5:60937931 C T 0.956366 1.9856e-05
5:60938249 A C 0.589507 -1.2862e-05
5:60939407 C T 0.347576 8.1226e-06
5:60939977 A G 0.655504 1.3252e-05
5:60941042 A G 0.041368 -2.0205e-05
5:60950211 G T 0.356083 -3.1512e-05
5:60952718 A G 0.037028 1.6581e-05
5:60962479 G T 1.826744 -2.0192e-07
5:60963676 A G 0.076871 3.0472e-05
5:60980549 A G 0.470934 -9.7395e-06
5:60981186 C T 0.181419 2.5807e-05
5:60982841 A G 0.657426 1.1369e-06
5:60985473 G T 0.047224 1.5715e-05
5:60996553 A G 0.021150 6.9372e-07
5:60998088 A G 0.055166 2.0408e-05
5:60999768 T C 0.694441 2.2689e-05
5:61002384 C T 0.031416 1.1520e-05
5:61011200 C T 0.346437 -4.0600e-05
5:61012655 A G 0.078400 1.4891e-05
5:61021050 C T 0.362854 -5.1013e-05
5:61021484 T G 0.434665 2.0533e-05
5:61022962 T G 0.147938 -1.4008e-05
5:61024461 C A 0.035074 -4.3099e-05
5:61025254 G A 0.372536 2.3599e-05
5:61025914 G A 0.047837 -3.0160e-05
5:61026362 T G 0.064001 9.4182e-06
5:61031368 A G 0.028865 -2.6177e-05
5:61034668 A G 0.038226 1.9605e-05
5:61035450 C A 0.091013 -4.2912e-05
5:61038369 A C 0.189469 -1.4266e-05
5:61040028 G A 0.122426 -1.8534e-06
5:61046486 A C 0.491991 -1.1779e-05
5:61050837 C T 0.106483 2.2358e-05
5:61051392 G C 0.243291 1.3959e-05
5:61060545 C T 0.031089 1.3218e-05
5:61065097 A G 0.108407 1.0287e-05
5:61077682 C A 0.048191 -1.7741e-05
5:61079024 C T 1.344804 3.3839e-05
5:61079822 T C 0.105239 1.0773e-05
5:61081211 A G 0.779521 4.2350e-05
5:61086436 T C 0.121618 -1.1513e-05
5:61087569 A G 0.168491 -3.7981e-05
5:61092625 A C 0.036415 2.4534e-05
5:61093745 C A 0.114324 -1.1092e-05
5:61094859 A G 0.305250 -9.5094e-06
5:61095181 G C 0.251464 -7.1798e-06
5:61103484 T C 0.166959 -4.2349e-05
5:61104461 G A 0.043637 -2.5423e-06
5:61107013 T C 0.528975 -2.6906e-05
5:61111866 A G 1.962248 -2.4628e-05
5:61117417 C T 0.560359 -5.1104e-06
5:61120592 G A 0.574544 -2.0688e-05
5:61130858 G A 0.032098 3.6366e-05
5:61132187 T C 0.190322 -2.7254e-05
5:61137914 G A 0.212326 -2.8848e-05
5:61138736 A C 0.177302 3.2531e-07
5:61157502 C T 0.040443 -3.4449e-05
5:61162157 C A 0.053478 -6.2761e-06
5:61162204 A G 0.032939 -6.2745e-06
5:61165631 A C 0.180413 -1.1053e-05
5:61169059 T C 0.039109 -2.7318e-05
5:61169832 A T 0.191653 -6.4459e-06
5:61177172 A G 0.205646 -2.0235e-05
5:61179693 G A 0.084278 3.3260e-06
5:61190271 C A 0.036902 -2.8219e-05
5:61193515 G A 1.304614 2.2040e-05
5:61193774 A G 0.092672 3.7329e-05
5:61194137 C T 0.044938 1.7396e-06
5:61195254 G A 0.039002 -2.7131e-05
5:61196242 T C 0.102623 -9.7143e-07
5:61196538 T C 0.064167 -9.7381e-06
5:61198323 A G 0.068399 -1.2653e-05
5:61199286 A G 1.437184 1.8411e-05
5:61215089 A G 0.128944 1.3577e-05
5:61215875 G A 0.043864 2.3570e-06
5:61219857 A G 0.061353 4.6905e-05
5:61220365 T C 0.119914 -1.6002e-05
5:61232514 T G 0.093986 1.6596e-05
5:61242239 T G 0.711349 -3.8606e-06
5:61243622 T C 0.050869 -1.6421e-05
5:61261185 C T 0.033627 4.8911e-06
5:61273006 A C 0.053761 -2.2603e-07
5:61273680 G A 0.132125 2.9706e-05
5:61279000 A G 0.156179 -5.0664e-06
5:61297384 T C 0.044896 4.0818e-05
5:61311946 A G 0.087608 -3.3645e-06
5:61336922 C T 1.260536 2.2727e-05
5:61357584 T C 0.039135 4.1096e-05
5:61365588 T C 1.384215 1.3980e-05
5:61369391 T C 0.277291 1.3333e-06
5:61374288 C T 0.163891 1.0897e-05
5:61376469 T C 0.033796 -2.3218e-05
5:61381020 T C 0.051508 -3.4033e-06
5:61383246 A C 0.214825 -1.8263e-05
5:61387897 T C 0.077572 2.4512e-05
5:61389163 C T 0.289408 -5.5652e-06
5:61400121 T C 0.046146 1.8718e-05
5:61408649 T C 0.065475 1.1032e-05
5:61408998 C T 0.031936 2.2370e-05
5:61412448 C T 0.078919 1.3808e-05
5:61420425 G A 1.479516 6.1965e-06
5:61428150 C T 0.051164 -7.6917e-06
5:61428613 C T 0.438680 -9.3070e-06
5:61433325 T G 0.332619 9.8200e-06
5:61437645 T C 0.133978 -9.7593e-06
5:61439392 A G 0.042527 -8.8894e-06
5:61444022 A G 0.029651 -2.1977e-05
5:61464356 G A 0.279264 1.7060e-07
5:61469891 C A 0.043001 -2.3851e-06
5:61505316 T C 0.072645 3.8432e-05
5:61511666 A G 0.189871 -2.2990e-05
5:61519672 C A 1.030118 4.0223e-07
5:61540257 A G 0.827799 1.4314e-05
5:61571447 G A 1.048463 2.2866e-05
5:61581431 A G 0.169439 1.2705e-05
5:61582594 C T 0.033935 -5.3748e-06
5:61583880 T G 0.148295 -8.1648e-06
5:61594180 T C 0.146241 -8.4721e-06
5:61607704 G A 0.037983 5.5920e-06
5:61607999 T C 0.034669 1.5346e-05
5:61608981 T C 0.079328 1.2762e-05
5:61613291 T C 0.028456 -1.6448e-05
5:61614778 T C 0.037340 -7.2460e-05
5:61622823 T C 0.129096 -8.7326e-06
5:61630874 A G 0.051761 -3.2011e-05
5:61638943 C T 0.128840 -2.8866e-05
5:61642601 C T 0.053072 2.9706e-05
5:61660412 A C 0.827338 2.4079e-07
5:61672614 G A 1.894355 1.8831e-05
5:61679612 T C 0.109001 -1.0940e-05
5:61688525 C T 0.154930 6.9166e-06
5:61701918 C T 0.029505 -1.9465e-05
5:61718602 T G 0.142846 5.2250e-06
5:61734931 T C 0.187015 1.5751e-05
5:61746142 G A 0.985316 -2.6714e-07
5:61750667 G A 0.129538 -1.1452e-05
5:61757528 C T 0.086845 -8.4342e-06
5:61761442 G T 1.329906 4.6996e-06
5:61764813 A G 0.999455 -2.4821e-06
5:61764866 C T 0.055072 -2.6359e-05
5:61784267 C T 0.060200 4.2497e-06
5:61785476 G A 1.959265 1.6170e-05
5:61826663 T G 1.464140 1.0316e-05
5:61827774 G A 0.032958 -8.3353e-06
5:61828147 A G 0.143011 5.3365e-06
5:61836471 G A 0.029300 -7.6951e-06
5:61842466 T C 0.064245 1.6629e-05
5:61876773 T C 0.075079 8.0986e-06
5:61890507 G A 0.049281 2.4459e-06
5:61895275 A G 0.038619 -3.2415e-06
5:61908151 C T 0.041271 8.4347e-06
5:61910955 A G 0.032260 -9.3473e-06
5:61911749 T A 0.029238 -2.0712e-05
5:61912046 T G 0.036071 -6.7058e-05
5:61921692 T G 0.060752 6.3938e-06
5:61928513 C T 1.335148 6.4897e-06
5:61937768 C T 0.191267 1.0151e-05
5:61939761 C G 0.998140 -1.0004e-05
5:61961975 T G 0.277998 1.0051e-05
5:61966525 A G 0.382027 7.0911e-06
5:61967808 G T 0.376743 4.6499e-05
5:61983848 T C 0.633141 -3.9492e-05
5:61986533 C T 0.360780 7.6774e-05
5:61989695 G A 0.031358 2.7892e-05
5:61989999 T G 0.028326 2.7899e-05
5:61990963 T C 0.046019 -4.3821e-05
5:61994706 G A 0.038739 -2.6041e-05
5:62016415 A G 0.062453 -1.7813e-05
5:62016799 C T 0.332327 1.0413e-05
5:62016902 A G 0.102873 -9.4142e-08
5:62017941 A G 0.027684 3.8833e-05
5:62020065 C A 0.806893 1.6820e-05
5:62021553 A G 0.062375 4.3898e-06
5:62030497 T C 0.079062 -1.6812e-05
5:62032660 G A 0.163632 8.6417e-06
5:62035333 G T 1.103191 -1.3362e-05
5:62041461 A G 0.490191 1.2648e-05
5:62042668 T C 0.154615 6.5586e-06
5:62044378 T C 0.029927 1.6859e-05
5:62055269 A G 0.040722 -2.6379e-05
5:62061674 C T 0.177417 1.4899e-05
5:62063366 T C 1.200566 -5.2570e-06
5:62067885 G A 1.549414 5.1859e-05
5:62069918 T C 0.032078 -3.0492e-06
5:62079661 T G 0.089763 1.4181e-05
5:62081534 G A 0.784032 2.6252e-05
5:62082407 A G 0.046698 1.0824e-05
5:62084506 G A 0.309058 -3.1201e-05
5:62091272 A G 0.145867 -6.1131e-06
5:62101413 G A 0.804124 2.3999e-05
5:62106216 A G 0.061969 -1.5263e-05
5:62106526 T A 0.059363 3.4812e-05
5:62106955 T C 0.495930 1.6934e-05
5:62107622 G A 0.035457 -2.5929e-05
5:62108220 T C 0.058087 -1.1352e-05
5:62131163 G A 0.551813 2.0319e-05
5:62139281 G T 1.613354 1.6318e-05
5:62147275 C T 0.043348 8.5020e-06
5:62157616 T C 1.634341 2.5367e-05
5:62157966 T C 0.532299 1.2592e-05
5:62175916 A G 1.324930 2.2652e-05
5:62177216 G T 0.202549 4.4035e-06
5:62180350 A G 0.206415 2.8796e-05
5:62193614 G A 0.042316 -1.7463e-05
5:62196788 T C 0.025736 -1.6156e-05
5:62213723 C T 0.024879 1.9327e-05
5:62217647 C T 0.036311 1.9915e-05
5:62238258 T C 0.324644 2.7768e-06
5:62255807 G A 0.129982 4.0367e-06
5:62263797 A G 0.111258 -2.6752e-05
5:62274107 A G 0.032689 1.1713e-05
5:62277468 A C 0.030345 -2.6056e-05
5:62280579 C T 0.031501 4.1598e-06
5:62282363 G A 0.060564 -9.5309e-07
5:62307392 T C 0.047188 -3.6616e-06
5:62317248 C T 0.107729 -4.6509e-05
5:62327960 C T 0.250049 4.7091e-06
5:62332053 T G 0.452900 1.0223e-05
5:62332810 C T 0.103373 1.0468e-05
5:62333034 C T 0.055653 5.3052e-05
5:62333756 A G 0.052985 -2.7778e-05
5:62339319 A G 0.029391 9.1872e-06
5:62359811 G A 0.642102 4.4113e-06
5:62360386 C T 0.030683 -4.3475e-06
5:62364231 A G 0.031192 -2.0491e-06
5:62369177 T C 0.032296 -2.3795e-05
5:62374936 A G 0.236419 2.5178e-05
5:62384934 G A 0.637707 2.3772e-05
5:62385531 C T 0.872144 3.8019e-05
5:62403943 G T 0.023597 1.9206e-05
5:62412761 C T 0.089176 2.4078e-05
5:62418656 T C 0.098920 -7.0770e-06
5:62419681 A C 0.098115 2.0642e-06
5:62424301 T C 0.042270 -6.8322e-06
5:62429070 G A 0.046793 -1.4293e-05
5:62431746 A G 0.529605 -9.5855e-07
5:62436994 C T 0.099747 -2.0002e-05
5:62453485 G A 0.049070 -2.6178e-05
5:62456932 A G 0.689556 3.8227e-05
5:62457691 T C 0.026960 1.4669e-05
5:62472115 C G 0.030939 1.5291e-05
5:62472827 G C 0.045221 -5.6844e-06
5:62474661 C A 1.809136 1.7116e-05
5:62482291 T C 0.027615 1.9368e-06
5:62492204 A G 0.095576 2.9552e-05
5:62498150 T C 0.724235 -4.1009e-05
5:62503755 A G 0.254911 -9.2764e-06
5:62513517 T C 0.049807 -1.1099e-05
5:62520450 G A 0.051579 1.1598e-05
5:62522574 C G 0.084839 -8.5018e-07
5:62522666 T C 0.059317 1.0474e-05
5:62529686 T C 0.256836 -6.9899e-06
5:62529983 T G 0.255602 -1.3407e-05
5:62532831 C T 0.026716 1.2167e-05
5:62535661 C T 0.195279 -7.9232e-06
5:62535777 G A 0.437687 9.7647e-06
5:62536951 T C 0.214546 -4.3009e-05
5:62538517 G A 0.941241 -1.0602e-05
5:62541670 T C 0.041206 2.0624e-05
5:62542956 C T 0.246650 4.0202e-06
5:62543686 A G 0.054786 -1.1737e-06
5:62546124 T C 0.029336 1.7286e-05
5:62555517 T C 1.276496 2.7610e-05
5:62572029 A G 1.276096 2.5122e-05
5:62576778 T C 1.299664 2.1364e-05
5:62582423 A G 0.058159 -2.1274e-05
5:62586429 G A 0.429689 -1.6152e-05
5:62590691 T C 0.051894 7.0245e-06
5:62590934 A G 0.068977 1.9643e-05
5:62592493 T C 0.066926 -1.5398e-05
5:62594220 A G 0.084583 -1.2568e-05
5:62609449 A C 1.122264 -3.7246e-05
5:62621282 A C 0.090614 2.9506e-05
5:62646240 A G 0.060749 -1.0801e-05
5:62649466 G A 0.571097 1.0677e-05
5:62651342 T C 0.024897 -1.4077e-05
5:62654682 A C 0.321055 -4.1068e-06
5:62671459 A C 0.064897 -1.0381e-05
5:62683153 G A 0.038947 -1.7675e-06
5:62691571 G A 1.525885 -5.4731e-06
5:62694229 A G 0.027395 -3.6125e-05
5:62694566 A C 0.073307 1.5142e-05
5:62705154 C A 0.083382 1.9212e-05
5:62706830 T G 0.106444 -4.1477e-05
5:62714276 T C 0.042202 -3.0670e-05
5:62731631 A G 0.051398 1.0981e-05
5:62736192 A G 0.115366 -2.8408e-05
5:62738772 G A 0.037606 -1.7315e-05
5:62750346 G A 0.989503 -1.3629e-05
5:62755457 G A 0.238643 -2.0440e-05
5:62756288 T C 0.057493 2.3643e-05
5:62763334 C A 0.094067 1.4735e-05
5:62765250 G A 1.591484 -1.1880e-05
5:62777944 G A 0.037181 1.5491e-05
5:62801852 G A 0.457399 1.3578e-05
5:62809660 C T 0.045737 3.3909e-06
5:62813285 A T 0.083087 1.9428e-05
5:62817900 A G 1.585924 3.3065e-05
5:62829781 T G 0.033036 -8.2648e-06
5:62834568 G C 0.050440 4.3333e-05
5:62839812 C T 0.026768 3.1526e-05
5:62842705 C T 0.084145 1.8787e-05
5:62851833 T G 0.023175 -2.4672e-06
5:62853163 T C 0.659101 1.2114e-05
5:62855755 A C 0.151129 -2.5811e-05
5:62855869 C T 0.071197 -2.3639e-05
5:62859186 T C 0.193127 5.7374e-05
5:62877188 C T 0.036386 1.2976e-05
5:62885555 A C 0.025204 2.8385e-05
5:62888809 G A 1.387474 3.1801e-05
5:62895028 G A 1.942860 3.5648e-05
5:62906013 G A 0.048846 1.5218e-05
5:62909471 A G 0.035519 2.9238e-06
5:62915807 G A 0.091623 1.6343e-05
5:62921438 A G 0.314339 -2.9047e-06
5:62932122 G A 0.099459 -3.5659e-06
5:62945522 T C 0.031848 -1.6017e-05
5:62952337 T C 1.213056 -6.3700e-06
5:62953731 C A 1.529592 -5.8784e-06
5:62954759 A G 0.598332 2.7254e-05
5:62955296 C T 0.049320 1.8557e-06
5:62960321 C T 0.139200 6.7222e-06
5:62965978 G T 0.022919 -3.9090e-06
5:62983373 T C 0.069363 8.0523e-06
5:62986507 G A 1.964345 1.2254e-05
5:62987150 T C 0.234287 -7.4230e-07
5:62987666 C G 0.591331 5.9291e-06
5:62987761 T C 1.662898 -1.1932e-05
5:62994026 T C 0.712647 -6.8368e-05
5:63010725 A C 0.207029 -2.1952e-05
5:63019555 T C 0.028239 8.2488e-07
5:63022214 A G 0.055526 -1.4413e-05
5:63024606 T C 0.955600 3.6525e-05
5:63035923 G A 0.288726 -1.0504e-05
5:63042657 C T 0.096450 -1.4982e-05
5:63045506 C T 1.624591 -3.3990e-05
5:63045541 G T 0.281588 -9.1652e-06
5:63046986 A G 0.041920 2.5964e-06
5:63047593 T C 0.035688 3.4603e-05
5:63051050 A G 0.089371 -1.5739e-05
5:63058191 G T 0.712157 -2.1219e-06
5:63066733 C T 0.151746 -2.2087e-05
5:63068130 A G 0.167059 6.2644e-06
5:63075583 A G 0.290800 1.6922e-05
5:63079001 C A 1.311366 -1.1668e-05
5:63086119 A G 0.037700 5.0140e-06
5:63089528 T G 0.259621 -2.1677e-05
5:63093521 T C 0.059898 1.8329e-06
5:63099227 T C 0.236342 2.9985e-05
5:63105163 G A 0.101575 -1.3708e-05
5:63108045 A G 0.022117 -1.1004e-05
5:63113976 G C 0.278106 9.6406e-05
5:63114051 C T 0.238500 -2.1879e-05
5:63116471 T C 0.581035 1.3746e-05
5:63118612 A G 0.026807 -3.2988e-05
5:63126850 T C 0.140226 -2.4386e-05
5:63154367 C T 0.079886 1.2360e-05
5:63155384 G A 0.072323 -4.1972e-06
5:63167810 G A 0.038953 2.1784e-06
5:63168863 C T 0.239597 4.2068e-06
5:63179565 A G 0.042024 -1.2523e-05
5:63186291 C A 0.137399 4.3050e-05
5:63211925 C T 0.585924 -3.9474e-06
5:63216232 C T 0.197048 6.4344e-05
5:63217612 C T 0.405816 -1.8029e-05
5:63219413 A G 0.041521 -1.9659e-05
5:63250699 C T 0.057597 -8.3934e-07
5:63250851 G T 0.462108 -4.8968e-06
5:63252922 T C 1.374198 -3.3074e-05
5:63261329 T C 1.018258 -4.9366e-06
5:63292368 C T 0.061288 4.6134e-05
5:63299207 T G 0.149266 -5.7072e-07
5:63313226 T C 0.036207 -2.3967e-05
5:63327676 C A 0.138334 -2.4380e-05
5:63334239 T C 0.031631 -3.0406e-05
5:63337496 G A 0.254677 -1.0507e-05
5:63346226 A G 0.207749 -9.7370e-06
5:63347389 A G 0.022786 -1.9857e-05
5:63348317 T G 0.041660 -2.5742e-06
5:63349283 C A 0.064962 -5.0110e-05
5:63349333 T G 0.100958 2.8046e-06
5:63360624 A G 0.041462 -2.8446e-05
5:63369878 A C 1.155400 8.2614e-06
5:63393977 C T 0.592668 -2.8649e-06
5:63394354 C T 1.939417 -8.7796e-06
5:63404744 T C 0.814780 -1.0078e-05
5:63412661 G A 0.071236 1.9487e-05
5:63412715 T C 0.171678 2.3805e-05
5:63449184 T C 0.079143 1.0421e-05
5:63467663 T C 0.069720 6.5107e-06
5:63488226 T C 0.049765 3.3285e-05
5:63497180 G A 0.814962 -2.5263e-06
5:63513927 G T 0.064796 -1.1011e-06
5:63541234 A C 0.064021 5.2226e-07
5:63550014 C T 0.194084 2.2289e-06
5:63558925 A G 0.027541 3.3225e-06
5:63599157 G A 0.020520 -1.1149e-05
5:63603810 T C 0.583898 -2.8092e-06
5:63640189 T C 1.087816 3.0538e-06
5:63656992 A G 0.060161 -2.5737e-05
5:63666284 C T 0.074946 7.1827e-05
5:63672134 T C 0.222930 5.4015e-06
5:63678847 G A 0.058944 1.0684e-06
5:63682762 A G 0.049564 3.6203e-05
5:63702076 C T 0.852477 -9.7789e-06
5:63702373 T C 0.035594 4.7390e-06
5:63712198 G T 0.173139 -9.5766e-06
5:63712200 A G 0.071415 9.4435e-06
5:63729295 T C 1.196317 6.4662e-06
5:63736568 A G 0.077075 -5.7708e-07
5:63738086 A G 0.034331 -6.7845e-06
5:63740813 T G 0.219970 -6.6192e-07
5:63748373 C T 0.879194 5.8512e-06
5:63753024 G A 0.392008 -8.9605e-06
5:63810722 G A 0.724202 -9.6595e-06
5:63812492 G A 0.081899 -1.2533e-05
5:63813396 C T 0.433227 1.2864e-06
5:63814597 G A 0.088348 -3.7154e-05
5:63817485 T C 0.074748 -2.4108e-06
5:63818732 T C 0.569256 1.0853e-05
5:63828515 A G 0.111442 3.7841e-05
5:63832264 A G 0.507488 -3.4602e-05
5:63840692 A G 0.034695 1.8145e-07
5:63850157 A C 1.505326 4.1607e-05
5:63851422 T G 0.068568 -2.2822e-05
5:63858386 A G 0.078689 -8.4162e-06
5:63859082 G A 0.474429 -1.1074e-05
5:63866030 T C 0.033685 3.8403e-05
5:63866330 T C 0.065890 5.2933e-05
5:63872962 A G 0.322161 6.2646e-05
5:63874919 G T 0.357742 -3.0020e-05
5:63875042 T G 1.653524 2.4985e-05
5:63880714 A G 0.022604 -1.2563e-05
5:63882186 G A 0.117976 -9.7342e-06
5:63882404 G A 0.597771 2.1858e-05
5:63886157 A G 0.051271 -1.3614e-05
5:63887573 T C 0.020439 2.4766e-05
5:63889554 C G 0.887447 2.1485e-05
5:63889942 T C 0.355353 -3.6062e-05
5:63892333 C A 0.141998 -6.6224e-06
5:63893302 C T 0.240074 3.9456e-05
5:63905068 G A 1.709985 5.6776e-06
5:63916911 A G 0.089403 -1.5800e-05
5:63917789 T C 0.033799 9.2906e-06
5:63920084 A G 0.782176 -2.1209e-06
5:63926090 A G 0.049301 -1.7908e-05
5:63929649 G A 0.653294 -1.1491e-05
5:63932163 T C 0.143005 2.5962e-05
5:63933771 T C 0.245433 2.5215e-05
5:63961482 A G 0.134380 -1.4396e-05
5:63962127 G A 0.954338 -1.1883e-05
5:63965840 C T 0.104217 2.2307e-04
5:63967155 T C 1.047464 1.1019e-06
5:63972174 C T 0.907637 -3.5305e-05
5:63974512 A G 0.067552 -9.9561e-06
5:63977454 T C 0.035266 -2.5324e-06
5:63991473 C G 0.590052 -1.2629e-05
5:64016641 A G 1.074329 3.1603e-07
5:64021531 T C 0.470340 2.7743e-06
5:64027291 G A 0.085109 -1.1541e-05
5:64030407 G A 0.033062 -6.5946e-07
5:64035958 A G 0.039242 2.3511e-05
5:64064411 C G 0.285405 -5.2686e-05
5:64067752 G T 1.173817 -1.6969e-05
5:64069796 G A 0.046604 1.5311e-05
5:64079423 G A 1.900532 3.5843e-06
5:64090434 G A 0.214595 -2.7272e-06
5:64119833 A G 0.036532 3.9551e-05
5:64128851 T C 0.038664 1.8605e-05
5:64137108 C T 0.686236 -1.8535e-05
5:64148205 G T 0.303504 1.4657e-05
5:64150534 T C 0.147815 -2.9380e-05
5:64161795 C A 0.045675 1.7512e-05
5:64171611 G A 0.082269 -1.4030e-05
5:64179500 G A 0.045812 -9.0962e-06
5:64180167 A G 1.837968 8.3203e-06
5:64185507 T C 0.022003 2.9593e-05
5:64190873 A C 0.235897 -2.3620e-05
5:64238731 A G 0.720096 -1.3989e-05
5:64245580 T C 0.044215 -4.1091e-05
5:64247759 G C 0.034192 2.6128e-05
5:64248900 G A 0.916806 -2.7289e-05
5:64248954 T C 0.049661 7.7720e-05
5:64256409 A G 0.121410 -2.8925e-06
5:64265857 T G 0.030027 3.2667e-05
5:64289156 G A 0.457353 4.6413e-05
5:64294165 G A 0.488718 -7.5347e-05
5:64317015 T C 1.695597 -2.8715e-05
5:64317898 A G 0.350293 -6.4226e-05
5:64327046 A G 0.036850 1.9592e-05
5:64328615 C T 0.411356 3.9075e-05
5:64331234 T G 0.101611 3.2665e-05
5:64347543 G A 0.439232 2.7655e-05
5:64354080 G A 0.066705 3.3256e-06
5:64356359 T G 1.338098 5.0205e-05
5:64358152 A G 0.983859 1.8947e-05
5:64361044 G T 0.066617 3.2832e-06
5:64370718 C T 1.417520 4.5286e-05
5:64388979 C T 1.342373 3.6502e-05
5:64401205 G A 0.889739 1.7296e-05
5:64408770 T C 1.428602 6.3741e-05
5:64409584 T C 0.431344 3.3454e-05
5:64419009 C T 0.178238 3.5179e-05
5:64422902 T C 0.278677 3.0644e-05
5:64423143 T G 0.051489 -1.7050e-05
5:64429122 A G 0.034588 3.1364e-05
5:64433400 A C 0.249893 3.1703e-05
5:64433978 C T 1.427900 3.1341e-05
5:64448670 T C 0.138113 1.3144e-04
5:64457161 A G 0.041108 -4.0855e-05
5:64459833 G A 1.077731 -2.4662e-05
5:64482633 C T 1.499468 1.0461e-04
5:64495936 G A 0.160860 -2.2670e-05
5:64497937 G A 0.353253 4.0572e-05
5:64501299 G C 0.180302 2.6929e-05
5:64507801 T C 0.088556 1.0333e-04
5:64507961 C T 1.271283 6.5800e-05
5:64524291 A G 0.058318 -2.8009e-05
5:64536801 G T 0.147523 -1.9266e-05
5:64545633 C T 0.307438 3.5968e-05
5:64550879 A G 0.023902 1.0727e-05
5:64560206 A G 1.075777 4.9337e-06
5:64572030 C T 0.064066 3.1271e-05
5:64574685 A G 0.619579 -1.3898e-05
5:64592319 C A 1.909737 7.6004e-06
5:64601004 T G 0.093288 1.3846e-05
5:64626453 C T 0.256531 1.5438e-05
5:64626582 T C 0.034422 9.1759e-06
5:64629986 T C 0.055682 1.9772e-05
5:64632631 T C 0.039589 8.1762e-05
5:64643101 C A 1.029193 2.7499e-05
5:64652495 C T 0.664843 1.8490e-05
5:64673915 C T 0.268751 2.0470e-05
5:64675289 C T 0.021672 1.3360e-06
5:64679866 T C 0.023425 -9.1238e-06
5:64692925 C T 0.749662 -4.5171e-05
5:64722667 T C 0.093363 -1.2077e-05
5:64726440 T C 1.096132 6.2942e-05
5:64729286 G A 0.186424 -1.5920e-05
5:64761334 T C 0.298869 2.0847e-05
5:64762465 C T 0.131063 -4.1969e-05
5:64770346 T C 0.149908 -5.2758e-05
5:64772012 A C 0.071265 -2.9701e-05
5:64772052 T C 0.055338 -1.1071e-05
5:64775252 C T 0.141223 -1.6257e-05
5:64779071 A G 0.034786 -1.8204e-06
5:64785663 C T 0.157685 -2.6585e-05
5:64822067 A G 0.510091 -1.5369e-05
5:64825102 T C 1.384455 -6.4090e-05
5:64827153 A G 0.062752 -1.3744e-05
5:64829224 C A 0.078990 -1.3649e-05
5:64830491 G C 0.050138 2.0725e-06
5:64842156 A G 1.211014 -2.8453e-05
5:64851412 C T 1.298382 1.2894e-05
5:64854953 A C 1.127970 3.2066e-05
5:64856204 A G 0.087572 4.9672e-07
5:64858580 T G 0.680812 -2.7847e-05
5:64858940 G A 0.056750 -7.8420e-06
5:64872697 G A 0.043741 3.7956e-06
5:64881936 G A 1.333820 4.9459e-06
5:64884526 A G 0.070778 -6.3259e-05
5:64893899 T C 0.170497 -2.6173e-05
5:64899228 A G 0.033445 -1.9631e-05
5:64902526 T C 0.512756 -1.5546e-05
5:64905256 C T 0.040076 -2.2553e-06
5:64915455 T C 0.042186 3.0260e-05
5:64917478 A C 0.617924 5.5824e-05
5:64922205 A G 0.031121 -4.0650e-05
5:64926553 C G 0.677061 -3.6454e-05
5:64937579 G A 0.614487 5.9298e-05
5:64944445 C T 1.294646 1.1317e-05
5:64949165 A G 1.324998 4.0494e-06
5:64951811 A G 0.132384 -3.4547e-05
5:64953587 G A 0.039586 1.3343e-05
5:64956557 A C 0.030413 -5.4759e-06
5:64981656 A C 0.078439 -9.4420e-06
5:65012024 C G 0.990334 -4.8714e-06
5:65012526 A G 0.691763 -1.3772e-05
5:65013319 T C 0.691195 -2.7639e-05
5:65013865 A G 0.021234 4.7226e-06
5:65014835 C T 1.170136 -5.4877e-06
5:65015757 A G 0.086139 -5.7809e-09
5:65033133 A G 0.502603 1.9810e-05
5:65036299 G A 0.024003 1.7249e-05
5:65040937 A C 1.078497 1.6751e-05
5:65050052 C T 0.020637 -3.4700e-05
5:65066483 T C 0.076235 -1.1217e-05
5:65073750 A G 0.517018 9.0374e-06
5:65079046 C T 0.075027 -5.7792e-05
5:65082942 C T 0.066484 1.6746e-06
5:65083209 T C 0.140548 -1.1612e-06
5:65083734 G A 0.079481 1.2563e-05
5:65083865 G A 0.335661 1.3757e-05
5:65087321 G A 1.178718 1.2956e-07
5:65103915 A G 0.070149 -5.0905e-06
5:65108409 C T 1.418578 2.3373e-05
5:65115549 G A 1.202118 2.5727e-05
5:65118738 T C 0.087358 1.0160e-05
5:65121193 C T 0.135588 -1.8928e-05
5:65121663 C T 0.179066 -1.1216e-06
5:65124705 C T 0.034162 -8.5871e-06
5:65131305 A G 0.904232 -2.3696e-05
5:65137461 T C 0.057396 1.4516e-05
5:65138341 C T 0.207087 1.1607e-05
5:65149815 G A 0.963952 1.6269e-05
5:65156320 C T 0.066484 -1.6537e-05
5:65158709 C T 0.148068 -1.6226e-05
5:65162023 T C 0.112396 7.6938e-06
5:65163823 A G 0.044351 -1.2690e-05
5:65164924 G T 0.087147 -1.2968e-05
5:65166545 A G 1.169818 8.6824e-06
5:65170478 G A 0.268884 5.8492e-07
5:65177652 C T 0.874458 -2.8989e-05
5:65178744 C T 0.050005 -7.2565e-06
5:65183581 A G 0.106713 4.6313e-05
5:65184523 T C 0.181085 5.7718e-05
5:65184795 C T 1.119190 -3.2989e-05
5:65196399 T C 0.865509 -5.0838e-05
5:65198065 T C 0.156111 5.9544e-06
5:65208533 G A 1.762565 3.1203e-06
5:65222698 T G 0.115496 1.6023e-05
5:65249700 G A 1.750130 2.3924e-05
5:65249859 T C 1.710443 1.5089e-05
5:65264090 G A 0.832970 -2.2790e-05
5:65267045 C T 0.138772 -1.0280e-05
5:65267894 A C 0.053686 -2.0322e-05
5:65268670 G T 0.191572 5.4212e-05
5:65284524 G A 0.076154 -1.0607e-05
5:65288791 G A 1.749357 2.2153e-05
5:65312150 G A 0.114646 -3.3912e-05
5:65316294 G A 0.052638 -2.1942e-05
5:65338746 T C 0.066189 3.4937e-05
5:65343653 C G 0.074092 -5.6221e-06
5:65350044 G A 0.080237 -2.8532e-06
5:65350481 T C 0.085936 -1.6769e-05
5:65377258 A G 0.057441 6.4704e-06
5:65377870 A G 0.205983 -3.3374e-05
5:65382474 C G 0.037603 8.8334e-06
5:65394476 G A 0.294432 -2.9752e-05
5:65397736 A G 0.060376 2.9281e-06
5:65418331 G A 0.044601 5.5502e-05
5:65428348 T C 0.029206 -3.3575e-05
5:65438155 G T 0.161055 3.6572e-06
5:65438687 C T 0.027609 -2.1771e-06
5:65441689 A G 0.239354 -8.5950e-06
5:65455141 A G 0.034020 -1.3391e-05
5:65455331 G A 0.298249 -1.8701e-05
5:65461209 A G 0.022666 3.2277e-06
5:65462214 G T 0.029540 -1.8314e-05
5:65466045 C T 0.059119 6.7044e-06
5:65474560 G A 0.024269 3.5578e-06
5:65499401 G A 0.426099 6.4818e-06
5:65506262 G A 0.317004 -9.0752e-06
5:65522888 T C 1.199310 -1.5788e-05
5:65530417 C G 0.057159 2.2536e-05
5:65531178 T C 1.421646 8.2361e-06
5:65534403 T C 1.544306 2.0386e-05
5:65537197 G A 0.374146 -1.1994e-05
5:65538296 C T 0.027223 -1.0870e-05
5:65539959 A G 0.122312 -3.0917e-05
5:65543572 C T 0.579234 4.1616e-05
5:65544029 G A 0.037850 -3.2927e-06
5:65548695 A G 0.036512 2.2679e-05
5:65549315 C A 1.891109 8.5528e-06
5:65551411 G T 1.126318 -2.5450e-05
5:65566306 C T 0.051479 4.2172e-05
5:65573132 A G 0.233092 1.1669e-05
5:65579669 C T 0.265372 2.0381e-05
5:65580687 C T 0.270478 -8.2595e-06
5:65586348 C G 0.267161 1.9363e-05
5:65590269 G A 0.309795 1.2981e-06
5:65595226 C T 0.243031 3.1700e-05
5:65595624 T C 0.112770 5.3402e-05
5:65596264 A G 0.051028 -4.8732e-05
5:65596821 C T 0.080471 -2.0099e-05
5:65599040 T C 1.775304 3.0081e-05
5:65599360 A G 1.739542 -2.6697e-05
5:65600699 T C 0.218447 2.3587e-05
5:65601335 C G 0.120008 2.7643e-05
5:65601518 C G 0.252905 -2.2535e-05
5:65605705 A G 0.061304 7.1258e-06
5:65614238 T C 0.202322 2.9481e-05
5:65619013 A G 0.206759 -7.0634e-06
5:65629265 C A 0.107213 7.5186e-06
5:65630537 G A 0.685252 5.8658e-05
5:65635913 C T 0.725432 4.0760e-05
5:65638862 T G 0.139558 -9.5599e-06
5:65642368 A G 0.048707 1.0861e-05
5:65648118 A C 1.700005 -1.2876e-05
5:65651271 T C 0.216789 2.8713e-05
5:65653071 G A 0.344204 -2.2342e-05
5:65654896 C T 1.473592 -1.5655e-05
5:65655245 A G 0.030112 4.9144e-06
5:65657114 G T 0.030157 -2.7553e-05
5:65657500 C T 0.188852 -1.2204e-05
5:65667251 C G 0.053712 -9.1401e-08
5:65674631 A G 0.083184 -1.1643e-06
5:65676103 A G 0.624150 -2.4090e-05
5:65689041 G T 0.347693 -1.2676e-05
5:65691546 C T 0.238292 1.2839e-05
5:65691760 G C 0.597657 1.7083e-06
5:65703506 A G 0.051657 6.4210e-07
5:65707966 C T 0.038297 4.6773e-06
5:65709993 A G 0.433513 -3.7961e-05
5:65711948 T G 0.212034 -4.5872e-06
5:65739439 C T 0.749192 4.9966e-06
5:65739866 A C 0.117239 -2.7438e-05
5:65747111 T C 0.048022 -7.2919e-06
5:65755156 C A 0.275145 4.8600e-06
5:65758455 A G 0.652022 2.8615e-05
5:65771286 G A 0.044929 -8.5729e-07
5:65778503 A G 0.126425 3.6625e-05
5:65783853 A G 0.103811 2.3269e-05
5:65785128 A G 0.046247 3.1150e-05
5:65790305 G A 0.085307 9.2328e-06
5:65791424 A G 0.050060 6.7567e-06
5:65811570 A C 0.054757 6.9907e-06
5:65824550 T C 0.404901 1.9095e-05
5:65835352 G C 0.066906 -1.6661e-05
5:65846615 T G 0.331094 -2.6642e-05
5:65853702 A G 0.020332 1.4017e-05
5:65858406 A G 0.677160 5.1714e-05
5:65860179 C G 0.029628 -4.3358e-06
5:65861221 T C 0.790910 2.3690e-05
5:65866617 G A 0.103678 1.7716e-05
5:65871511 T C 0.242746 1.1431e-05
5:65872053 A G 1.774409 1.7052e-05
5:65873288 C T 0.027651 -1.7534e-05
5:65874861 T C 0.236822 4.4473e-06
5:65876617 C G 1.502853 1.9959e-05
5:65882092 G A 0.792842 7.8138e-05
5:65886229 G A 0.098865 4.0204e-05
5:65889329 C A 0.922587 4.5117e-05
5:65892594 T C 0.128059 -2.8191e-05
5:65894206 A G 0.030037 1.0717e-05
5:65895875 C T 0.329821 3.0971e-05
5:65898019 C T 0.129379 -3.0249e-05
5:65898089 A G 0.164953 -2.2757e-06
5:65908814 G A 0.416209 -2.5074e-05
5:65909231 G A 0.508520 2.4473e-06
5:65911985 C T 1.673032 -8.6870e-05
5:65912659 T G 0.086917 2.7446e-05
5:65913075 T C 0.048304 2.7631e-05
5:65913888 G A 0.435535 -1.4486e-05
5:65922192 G A 1.525704 -2.1206e-05
5:65924603 G T 0.560022 -2.0093e-05
5:65929913 A G 0.059136 1.3184e-05
5:65936963 A C 0.029884 -4.3458e-06
5:65945752 G A 0.158961 1.0649e-05
5:65953480 A G 0.081233 2.2590e-05
5:65959051 G A 0.459778 7.1496e-06
5:65963463 G A 0.037512 1.6050e-06
5:65973082 T C 0.246686 3.2805e-05
5:65976344 T C 0.043069 -7.1889e-06
5:65983117 C T 0.285782 -2.0439e-05
5:65983977 G A 0.188420 -6.9582e-06
5:65985916 A G 1.286736 -2.4151e-05
5:65993809 G A 0.067559 -1.9663e-05
5:65999127 G A 0.072885 -1.0610e-05
5:66003084 A G 0.054309 5.6864e-06
5:66008227 T C 0.124059 -4.2689e-05
5:66012820 A G 0.049158 3.0777e-05
5:66014247 T C 0.069302 3.6914e-05
5:66017761 T C 0.767745 7.2077e-06
5:66018516 C T 0.059123 5.2054e-06
5:66020267 T C 0.089582 -1.4994e-06
5:66025382 T C 0.065955 -5.8410e-06
5:66026696 C A 0.023146 -4.3074e-05
5:66030069 T C 0.315868 -1.8169e-05
5:66030791 C T 1.850565 -2.7800e-05
5:66032570 G A 0.020462 2.8888e-06
5:66043640 G A 0.287483 2.3877e-05
5:66052387 A C 0.058577 -1.2509e-05
5:66055748 C T 0.030757 6.3229e-06
5:66071879 T C 0.236040 -3.6865e-05
5:66072634 G A 0.096132 -3.8622e-05
5:66079678 T C 0.057136 3.2823e-07
5:66103482 C T 1.707301 1.3539e-05
5:66104724 T G 0.273413 1.6758e-05
5:66106140 T C 0.703799 2.5020e-05
5:66110507 C T 0.035247 -1.0648e-05
5:66123090 C G 0.128824 -1.8863e-05
5:66124260 T C 0.159188 4.9707e-06
5:66131571 G A 0.057626 -1.5405e-05
5:66145768 A G 0.034626 2.3936e-06
5:66146734 G A 0.088160 -2.2200e-05
5:66148984 C T 0.275525 3.0479e-05
5:66150903 A G 0.032478 -4.7666e-05
5:66152258 G A 0.518290 -4.3192e-05
5:66156139 C T 0.230171 9.5710e-06
5:66157170 T G 0.321781 9.5092e-06
5:66158374 G A 0.557633 -4.2868e-05
5:66175682 G A 0.553851 -4.6193e-05
5:66179546 T C 0.048603 -2.2323e-06
5:66180409 T C 0.057961 -5.2790e-05
5:66182476 T C 1.827984 7.6254e-06
5:66186832 C A 0.028333 -8.8236e-06
5:66195610 T C 0.216792 9.5617e-06
5:66198723 G A 0.297016 -1.0588e-05
5:66202428 A G 0.020329 6.1426e-06
5:66210549 C T 0.044552 -1.5122e-05
5:66217107 T C 0.020280 -3.0089e-06
5:66223042 T G 0.034315 1.2097e-05
5:66227725 G A 0.117862 -8.2342e-06
5:66229100 G T 0.022081 -2.9222e-05
5:66229446 A C 0.116178 2.1225e-06
5:66231148 A C 0.046701 -5.6555e-05
5:66234441 G A 0.120644 9.5645e-06
5:66240744 C T 0.165320 4.0952e-06
5:66248892 G C 1.163168 1.3336e-04
5:66255326 G A 0.425823 6.8875e-05
5:66262899 A G 0.051268 1.4233e-05
5:66267343 T C 0.071473 -5.2391e-06
5:66269273 C G 0.077741 4.6889e-05
5:66274620 G A 0.145841 -1.1986e-05
5:66276513 C T 0.843512 -1.0915e-05
5:66276903 T C 0.068630 -1.6917e-05
5:66276998 T C 0.556406 -1.3707e-05
5:66277836 T C 0.066374 1.6393e-05
5:66280959 G C 0.064618 1.7549e-05
5:66283159 C T 0.083846 3.2530e-05
5:66285198 T C 1.658851 -1.0008e-04
5:66287326 T C 0.082473 -1.0267e-05
5:66288357 T C 0.029742 -2.9644e-05
5:66288741 G T 1.185122 -2.4797e-05
5:66289169 A G 0.030495 -1.4802e-05
5:66290451 T C 0.053326 1.9402e-05
5:66307051 G A 0.103149 1.6831e-05
5:66310151 A G 0.173837 -1.6553e-05
5:66311777 A G 0.101023 -3.9283e-06
5:66316009 G A 0.867986 2.8150e-05
5:66322059 T C 0.036022 2.4996e-05
5:66327429 T G 0.118784 -8.7783e-06
5:66331203 C T 0.525447 -1.6675e-05
5:66338882 G A 0.293111 6.4621e-05
5:66354975 T C 0.327105 1.5353e-05
5:66358761 A G 0.104587 2.2881e-06
5:66382156 G A 0.341938 2.7401e-06
5:66383812 C A 0.082158 -6.1362e-06
5:66425052 A G 0.158140 3.7848e-05
5:66432256 G C 0.024688 2.1563e-05
5:66435720 T C 0.074527 1.9823e-05
5:66438174 T C 0.132868 -1.8431e-05
5:66444592 A G 0.076085 3.8666e-06
5:66447020 T C 0.103087 -2.8643e-05
5:66450856 T C 0.065650 3.3487e-05
5:66452175 A G 1.307279 1.3585e-05
5:66458805 A C 0.075254 -2.8658e-05
5:66459878 C G 1.919552 -3.4343e-05
5:66460390 A G 0.044319 -1.0416e-05
5:66461363 T C 0.073885 -3.1855e-06
5:66461930 A G 0.037927 4.7617e-07
5:66462325 A T 0.054510 2.0336e-06
5:66475063 T A 0.584921 2.6690e-06
5:66475669 T C 0.037671 3.2909e-06
5:66478626 C T 0.145845 -2.0896e-05
5:66478729 G A 0.022062 -2.4131e-05
5:66480653 T C 0.023623 -6.9491e-07
5:66481069 T G 0.576391 2.6833e-07
5:66489565 G A 0.162431 -3.5124e-05
5:66490093 C T 0.198015 -3.2570e-05
5:66492412 G C 0.231061 -1.5805e-05
5:66494293 T C 0.023263 1.6511e-05
5:66495847 C T 0.797594 -6.9022e-06
5:66500122 T C 0.427076 -5.5022e-06
5:66500139 T C 0.066095 -3.2390e-05
5:66500268 G C 1.182919 -1.4929e-05
5:66500556 C T 0.618265 -1.3911e-05
5:66502384 A G 0.036136 2.7586e-05
5:66503158 T C 0.125633 -2.0315e-05
5:66505618 T C 0.261325 3.1770e-05
5:66512152 C G 0.426021 4.0566e-05
5:66513022 T C 1.004638 -1.0119e-06
5:66513335 G A 0.056474 -1.1642e-05
5:66515598 A G 0.043965 -5.2590e-06
5:66517383 C G 0.103149 2.9823e-06
5:66518706 C T 0.211563 -4.3415e-06
5:66520205 C A 0.047026 -4.8098e-05
5:66531889 T C 0.091299 1.2844e-05
5:66532398 G T 0.202277 -7.3740e-06
5:66535072 G A 1.106749 2.0905e-05
5:66537705 A G 0.066643 2.6637e-05
5:66540222 T G 0.078429 -2.7429e-05
5:66545554 A G 0.168686 3.0137e-05
5:66550855 T C 1.725380 -8.6329e-06
5:66551782 G A 0.362770 3.2067e-05
5:66552412 A G 0.070688 -3.4106e-05
5:66561146 G A 0.122066 6.0794e-06
5:66568384 A G 1.368135 9.2319e-05
5:66568803 A G 0.067968 4.5154e-05
5:66574522 A G 0.194048 9.6962e-05
5:66576947 G A 0.058269 -5.2066e-06
5:66577996 C A 0.030478 4.0444e-06
5:66582358 T C 0.044689 -1.4483e-05
5:66591257 T C 0.021598 -8.2823e-06
5:66598852 A G 0.044247 -7.3942e-06
5:66599812 G A 0.133712 4.4901e-05
5:66601023 C T 0.259501 3.8379e-05
5:66603788 T C 0.073846 4.3736e-05
5:66613579 T C 0.125662 -2.9172e-06
5:66618446 C G 0.087073 -4.6557e-05
5:66633163 C T 0.275869 3.1441e-05
5:66635673 G A 0.117574 -8.7282e-06
5:66639610 G A 0.031244 4.9052e-06
5:66639898 A G 0.114766 -1.9489e-05
5:66644885 G A 0.060499 -1.0614e-05
5:66651414 C T 0.022808 -1.3119e-05
5:66651439 A G 0.162213 4.6411e-05
5:66667903 G A 0.043822 -1.6672e-05
5:66670452 A C 1.010192 3.4074e-05
5:66671584 A G 0.030089 -1.4980e-05
5:66672112 A G 0.025253 -8.1843e-06
5:66675012 A C 0.039778 -8.6416e-06
5:66676049 G C 0.045236 1.5234e-06
5:66676464 A G 0.075719 -1.5345e-05
5:66678220 C T 0.849446 1.0774e-05
5:66679040 T C 0.194594 -1.5296e-05
5:66681580 T C 0.030089 -2.5671e-06
5:66697009 A G 0.058207 -1.2494e-05
5:66701037 T C 0.862552 -3.2216e-05
5:66701863 A G 0.115344 -1.0511e-05
5:66714141 G A 0.247715 1.9965e-05
5:66723565 G A 0.066575 6.1768e-06
5:66724273 A G 0.052449 -1.0909e-05
5:66734572 A G 0.769546 -1.9801e-05
5:66735187 T C 0.174051 -2.4551e-05
5:66746197 A G 1.294004 -2.7870e-05
5:66753720 C T 0.458580 -7.2016e-05
5:66763592 G A 0.614036 1.7443e-06
5:66764580 T C 0.031903 -5.4826e-05
5:66769705 A G 0.492772 2.3099e-05
5:66771107 C T 0.090575 -3.0059e-05
5:66773955 C T 0.599322 -5.4785e-05
5:66774504 T C 0.776463 -2.4808e-05
5:66776800 G A 0.020838 -1.2379e-05
5:66778266 T C 0.076887 -4.0781e-05
5:66792177 T C 1.160204 2.6461e-05
5:66792556 G A 0.490785 -2.1646e-05
5:66792794 G A 0.247968 -1.2204e-05
5:66794265 G C 0.771666 -3.2493e-05
5:66794388 G A 0.144689 8.4324e-06
5:66798668 G A 0.564086 -1.5397e-06
5:66809632 A G 0.088682 -3.6149e-05
5:66813303 T C 0.095220 -1.6142e-05
5:66823731 G A 0.022523 8.5923e-06
5:66827194 G A 1.800404 -1.9031e-06
5:66828529 T C 0.099527 1.3427e-05
5:66832992 C T 0.022227 -3.0319e-05
5:66833257 A G 0.132991 -3.2778e-05
5:66834548 T C 0.026502 6.5570e-06
5:66835146 T C 0.762519 -3.5847e-05
5:66835390 A G 0.602159 -2.8997e-05
5:66838328 G A 1.901853 2.3028e-05
5:66845491 C T 0.049856 6.1476e-06
5:66854440 T C 0.318594 -3.3336e-05
5:66885081 C T 0.033968 -1.5196e-05
5:66888904 C T 0.636114 -3.2739e-05
5:66900731 G T 0.041420 5.4191e-06
5:66900986 T C 0.022714 1.1420e-05
5:66908318 T C 0.108339 -6.2766e-07
5:66912815 G T 0.075358 -5.5513e-05
5:66918936 A G 0.087553 -2.3897e-05
5:66929835 A G 0.056062 -2.3121e-05
5:66931117 A C 0.196882 -5.5732e-06
5:66963489 G T 0.256553 1.5420e-05
5:66967532 T C 0.082571 2.2862e-05
5:66969839 G A 0.110718 -6.1689e-06
5:66975415 A G 0.078393 7.8457e-06
5:66982160 G A 0.034032 -1.1434e-05
5:66983347 G A 0.099614 2.0386e-05
5:66985860 C T 0.204795 5.2771e-06
5:66986504 T C 0.056623 1.2732e-04
5:66996059 A C 0.986679 -7.7961e-06
5:67015614 A C 0.271234 -1.5852e-05
5:67022213 C A 1.858167 -5.9565e-06
5:67023975 T C 1.008248 -9.5279e-07
5:67027286 C T 0.123812 -1.7832e-05
5:67060334 A G 0.662892 -1.4757e-05
5:67060688 A G 0.486121 -2.2690e-05
5:67063053 C T 0.368145 -8.6902e-06
5:67070158 A G 0.027872 2.8355e-05
5:67083327 G A 0.685428 -2.1627e-05
5:67087549 A G 0.058120 -1.8050e-05
5:67088306 G T 0.692224 -1.9453e-05
5:67092594 C T 0.059022 -2.0515e-05
5:67096115 A G 0.048207 -2.2599e-05
5:67096208 G A 0.540654 -1.7269e-05
5:67097254 A G 0.163862 -1.2135e-05
5:67097531 A G 0.587264 2.1573e-05
5:67098280 A G 1.711073 4.6378e-05
5:67098652 G A 0.760604 1.9260e-05
5:67101342 T C 0.102847 -2.5269e-05
5:67102159 G A 0.319422 1.3930e-05
5:67106319 A G 1.261627 2.2311e-05
5:67106462 G T 0.028950 1.6678e-05
5:67109766 C T 0.276609 2.4464e-05
5:67110420 G T 0.222216 -2.2541e-05
5:67112273 C T 0.029235 3.6070e-06
5:67120334 T G 0.822765 -4.1963e-05
5:67122233 T C 0.068360 2.1230e-05
5:67122415 A C 0.043062 -6.2718e-07
5:67136327 T C 0.248059 -1.1978e-05
5:67137609 G A 0.127850 3.4881e-05
5:67140032 C T 0.931886 1.1064e-05
5:67151668 G A 0.547042 -2.4689e-05
5:67157852 A G 1.515401 1.1714e-05
5:67168290 T C 0.083557 8.7032e-06
5:67175007 C T 0.317393 2.2353e-05
5:67196963 A C 0.182250 -8.4346e-07
5:67197410 A G 0.037022 1.4880e-05
5:67206858 G A 0.335411 -1.3722e-05
5:67207725 G A 0.431880 -1.7851e-05
5:67207957 G T 0.106729 -3.5692e-05
5:67208839 A G 0.121105 2.1393e-05
5:67233886 A C 0.120323 -1.0130e-05
5:67234859 T A 0.030842 -1.2829e-05
5:67235506 A C 0.859504 4.0128e-05
5:67238839 T C 0.340214 -3.0752e-05
5:67250166 T C 1.777366 -2.0629e-04
5:67256873 A G 1.337339 -4.4939e-05
5:67265695 G A 0.449751 -8.3834e-06
5:67269534 G A 0.023558 -1.2428e-05
5:67269757 C T 0.070808 -8.7413e-05
5:67269882 G A 0.171500 -2.4672e-05
5:67272056 C T 0.454575 -1.1616e-05
5:67278917 G T 0.254891 3.6391e-06
5:67286658 G A 0.113656 -1.1157e-05
5:67286788 C T 1.215591 1.6711e-05
5:67288567 T C 0.020244 -6.4673e-06
5:67290972 G A 0.456396 2.4616e-05
5:67294639 T C 1.863721 -3.3409e-05
5:67295413 C T 1.445116 6.5619e-06
5:67298287 T C 0.038330 -1.3188e-05
5:67301166 G A 0.391758 -2.7349e-05
5:67302453 A G 0.217292 8.1787e-05
5:67303386 T C 0.506183 -9.0190e-06
5:67308277 A G 1.136370 3.0149e-05
5:67308471 G A 1.828429 -4.1403e-05
5:67309764 G A 0.310009 5.4410e-05
5:67309775 C T 1.396364 -1.2902e-05
5:67310667 C T 0.075280 -6.6419e-07
5:67311762 G A 1.577212 -4.0822e-06
5:67317499 A G 0.649003 -1.7090e-05
5:67318389 G A 0.036003 1.1576e-05
5:67323859 C T 0.193000 -5.6554e-06
5:67325930 G C 0.957782 -1.8681e-05
5:67326258 T C 1.732268 1.1196e-05
5:67326806 A G 0.194616 7.0758e-06
5:67328474 A G 0.064871 -4.6874e-05
5:67328752 T C 0.166329 5.2455e-06
5:67335591 A G 0.620638 2.4298e-05
5:67335658 C T 1.607794 2.6743e-05
5:67341639 A G 0.037863 1.4862e-05
5:67344993 T C 0.414300 2.1525e-05
5:67345465 A C 0.028099 5.1913e-06
5:67348542 C T 0.310811 -1.5370e-05
5:67350940 T C 0.699339 3.8490e-05
5:67386576 C T 0.551378 1.3064e-05
5:67386642 G T 0.195275 -1.6909e-05
5:67387475 A G 0.059554 -2.4278e-07
5:67390815 C T 0.670588 -1.2427e-05
5:67394560 G T 0.172155 1.5900e-06
5:67396789 A G 0.475877 1.2874e-06
5:67405073 T G 0.174953 -3.0134e-06
5:67406214 A G 0.352412 2.3009e-06
5:67407780 C T 0.033179 3.1140e-05
5:67407840 C A 0.484612 -3.6436e-05
5:67408098 T C 0.054699 2.6581e-06
5:67408192 A G 0.163301 -4.0239e-06
5:67409374 C G 0.123160 3.5929e-05
5:67410305 G A 0.032939 -1.1604e-05
5:67416409 T C 1.014678 8.9338e-06
5:67418107 T C 0.120297 -8.9459e-08
5:67423766 T C 0.783442 -7.5365e-06
5:67425375 T C 0.322265 -2.5883e-05
5:67432544 G A 0.242301 -1.1402e-05
5:67449308 A G 0.481275 -2.7323e-05
5:67450350 C T 0.841510 -2.4129e-05
5:67452079 G A 0.020449 -4.4471e-06
5:67454215 A G 0.061379 -1.0100e-05
5:67462898 T G 0.020536 -4.4884e-06
5:67469151 A G 0.052242 -1.4815e-05
5:67473708 T C 0.064988 1.0948e-05
5:67477132 C T 0.302238 -1.9894e-06
5:67481170 T G 0.264178 4.3042e-05
5:67492112 C T 1.960693 7.1565e-06
5:67508954 G A 0.054377 -2.0964e-05
5:67517563 T C 0.445675 4.7570e-07
5:67520226 A G 0.903888 -3.6106e-05
5:67526221 G T 0.064641 -2.9577e-05
5:67529191 A G 1.011503 -2.6876e-05
5:67531669 G A 0.039843 -1.8290e-05
5:67532815 C G 0.289161 -3.0467e-05
5:67534057 G A 0.657462 2.2678e-05
5:67535789 T C 0.089273 -7.2601e-07
5:67542082 C T 1.658766 1.4725e-05
5:67546982 C T 0.051326 -1.7490e-05
5:67547811 T C 0.026236 5.7190e-06
5:67560716 T G 0.379807 8.1098e-05
5:67564383 A G 0.742668 -2.7750e-05
5:67564731 T C 0.109514 -3.3377e-06
5:67568240 G C 0.175596 -6.3489e-05
5:67568728 G A 0.227506 -5.4719e-06
5:67571028 G A 0.408877 -4.7447e-06
5:67575344 G A 0.482216 -2.4093e-05
5:67588148 A G 0.345625 1.1602e-04
5:67595431 T C 0.089711 7.8508e-06
5:67595509 C A 0.050197 2.0849e-05
5:67595861 A C 0.363747 6.6644e-05
5:67596088 A G 0.919030 3.5139e-06
5:67596206 T C 0.031407 2.7780e-05
5:67608743 T C 0.937044 9.5500e-06
5:67613801 C A 0.190968 1.9139e-05
5:67614893 C T 1.766502 -1.7576e-05
5:67625070 C T 0.313800 2.4064e-05
5:67625216 A G 0.048226 2.2298e-05
5:67625955 C T 0.724124 -6.7588e-06
5:67626658 C G 0.086524 -1.3572e-05
5:67633340 C T 0.254882 4.9172e-07
5:67633433 T C 0.103182 -4.4674e-05
5:67638051 T C 0.355506 6.9620e-07
5:67644040 A G 0.034562 3.5289e-05
5:67645898 G T 0.042163 1.5099e-05
5:67648208 C T 0.171045 4.0053e-05
5:67650310 T C 0.043497 -2.1161e-05
5:67653042 A C 0.100007 -8.1815e-06
5:67653486 C T 0.101088 3.2902e-05
5:67661709 A G 0.859761 -1.5569e-05
5:67668715 C T 0.037691 -5.9445e-05
5:67668783 G A 0.090013 -1.8874e-04
5:67669240 C A 0.036181 2.8459e-05
5:67678504 A G 0.164550 6.2182e-06
5:67687665 C T 0.183993 4.1737e-06
5:67687778 G A 0.123140 1.1836e-05
5:67689085 G T 0.166050 1.2017e-05
5:67690192 C T 0.216432 -1.1100e-05
5:67698038 A G 0.100390 -4.7832e-06
5:67698942 C T 0.369495 5.8427e-05
5:67699045 T C 0.222135 -3.2476e-05
5:67705892 T C 0.037090 9.7501e-06
5:67710792 A C 0.102678 -1.0602e-04
5:67711123 G A 0.097871 8.0116e-05
5:67715716 G T 0.034964 1.1459e-05
5:67720890 T G 0.028080 1.0400e-05
5:67721618 A G 0.146594 2.8446e-05
5:67724356 A C 0.030472 -1.1219e-05
5:67725393 G A 0.291852 5.7265e-05
5:67725631 C T 0.060535 2.1528e-05
5:67729498 A G 0.042007 -3.3253e-05
5:67731297 G A 0.111316 1.3987e-05
5:67731430 C T 1.789696 -1.2525e-05
5:67735504 T C 0.052019 -1.1454e-05
5:67738430 A G 1.014424 -3.3641e-05
5:67743590 C T 0.215130 -2.0368e-05
5:67749198 A G 0.688404 -4.3650e-05
5:67751350 A G 0.338877 -4.1940e-05
5:67751381 A G 1.687664 -1.3872e-05
5:67760607 C A 0.098923 5.7018e-05
5:67760953 G T 0.114195 2.1215e-05
5:67761640 G T 0.382933 2.3246e-05
5:67768917 T C 0.526606 -5.1899e-05
5:67769308 G A 0.033838 -1.7316e-06
5:67769529 T C 0.090425 -9.7420e-07
5:67781021 T C 0.343389 1.6605e-05
5:67798510 G T 0.160438 1.5087e-05
5:67799515 G A 0.800184 1.7952e-05
5:67812511 A G 0.059691 9.4957e-06
5:67825930 G A 0.060950 -5.5593e-06
5:67827095 A C 0.050336 -6.5097e-05
5:67828849 C T 0.025012 -5.3053e-05
5:67832003 A G 0.051430 1.5073e-05
5:67845698 A C 0.869541 -7.5048e-06
5:67846564 A G 0.087293 -7.8654e-06
5:67853546 G A 0.160561 -9.0061e-06
5:67877281 C T 0.050155 -1.2356e-05
5:67881128 G A 0.035814 6.9304e-06
5:67881238 T C 0.081727 -1.8865e-05
5:67883662 T C 0.483609 2.1229e-06
5:67892239 C T 0.318422 1.1065e-06
5:67896679 C T 0.085596 9.6957e-07
5:67901292 C T 0.400369 1.3235e-05
5:67904481 A G 0.046354 6.0412e-07
5:67915038 C T 0.086920 3.6233e-05
5:67922798 T C 0.096359 -2.1421e-07
5:67924890 C G 0.087978 2.8296e-05
5:67926488 A G 0.101004 -2.1923e-05
5:67926988 G A 0.338455 1.0483e-06
5:67929236 C T 0.045016 2.1444e-05
5:67938981 A G 1.931075 1.7658e-05
5:67941124 A G 0.050976 4.5371e-06
5:67944870 G A 1.659415 1.7662e-05
5:67954756 T C 1.974851 2.0670e-05
5:67957492 C T 1.976886 2.1132e-05
5:67957782 G A 0.065683 -3.7917e-05
5:67958744 C T 0.179225 -3.1208e-05
5:67958925 G T 0.081467 1.8041e-05
5:67961802 A G 0.082041 1.6015e-05
5:67962330 T C 1.748111 1.6276e-05
5:67965770 T G 1.640901 -5.9351e-06
5:67970708 A G 0.068016 -8.2675e-06
5:67970865 C T 1.977828 2.3434e-05
5:67972356 A G 0.059924 -2.5915e-05
5:67994198 C T 0.488964 4.3559e-05
5:68000986 C T 0.368424 1.1380e-05
5:68003457 C T 0.657345 1.9935e-05
5:68004340 A G 0.041365 3.3277e-05
5:68005609 G A 0.166069 -9.1396e-06
5:68019774 T C 0.675917 -6.7378e-07
5:68023095 A C 0.051148 -1.6496e-05
5:68030177 T C 0.297564 -1.7677e-06
5:68030799 T C 0.496839 1.2938e-05
5:68036921 T C 0.779300 -1.2358e-06
5:68037048 T C 0.956396 8.7345e-06
5:68042186 G A 0.176021 1.7893e-05
5:68042443 T C 0.163187 9.1986e-07
5:68047035 C G 0.046240 -4.5694e-06
5:68050573 A C 0.034513 5.3090e-06
5:68050920 A C 0.029956 -2.1704e-05
5:68061720 C T 0.048597 2.9582e-05
5:68071181 C A 1.601026 -2.7772e-05
5:68072719 G A 1.157195 -1.1793e-05
5:68084208 G T 0.112377 -4.5577e-07
5:68092208 G A 0.062894 -1.4000e-05
5:68105237 T C 0.024548 2.2845e-05
5:68118222 A G 0.841240 -6.0609e-06
5:68130358 G T 0.022679 1.4126e-05
5:68136159 A G 0.023539 -2.5925e-05
5:68142407 A G 0.110543 1.0461e-05
5:68142751 C T 1.381764 2.3013e-06
5:68151922 A G 0.022786 -1.1090e-05
5:68157663 C T 0.047376 -1.8600e-05
5:68187114 C T 0.046704 1.0996e-05
5:68190801 T C 0.303280 2.1550e-05
5:68191972 G A 0.640522 -3.1845e-05
5:68192468 A G 0.021913 8.5275e-06
5:68195164 A G 0.144095 9.8054e-06
5:68199678 A G 0.354133 1.6526e-05
5:68200792 G A 0.194042 -3.1080e-06
5:68219558 G A 0.035714 7.2960e-06
5:68222794 T C 0.342915 1.1328e-05
5:68232426 G C 0.835904 3.1412e-05
5:68235119 C T 0.157114 3.4295e-05
5:68238931 A G 0.052362 1.6157e-05
5:68240916 C T 0.050203 -5.2871e-06
5:68241498 A G 0.108226 -3.0133e-05
5:68244835 T C 0.050856 1.5927e-05
5:68250226 A G 0.303761 -2.9993e-06
5:68250652 A G 0.036597 8.2867e-06
5:68252021 T C 0.547373 -3.0026e-06
5:68258539 G A 0.761653 -9.9130e-06
5:68266066 C T 0.126321 2.8996e-05
5:68268229 A G 0.049327 4.4173e-05
5:68291022 G A 1.596528 -1.6413e-05
5:68292947 C T 0.114785 -7.4388e-05
5:68304543 C T 0.053407 -1.2918e-05
5:68323790 G A 0.294357 -9.3303e-06
5:68326128 C T 0.868674 -3.0400e-05
5:68331077 G A 0.123896 6.2575e-06
5:68336134 T C 0.036165 -3.4420e-05
5:68336434 G A 0.027911 -3.7827e-05
5:68338718 A C 0.083697 -4.8115e-05
5:68339119 A G 0.050781 3.4494e-05
5:68355586 T C 0.658091 3.1832e-05
5:68365157 G A 0.919773 -6.3524e-06
5:68367553 G A 0.967386 -6.1441e-08
5:68396580 A G 0.486059 3.4426e-05
5:68403982 C T 0.050836 2.0966e-05
5:68406624 A C 0.057169 -4.3877e-05
5:68414334 A G 0.022838 -3.2561e-05
5:68417755 G A 0.853243 3.2295e-05
5:68422101 G T 1.223390 2.0219e-05
5:68425035 T C 0.768819 2.7131e-05
5:68429040 A C 1.419312 -6.8880e-06
5:68431282 A G 0.039073 -3.2803e-06
5:68436503 T G 0.481671 1.5695e-05
5:68449239 A G 0.995410 1.5688e-05
5:68455166 T C 0.732554 6.4078e-06
5:68465471 T C 1.042920 -1.3515e-05
5:68469058 G A 0.239438 3.2830e-06
5:68513290 G A 0.816302 -1.4270e-05
5:68520276 T C 0.040414 -3.7276e-07
5:68521895 G A 0.042296 8.3393e-06
5:68558550 A T 1.054679 -1.2367e-05
5:68559199 C T 1.935587 2.9807e-05
5:68561909 T C 0.654751 9.6909e-06
5:68568858 T C 0.048609 3.2150e-05
5:68569056 C T 0.027625 -6.8815e-07
5:68587109 T C 1.130193 1.1005e-05
5:68594389 A G 1.119226 2.6863e-06
5:68594557 T C 0.879447 -1.4772e-06
5:68596197 G A 0.034104 -3.2672e-05
5:68607139 A G 0.147617 -2.0595e-05
5:68616079 A G 0.042014 1.8046e-05
5:68616331 T C 0.923963 1.9670e-05
5:68621286 T C 0.051638 -2.2033e-05
5:68627806 G T 1.963825 1.1710e-05
5:68636721 A G 0.023720 2.4826e-05
5:68643336 G A 0.312330 1.3211e-05
5:68653059 A G 0.031627 1.9513e-06
5:68656135 C A 1.887561 2.8578e-05
5:68658778 C G 0.100721 -1.1492e-04
5:68664647 C T 1.898711 2.3730e-05
5:68665462 T C 0.043436 1.9475e-06
5:68666912 T C 0.070740 -1.1100e-05
5:68667542 A G 0.022542 -1.0311e-05
5:68668992 C T 0.078520 -1.1786e-05
5:68682536 C A 0.102844 4.4166e-05
5:68682598 G C 0.038285 1.0499e-06
5:68683217 T C 0.088050 1.4104e-06
5:68685037 C A 0.046957 -4.3905e-05
5:68695940 G T 0.635237 -8.3669e-06
5:68704933 A G 0.024681 1.6719e-05
5:68705148 G A 1.963644 1.2365e-05
5:68720419 G T 0.950277 8.4877e-06
5:68725254 T G 0.053459 6.3001e-06
5:68730441 T C 0.946730 -2.6790e-06
5:68740653 C A 1.940262 1.0461e-05
5:68749848 A G 1.635598 -6.8338e-06
5:68750574 T G 0.041972 -2.2893e-05
5:68761726 T C 0.112439 -7.0130e-05
5:68766397 A G 0.055539 -2.7967e-06
5:68769560 G A 0.199547 2.3152e-05
5:68775065 T C 1.594278 3.6271e-06
5:68787258 T G 0.044237 -6.5466e-06
5:68795818 C G 0.225325 1.4603e-05
5:68804987 G C 0.023471 -2.1269e-05
5:68805616 A G 0.088939 7.4301e-06
5:68820348 T G 1.772137 -6.0423e-06
5:68822698 C G 0.048593 1.5844e-05
5:68826788 A G 0.112023 -6.4389e-05
5:68829459 T C 0.058720 4.5425e-06
5:70256200 A G 0.273649 2.0722e-05
5:70671482 G A 0.045964 3.4169e-05
5:70675231 C T 1.319857 -1.3859e-05
5:70698955 C G 0.035156 -2.2782e-05
5:70701185 C A 0.606197 1.6075e-05
5:70731744 T C 0.925216 -9.1818e-06
5:70751818 G T 1.664632 2.6244e-05
5:70762447 G A 0.929877 -3.5102e-06
5:70767644 G A 0.057136 1.1255e-05
5:70772293 T C 0.033828 6.6147e-06
5:70778014 T C 0.043572 -4.7854e-06
5:70798541 G A 0.179517 -3.6572e-05
5:70800475 T C 0.680419 2.3380e-06
5:70806958 A G 1.663346 2.0195e-05
5:70809169 G A 0.929260 -6.5587e-06
5:70812303 T C 0.087916 3.4787e-06
5:70818130 A C 0.052680 5.6066e-05
5:70818150 G C 0.044607 -1.3102e-05
5:70827975 A G 0.161529 1.7076e-06
5:70858268 G A 0.069727 9.8608e-06
5:70858342 G A 0.100410 2.3578e-05
5:70859982 G A 0.053410 -1.3841e-05
5:70866543 G A 0.031676 -2.0202e-06
5:70878529 A G 1.663424 2.1384e-05
5:70879608 T C 0.025934 -1.6133e-05
5:70882245 C T 0.983712 1.7576e-05
5:70885973 T C 1.611079 -1.3314e-06
5:70891683 G C 0.068630 -1.7235e-05
5:70893338 C G 0.078351 -4.8151e-05
5:70899296 G A 1.746099 1.5251e-05
5:70923455 A G 0.748059 2.6291e-05
5:70927856 A G 0.925275 -8.8153e-06
5:70928251 C T 0.681721 6.5710e-06
5:70939437 A G 1.571697 -1.6071e-07
5:70943181 G A 0.085648 -2.0500e-05
5:70948654 A G 1.724306 1.0022e-05
5:70955434 G A 0.035159 -1.6695e-06
5:70956193 C A 0.093759 -3.9322e-06
5:70959822 G T 1.451981 7.3965e-06
5:70960199 A G 0.047191 -2.9727e-05
5:70960756 G A 0.170990 4.0530e-05
5:70967745 A G 0.087053 -3.9892e-05
5:70972262 A G 0.783893 2.8478e-05
5:70974096 T G 0.631443 1.7914e-05
5:70975592 A G 0.050804 1.4842e-05
5:70976058 G A 0.274636 -3.0197e-06
5:70976386 A G 0.897549 -1.4198e-04
5:70979078 G A 0.071713 -2.5324e-06
5:70986022 C T 0.089646 -4.6642e-05
5:70988816 G A 0.211888 1.8622e-05
5:70989408 A G 0.553654 -7.9520e-06
5:70992610 T C 0.078539 -1.0146e-06
5:70993583 G T 0.092373 9.8108e-06
5:70997560 C T 0.043426 3.5788e-06
5:71000610 A G 0.029907 1.1708e-05
5:71006707 G A 0.813122 -3.2114e-05
5:71011901 G C 0.845447 -3.8879e-05
5:71013419 C T 1.166534 -3.9777e-05
5:71017951 G T 0.387178 1.1150e-05
5:71020547 G A 0.309963 -5.0051e-05
5:71026807 G T 0.325225 -1.1634e-05
5:71033528 A G 0.088264 -5.3164e-05
5:71038310 G A 0.039602 -8.3634e-06
5:71040309 G A 0.408838 -2.5181e-05
5:71042262 C A 0.308065 -1.3479e-05
5:71047045 A G 0.307402 -1.2297e-05
5:71048880 G T 0.408815 -2.0343e-05
5:71065672 C T 0.059074 6.2232e-06
5:71065780 T C 0.041628 4.7460e-06
5:71073391 T C 0.070133 -1.5118e-05
5:71077144 A G 0.027804 1.5147e-05
5:71079676 G A 1.331512 -1.4581e-05
5:71081960 C T 1.025565 -5.5136e-06
5:71083185 T C 0.068633 4.3179e-06
5:71097024 A C 1.333100 -1.2999e-05
5:71097137 A G 0.065212 -3.8068e-06
5:71097970 T G 0.051144 8.5808e-06
5:71102112 A G 0.032348 1.1476e-06
5:71102724 G A 0.092918 -3.6332e-05
5:71105662 C T 1.432753 -1.5409e-05
5:71109042 G T 0.053014 1.0821e-05
5:71111860 T G 0.071626 -8.3236e-06
5:71113867 T C 0.031309 -7.0449e-05
5:71124691 C T 0.074174 7.5462e-06
5:71125703 T C 0.584619 -3.5921e-05
5:71126009 T G 0.024292 1.9237e-05
5:71126782 A C 0.164274 2.1070e-05
5:71127410 T C 0.093937 4.8754e-05
5:71127483 C T 0.031676 -4.9636e-06
5:71133291 T G 0.208859 4.5410e-05
5:71133485 A G 0.173661 1.1828e-05
5:71135107 T G 1.658159 -2.4603e-05
5:71140304 A G 1.366827 1.6156e-06
5:71144626 A G 0.107476 -3.2193e-05
5:71156117 T C 0.730389 2.4367e-05
5:71157880 A G 1.350997 1.8262e-06
5:71158565 C T 0.043030 7.9668e-06
5:71171484 A G 1.173561 -1.7141e-05
5:71176588 G T 0.070006 -7.4428e-07
5:71183196 C T 0.095534 -1.2151e-07
5:71184461 T C 0.169938 -1.1891e-05
5:71185369 C A 0.116058 -1.4437e-05
5:71191962 G A 0.068721 -1.7478e-06
5:71199056 C T 1.212050 -2.3072e-05
5:71199721 G A 0.064696 -2.3491e-06
5:71200670 A G 1.654190 -1.6742e-04
5:71206835 T G 0.024340 1.8633e-05
5:71212028 A G 0.111173 -3.9636e-05
5:71215797 A G 0.333372 -4.0235e-05
5:71220261 G A 0.121365 1.6235e-06
5:71230743 T C 0.229503 -8.0218e-05
5:71231709 C T 0.041956 1.9238e-05
5:71232542 T C 0.051047 5.4184e-06
5:71239746 A C 0.030920 2.1823e-05
5:71240138 G T 0.743440 -7.8532e-05
5:71241023 C T 0.258923 -3.2271e-05
5:71241383 A G 0.059441 3.1120e-05
5:71241475 T C 0.091461 -3.7213e-06
5:71241663 G C 1.643453 2.5625e-05
5:71245810 C T 0.907419 4.9280e-05
5:71249940 G A 1.392063 4.9776e-05
5:71257317 C T 0.893751 -1.6940e-05
5:71266894 A G 0.072100 2.2279e-06
5:71267861 G T 0.032838 2.0998e-05
5:71271690 C T 0.432380 -4.2971e-06
5:71273347 A G 0.173126 1.2800e-05
5:71293074 T C 0.375224 -2.8721e-05
5:71303913 A G 0.040901 -1.8003e-05
5:71310346 T G 0.033731 -8.1871e-06
5:71326427 T C 0.325024 1.4655e-05
5:71336805 T G 0.264262 -3.5759e-06
5:71341276 A C 0.051563 -4.9668e-05
5:71347502 A G 0.258264 5.4579e-05
5:71365841 C T 0.026970 -5.8262e-06
5:71370861 T C 0.044458 -2.8002e-05
5:71372026 G A 0.247592 -1.3142e-05
5:71375719 C T 0.231385 8.2440e-05
5:71375853 G A 0.085002 -6.4620e-06
5:71380914 C T 0.530436 -2.9564e-05
5:71381885 A G 0.072463 2.0745e-05
5:71389751 A G 1.111640 1.6402e-05
5:71391412 G A 0.714247 3.0483e-06
5:71391554 T A 0.031322 -3.3890e-05
5:71396751 G A 0.068727 -4.1297e-06
5:71397773 A G 0.048840 -4.5337e-06
5:71402382 T C 0.330756 -7.5600e-06
5:71406967 A G 0.060161 -1.2997e-05
5:71410356 C G 1.433467 -3.4685e-05
5:71420451 C T 0.100082 2.2030e-05
5:71422735 A G 0.036590 -1.1721e-05
5:71424084 A G 0.068958 1.7043e-05
5:71427909 G A 0.837491 8.2373e-07
5:71435390 T G 0.025464 -1.2101e-05
5:71438236 T C 0.097738 -2.2505e-05
5:71438968 G A 0.026492 -5.6546e-05
5:71440155 A G 0.136646 -2.5086e-06
5:71444596 G A 0.127948 1.6143e-05
5:71446207 T C 0.420227 8.7157e-06
5:71448748 A G 0.169383 -3.6585e-05
5:71450912 T C 0.218441 2.5411e-06
5:71454783 T C 1.699385 -1.5817e-05
5:71455618 G A 1.481866 -1.5334e-05
5:71459466 T C 0.032864 -1.9028e-06
5:71460978 C T 0.030125 9.7267e-06
5:71461469 C T 0.265265 2.3534e-05
5:71464268 C T 0.821064 -2.0622e-05
5:71471263 A C 0.026574 3.0186e-06
5:71471329 T C 0.679004 2.7960e-06
5:71472524 A G 0.067899 -4.0249e-06
5:71476905 T C 0.305043 -2.2796e-05
5:71477115 A G 1.344269 -5.8377e-06
5:71481887 T C 1.603902 -8.4459e-06
5:71482595 C T 0.085748 1.1165e-05
5:71483741 A G 0.220340 -1.9188e-05
5:71490962 G A 1.654410 -3.3825e-06
5:71495041 C T 0.499860 -7.1426e-06
5:71496419 G A 0.662979 -5.7083e-07
5:71498383 A G 0.168789 -6.6447e-07
5:71506529 T C 0.624620 -1.0476e-05
5:71507473 C T 0.275691 1.0229e-05
5:71519664 T C 0.800930 3.9261e-06
5:71521527 G C 0.211767 -4.4220e-05
5:71521964 A G 0.030163 -1.4848e-05
5:71534553 G A 1.891070 2.8622e-05
5:71540604 C T 1.294650 2.1574e-05
5:71545234 T C 0.280641 -1.8778e-05
5:71548805 C A 0.047772 -4.7068e-06
5:71563822 T G 0.527651 3.1148e-05
5:71586735 A G 0.152781 -4.4312e-05
5:71609959 G A 0.047026 -3.6169e-05
5:71624840 T C 1.934558 2.5153e-06
5:71642962 G A 0.028300 2.4901e-05
5:71648590 A G 0.058168 1.1496e-05
5:71653190 T C 0.041001 5.7174e-06
5:71667074 T C 0.707412 -2.3364e-06
5:71667678 A G 0.238584 2.8223e-05
5:71689880 C T 0.935434 -3.3096e-06
5:71692015 C A 0.030884 1.8472e-06
5:71698226 T C 0.071252 -5.2392e-06
5:71711324 T C 0.091172 -6.4419e-06
5:71713199 A G 1.522429 -1.8542e-05
5:71716928 G C 0.302482 -7.0677e-07
5:71728153 A G 0.066315 2.5131e-05
5:71729221 A G 0.906962 -4.8311e-06
5:71739602 C G 0.224916 5.6733e-05
5:71741381 G A 1.756462 1.5774e-05
5:71745051 T C 0.029582 -8.0404e-06
5:71752688 A G 0.031637 4.4370e-05
5:71754465 T G 0.368466 -6.4392e-06
5:71756670 T C 0.279894 -4.1933e-06
5:71756896 C T 0.042812 -1.0093e-06
5:71758330 A C 0.123708 4.9130e-06
5:71758799 G T 0.081301 -9.5605e-06
5:71761008 T C 0.124747 9.6855e-06
5:71762559 T G 0.053634 4.2963e-05
5:71762711 A G 0.253781 -2.1290e-05
5:71763456 T C 0.134695 -2.8517e-05
5:71763715 G A 0.516242 -3.9237e-05
5:71772130 A G 0.100218 2.3971e-05
5:71773417 C T 0.158039 -3.9271e-05
5:71777354 A G 0.022218 -1.9515e-05
5:71780033 T C 0.550651 1.1701e-05
5:71786899 T G 0.286181 2.9735e-05
5:71798468 G C 0.021461 3.9874e-05
5:71799791 C A 0.057798 -3.5985e-05
5:71804002 C T 0.364802 -2.8995e-06
5:71804810 C T 0.185778 -5.3367e-06
5:71818834 G C 0.110436 1.3330e-05
5:71845634 T C 0.441828 -7.4403e-07
5:71849569 A G 0.187862 -1.8981e-05
5:71870990 C A 0.050547 -1.2107e-05
5:71880536 G A 1.361884 3.2007e-06
5:71888116 T C 0.119333 -3.3436e-05
5:71909347 T C 0.194373 -2.8476e-05
5:71914630 A G 0.118453 7.6111e-06
5:71947654 G A 0.427511 -3.6440e-05
5:71954926 A G 0.249922 1.1797e-06
5:71974786 C T 0.073619 7.6383e-06
5:71988725 T C 0.034779 3.8415e-05
5:72001313 A C 0.021117 5.1391e-05
5:72007304 A C 0.423671 -3.0232e-05
5:72018529 G A 0.168173 6.2069e-06
5:72034113 T C 0.041407 -1.7423e-05
5:72037577 A G 0.093999 -1.1183e-05
5:72061369 G A 0.094846 5.9077e-06
5:72066542 C T 0.213241 -2.8037e-05
5:72069648 G T 0.632245 -1.3876e-05
5:72080867 T C 0.026402 3.1888e-05
5:72117381 A G 1.055497 2.0855e-06
5:72119026 C T 0.070512 9.9300e-06
5:72121562 T G 0.067750 4.5846e-05
5:72147867 G T 0.044689 6.7121e-07
5:72166483 T C 0.285555 2.7960e-06
5:72176082 G A 0.097673 -1.3813e-05
5:72234189 G A 0.350293 -1.5867e-05
5:72251075 G A 0.023321 9.8072e-07
5:72294458 G A 0.726312 -2.3901e-06
5:72314959 G A 0.122264 1.9173e-05
5:72326189 T C 0.043763 -1.2837e-06
5:72348272 G A 0.287298 -9.8845e-06
5:72356905 A C 1.811697 3.1241e-05
5:72357320 T C 0.071353 4.7308e-05
5:72362355 C A 0.135753 8.1725e-05
5:72370529 A C 0.025872 1.1948e-05
5:72371885 G A 0.042082 -2.8256e-05
5:72376072 A G 0.645991 4.6721e-06
5:72406312 G T 1.696843 -2.6508e-05
5:72409094 A G 0.658234 -1.5913e-05
5:72409195 T C 0.023380 2.1845e-06
5:72419617 A C 0.490126 -4.4623e-06
5:72420681 A C 0.188790 4.9639e-05
5:72421300 G C 1.556657 1.0252e-05
5:72426085 A G 0.835138 -1.9968e-05
5:72430504 T C 0.051206 -1.5809e-05
5:72433992 T C 0.646413 2.2544e-05
5:72442855 G A 0.220161 4.9309e-05
5:72445501 C T 0.851169 2.9162e-06
5:72447023 T G 1.693062 -1.4599e-05
5:72448744 A G 0.077053 4.4564e-05
5:72449955 G A 0.264324 5.0898e-05
5:72451840 T C 0.653028 1.7864e-05
5:72454520 C A 0.144144 -2.6039e-05
5:72455175 A G 0.136068 9.9161e-06
5:72455993 T C 0.036025 3.2451e-05
5:72460429 T C 1.692292 -1.0710e-05
5:72467960 G A 0.113854 2.2946e-05
5:72479621 C A 0.109277 -6.1210e-05
5:72484883 G A 0.322635 -1.5723e-05
5:72493328 G A 0.875286 5.1575e-05
5:72493896 C A 1.821045 -2.2478e-05
5:72499675 T C 0.052436 -2.7660e-06
5:72517077 A G 1.951472 3.1925e-07
5:72524578 C T 0.643881 -8.2738e-06
5:72531983 A G 0.039372 1.3908e-05
5:72535527 T G 0.101166 -5.5950e-05
5:72550574 G A 0.044202 3.2883e-07
5:72551134 G A 0.767118 -7.3390e-06
5:72553860 C T 0.090873 1.7393e-05
5:72559475 T C 0.023880 -6.9937e-06
5:72562448 A G 0.022792 5.8756e-06
5:72565567 T C 0.221200 1.8375e-05
5:72571215 C T 1.180426 9.8995e-05
5:72577015 G T 0.526502 1.3760e-05
5:72577549 A G 0.069620 8.5025e-06
5:72577764 G A 0.143235 -7.4845e-06
5:72578131 G A 0.505761 1.4708e-05
5:72578158 C G 0.225786 8.8515e-05
5:72580873 A G 0.462705 -5.7047e-05
5:72581368 T C 1.838621 -4.2791e-06
5:72581515 C T 0.025866 -2.2372e-05
5:72584702 A G 0.040479 7.0479e-06
5:72585924 T C 0.118047 -5.1616e-08
5:72586645 T C 0.046419 -4.4853e-05
5:72587455 T G 1.168491 5.3206e-05
5:72587805 T C 0.958619 2.9390e-05
5:72589076 G T 1.401677 5.1275e-05
5:72592069 A C 0.077828 1.5979e-05
5:72592207 A G 0.255661 7.4534e-06
5:72593602 C A 0.473332 -1.9457e-05
5:72593640 G A 0.075686 -9.3188e-05
5:72594089 A C 0.075832 -2.7059e-05
5:72594565 A G 0.307386 1.2673e-05
5:72595335 C A 0.176557 -5.2146e-05
5:72597536 A G 0.071551 -1.1067e-04
5:72597906 C T 0.108342 1.0148e-05
5:72599383 T C 0.036496 -1.1363e-05
5:72600156 A G 0.062661 1.4668e-05
5:72600329 C T 0.102341 1.3079e-05
5:72600624 A G 0.055861 4.1655e-06
5:72601127 G A 0.216928 2.4156e-05
5:72602271 C A 0.020767 6.2976e-06
5:72602728 T C 0.101552 -2.1517e-05
5:72607935 G A 0.075313 -1.6215e-05
5:72610692 A G 0.053202 -3.9447e-06
5:72615716 C A 0.205260 -1.1142e-05
5:72618265 A G 1.066559 -3.2486e-05
5:72622024 T C 0.064744 1.5029e-05
5:72624674 C T 1.937713 -1.7966e-05
5:72625069 G A 0.078065 -1.0372e-05
5:72628284 C G 0.039726 -1.5179e-05
5:72631021 C T 0.260585 2.7189e-05
5:72631693 G A 0.100832 1.2399e-05
5:72633359 C T 0.134010 -1.3809e-05
5:72633545 C T 0.060226 -3.5773e-06
5:72634160 C T 0.398286 8.3093e-06
5:72636492 G A 0.070746 9.6695e-06
5:72636682 T C 0.263675 3.6261e-05
5:72645439 C G 0.072184 3.3890e-05
5:72650317 G C 0.051054 3.1079e-05
5:72657550 G T 0.081262 -2.7678e-05
5:72658973 T C 1.124981 3.3461e-06
5:72671359 T C 0.120556 6.0512e-05
5:72676899 C T 0.132202 -1.0223e-05
5:72683705 G A 0.251516 2.2831e-05
5:72697269 C A 1.343902 2.2224e-05
5:72699602 A G 0.071918 3.8400e-05
5:72720106 C A 0.043137 -1.5326e-05
5:72720172 C T 1.938767 -1.2443e-05
5:72721300 T A 0.038385 1.3823e-05
5:72721890 C T 0.070175 2.5349e-05
5:72745041 A G 0.073667 -9.5643e-06
5:72753831 A G 0.046519 -8.2417e-06
5:72768117 A G 1.365668 3.7093e-05
5:72772710 A G 0.066364 -2.6341e-05
5:72783122 G T 0.120485 1.7288e-05
5:72784718 T C 0.077864 4.5734e-05
5:72786991 A G 0.092396 -1.5392e-05
5:72787591 G T 0.047305 3.0221e-06
5:72791309 C T 0.183775 -9.0518e-05
5:72809050 G A 1.858316 -6.9478e-06
5:72809831 T C 0.944113 5.8204e-05
5:72811157 G A 0.314748 -3.0278e-05
5:72815647 A T 0.095138 -1.1514e-05
5:72817331 C T 1.056795 3.9274e-05
5:72818878 G A 0.238627 2.2169e-05
5:72821497 C A 0.073378 1.0566e-05
5:72822036 A G 0.529505 5.5596e-06
5:72825229 G A 0.782280 -1.7255e-05
5:72825317 A G 0.049625 1.7739e-05
5:72827364 C T 0.090770 -2.0022e-05
5:72832832 A G 0.214812 -4.4112e-05
5:72844380 C T 0.052310 2.0476e-05
5:72848115 T G 0.061340 1.5974e-05
5:72858918 T C 1.363795 1.5432e-05
5:72879084 C T 0.457366 -2.2296e-05
5:72882128 A G 0.827815 3.2302e-05
5:72889620 G T 0.053683 3.6337e-05
5:72904983 T C 1.319415 2.6189e-05
5:72908697 G A 0.167394 -2.5293e-05
5:72913500 G A 0.528333 -1.9701e-05
5:72917268 A G 0.023357 9.8229e-06
5:72917909 A G 0.065111 5.9116e-07
5:72918105 C G 0.255203 3.0512e-05
5:72919887 A G 1.438180 1.2159e-05
5:72923254 G A 0.043513 -1.9555e-05
5:72927292 T C 0.855308 4.1781e-05
5:72949258 A G 0.064598 -3.9568e-06
5:72952424 C T 0.050989 -1.1338e-05
5:72958766 C T 1.411243 5.1042e-06
5:72991289 T C 0.067513 -1.1610e-05
5:72996071 T C 0.081798 6.7213e-06
5:73001379 C T 0.044818 -4.9613e-05
5:73006996 A G 0.463497 -5.7895e-06
5:73015580 G A 0.023156 -6.3242e-06
5:73021830 A G 0.029956 -1.8910e-05
5:73022898 G T 0.049528 -1.1233e-05
5:73039432 G A 0.616600 -2.3200e-05
5:73041784 G A 1.516288 -4.2884e-05
5:73048002 G A 0.589981 -1.9519e-05
5:73048250 T C 0.062067 -5.7120e-05
5:73052808 C G 0.044672 1.3297e-05
5:73054256 G T 0.166644 -1.5579e-05
5:73060774 T C 0.026243 2.0178e-06
5:73067463 G C 0.033588 4.2018e-05
5:73069212 G A 0.027836 3.0156e-05
5:73069226 A G 1.386539 -3.3021e-05
5:73069254 G A 0.033283 1.4029e-05
5:73069581 G A 1.106560 -5.0856e-06
5:73071641 C A 0.998413 1.5495e-05
5:73072354 C T 0.941721 1.2860e-05
5:73072504 C A 0.058172 4.0087e-06
5:73073221 T C 0.118573 -1.3948e-05
5:73075212 A G 0.023016 8.9710e-06
5:73076511 A C 1.001620 -8.3143e-07
5:73077688 C T 0.997251 2.8163e-05
5:73081264 A G 0.117736 -1.7979e-05
5:73082059 A G 0.089140 -1.0910e-07
5:73088338 C T 0.029261 -2.5565e-05
5:73089939 G A 0.148370 1.2504e-05
5:73092236 G A 0.092727 4.3889e-06
5:73094610 T C 0.033026 1.6463e-05
5:73094950 G A 0.089685 -1.4363e-05
5:73096218 C A 0.187414 -1.5033e-05
5:73101091 A C 0.974978 1.9055e-05
5:73104348 A G 0.074969 2.5945e-05
5:73115275 A C 0.247056 5.3232e-07
5:73115927 A G 0.247062 -2.2392e-06
5:73116274 T C 0.070516 -1.7433e-05
5:73116673 T C 0.040647 -3.5391e-05
5:73118197 T G 1.434288 -4.9244e-06
5:73126666 T G 0.047785 -6.5563e-06
5:73129149 T C 0.065150 3.5722e-06
5:73142296 T C 0.590425 -1.4985e-05
5:73144845 G A 1.162866 -7.1156e-07
5:73148073 C T 0.123745 -2.3361e-05
5:73148090 A G 0.067228 -3.2560e-05
5:73148481 A G 0.602945 -3.0437e-05
5:73149994 T C 0.086521 -8.1102e-06
5:73155700 G C 0.084781 6.1648e-05
5:73156002 C T 0.022490 9.2518e-06
5:73158071 G A 0.035068 2.0657e-05
5:73162631 A G 0.031264 -1.9996e-05
5:73163965 A C 0.673532 -2.6259e-05
5:73167056 A C 0.607774 -2.0604e-05
5:73167334 A G 0.265203 1.8379e-07
5:73176396 G A 0.296169 1.7978e-06
5:73176442 T G 1.189238 -5.2360e-06
5:73180303 A T 0.043987 -7.3258e-06
5:73181913 C T 0.105343 1.4148e-05
5:73184341 C A 0.076806 -6.0311e-06
5:73188380 G T 0.055075 2.7500e-05
5:73196609 G A 0.830240 -1.7948e-05
5:73197299 C A 0.107453 5.8067e-06
5:73199538 T C 0.053063 2.0103e-05
5:73202480 T C 0.925606 -2.9282e-05
5:73202854 C G 0.167020 2.6122e-05
5:73203410 G A 0.690734 -4.8152e-05
5:73204736 C T 0.902849 -6.0176e-05
5:73205717 T C 0.074501 3.3901e-06
5:73206587 C T 1.084836 -2.1709e-05
5:73209060 T G 0.075650 3.2752e-06
5:73213163 T C 0.052654 8.2693e-05
5:73215237 A G 0.096197 8.1904e-05
5:73215282 A G 0.366171 4.9318e-06
5:73215462 C T 0.243190 -5.2174e-06
5:73218954 T C 0.340471 3.4582e-05
5:73219159 C T 0.182065 9.9139e-06
5:73220594 G A 0.059564 4.1674e-05
5:73221549 T G 0.255323 8.5449e-05
5:73221801 A G 1.236257 9.6754e-06
5:73222133 C T 0.471648 1.2554e-05
5:73222206 C T 0.026551 -1.2408e-05
5:73222690 A G 0.219282 1.2392e-05
5:73224689 T C 1.817033 7.2572e-06
5:73226318 A G 0.716974 1.8918e-05
5:73226340 T C 0.026703 -2.6295e-05
5:73227205 T G 0.023620 -7.0826e-06
5:73231061 A G 1.246986 -1.1536e-05
5:73236069 G A 0.196045 3.0879e-05
5:73243982 T C 0.854227 1.9820e-05
5:73247178 G A 0.043277 6.6112e-06
5:73251353 A G 0.033094 1.0129e-07
5:73252392 T G 0.775360 7.0094e-06
5:73256530 T C 0.024542 2.5151e-06
5:73258407 C T 0.048963 1.3953e-05
5:73267094 C T 0.694292 8.4181e-05
5:73272435 T G 0.057123 -5.4662e-05
5:73273104 G A 1.386783 3.5918e-05
5:73273696 A C 0.888399 3.1309e-05
5:73275684 G T 0.023899 -7.8894e-06
5:73283969 G A 0.020410 -1.7020e-05
5:73286745 C T 1.136997 -3.1582e-05
5:73288967 A G 0.955139 -3.1787e-05
5:73303366 C T 0.494911 4.1102e-06
5:73305956 C A 0.383874 3.7733e-05
5:73311597 A G 1.005252 3.8794e-05
5:73312440 A G 0.077072 -9.4781e-06
5:73312701 A G 0.087790 5.0262e-06
5:73313539 T G 0.089783 1.0749e-05
5:73314149 A G 0.067568 4.5218e-05
5:73324340 C T 1.240623 2.5975e-05
5:73326518 C T 1.886120 -8.7372e-06
5:73330224 G A 0.752343 -2.7501e-05
5:73331784 A G 1.958564 -1.7003e-05
5:73337130 T C 0.056188 -1.9998e-05
5:73339114 T C 0.661684 -2.5633e-05
5:73349099 C A 0.057010 -2.6494e-05
5:73351879 T C 0.073252 1.5061e-05
5:73357257 A G 0.318490 4.4477e-05
5:73364709 T C 0.113834 7.3904e-06
5:73366090 A G 0.049947 -8.5388e-06
5:73366556 A C 0.067335 -2.2184e-05
5:73366695 T C 1.342032 3.2725e-05
5:73366893 T C 0.166780 6.8525e-05
5:73369586 G T 1.376172 5.7071e-05
5:73370803 A G 0.494956 2.1178e-05
5:73371678 T C 1.275282 7.8628e-05
5:73374229 G A 0.064452 4.2098e-05
5:73382167 T C 0.023438 -1.6775e-06
5:73387513 G A 1.142979 9.1195e-06
5:73389622 G A 0.052599 2.5287e-05
5:73394055 A G 0.181714 -2.0735e-06
5:73397114 A G 0.080052 1.4430e-05
5:73400596 C A 0.036580 -2.1534e-05
5:73415730 T C 1.483326 -1.1997e-05
5:73419094 A C 0.081460 7.4881e-06
5:73421526 C T 0.063988 2.6773e-05
5:73424188 G A 0.054988 -4.3084e-06
5:73427773 G C 0.371965 2.3625e-05
5:73430161 G A 0.563829 1.5861e-05
5:73433793 C T 0.075050 9.5861e-06
5:73436225 A G 0.027875 -4.8336e-06
5:73437570 C T 1.439897 -6.2272e-06
5:73445452 C A 0.554007 -1.8632e-05
5:73446921 T C 0.066634 3.1160e-06
5:73448820 T C 0.068717 1.7477e-05
5:73454305 C T 0.061557 2.9248e-06
5:73455804 A G 0.312472 -1.2781e-05
5:73463613 T C 0.039933 3.0697e-05
5:73469162 A G 0.094934 1.5521e-05
5:73474848 C T 0.134202 2.3873e-06
5:73478536 T C 1.458684 6.2992e-06
5:73478606 T C 0.098527 -3.6256e-06
5:73486650 T G 1.480434 2.0517e-05
5:73487952 T C 0.145027 3.3280e-07
5:73491474 T G 0.057714 -2.0916e-06
5:73494039 A G 0.938953 8.4731e-05
5:73496524 C G 0.032085 1.8588e-05
5:73498247 G A 0.109939 6.2348e-06
5:73503322 C T 0.099287 2.6205e-05
5:73507666 C T 0.256729 4.6723e-05
5:73509085 T C 0.588634 4.6319e-05
5:73509234 A G 0.035298 1.2935e-05
5:73509349 A G 0.499675 -4.9505e-05
5:73509422 A G 0.064319 3.1440e-06
5:73511289 A G 0.112588 -6.0935e-05
5:73511687 A G 1.470083 7.0396e-07
5:73521954 G A 0.053520 7.9244e-06
5:73523745 G A 0.125584 -3.0785e-05
5:73526618 A G 0.128970 -3.5438e-05
5:73528671 T C 0.127421 -3.0626e-05
5:73530140 C T 0.028803 -3.4180e-05
5:73532519 T C 0.193571 4.8166e-06
5:73536125 T G 1.470609 1.7980e-05
5:73536890 C T 0.753084 6.6098e-06
5:73538855 T C 0.276957 3.4657e-05
5:73540644 T C 0.125062 1.1211e-05
5:73545718 A G 0.137646 4.0426e-05
5:73546514 C T 1.460245 2.3880e-06
5:73547069 T C 0.590607 3.0739e-05
5:73548364 A G 0.661817 5.0920e-06
5:73554344 C T 0.584200 5.2064e-05
5:73554618 T C 0.280394 -9.9297e-05
5:73556004 G T 0.156556 2.4338e-05
5:73557417 T C 1.376061 -1.5172e-04
5:73558017 T C 0.033873 -1.6667e-05
5:73561298 A G 0.995816 3.9970e-05
5:73565080 G A 0.307438 4.0559e-05
5:73565113 G A 0.846274 3.8990e-06
5:73565675 C T 0.513454 -3.7761e-05
5:73569263 C T 1.035396 4.1677e-05
5:73573179 G A 0.156702 2.8779e-06
5:73576315 G A 0.905202 5.2007e-05
5:73579185 G T 0.212770 -5.5347e-06
5:73579258 C T 0.433181 -8.1927e-07
5:73579709 G C 0.078130 -3.1072e-05
5:73579842 A G 0.811603 3.0368e-05
5:73580446 A G 0.069513 -1.8028e-05
5:73580574 T C 0.039836 3.8863e-06
5:73581282 C T 0.537986 1.7252e-04
5:73583431 T C 0.195840 -2.6809e-05
5:73584387 C T 0.058441 2.6014e-06
5:73598469 C T 0.031838 1.0915e-05
5:73606026 G A 1.793666 -5.1423e-06
5:73607994 T C 0.034763 -1.9508e-05
5:73619229 A G 0.027528 -1.3908e-06
5:73620270 C A 1.343038 -2.1836e-05
5:73623755 A G 0.106139 -6.7374e-05
5:73654350 C A 1.777914 2.9263e-05
5:73654998 A G 0.075323 -2.7058e-05
5:73660199 A G 0.107823 3.6475e-05
5:73666371 C T 0.049453 -1.8336e-06
5:73666733 A G 0.039336 1.8632e-05
5:73667039 C T 0.124176 -2.0801e-05
5:73674109 C T 0.714926 -2.1717e-05
5:73678186 G A 0.165732 -5.9575e-05
5:73678636 A G 1.685733 1.0242e-05
5:73681286 T A 0.050138 -1.2222e-05
5:73695875 C A 0.145656 1.8833e-05
5:73700723 A G 0.048291 -1.5989e-05
5:73702310 G A 0.782909 2.0956e-05
5:73704712 A G 0.162694 -3.0031e-05
5:73709610 A G 0.329886 -1.9825e-06
5:73711709 T G 0.182548 -6.1985e-06
5:73722350 T C 0.800193 1.6537e-05
5:73737099 T C 0.044439 -3.2686e-05
5:73737608 G A 1.683597 -8.6754e-05
5:73737958 T C 0.755716 -4.6590e-05
5:73740420 G T 0.087715 5.7993e-05
5:73750044 C T 0.057107 -5.0423e-07
5:73752155 A G 0.231505 4.8427e-05
5:73752725 A C 0.048116 2.3505e-07
5:73756347 A G 0.363205 -4.0298e-05
5:73760792 A T 0.217818 -9.6332e-07
5:73761459 T C 0.726500 4.1285e-05
5:73761518 A G 0.239884 -5.1988e-05
5:73762540 A C 0.029086 -2.5424e-05
5:73762647 C A 1.636052 -1.6683e-05
5:73763989 G T 0.094837 4.3005e-07
5:73767117 G A 0.106382 6.4897e-06
5:73768123 C T 0.235283 -2.0098e-05
5:73768135 C A 1.495677 -1.3685e-05
5:73772934 C A 0.150389 -3.1750e-06
5:73775470 T C 0.083440 -1.6042e-05
5:73775567 G A 0.577059 4.6905e-05
5:73775945 A G 1.001266 5.7411e-06
5:73776950 G A 0.289362 -3.1412e-05
5:73778069 C T 0.039453 -2.4775e-05
5:73778095 G A 0.321921 -2.2644e-05
5:73780255 C A 0.075248 1.1423e-05
5:73780784 A G 0.878606 -1.8391e-05
5:73782455 T C 0.050391 -1.2336e-05
5:73782749 G A 0.060116 1.3292e-06
5:73787278 G A 0.541920 -4.3245e-05
5:73788266 A G 1.184924 -2.5730e-05
5:73791823 C T 1.975488 1.0008e-05
5:73795111 T C 0.996095 -4.6057e-06
5:73801466 A G 0.058055 -1.0584e-06
5:73801735 G A 0.158611 -2.8155e-05
5:73804434 T C 0.094233 1.2638e-05
5:73811727 C T 0.050925 6.3180e-06
5:73816162 T C 1.478029 -2.1823e-05
5:73817247 C T 0.386545 7.5935e-06
5:73821349 C A 0.037937 -1.2660e-05
5:73825291 A G 0.104042 7.0914e-06
5:73834117 C A 0.177443 -5.9259e-05
5:73839750 T C 0.309798 -2.4264e-06
5:73841316 G T 0.626438 5.4855e-05
5:73841827 C T 0.874662 -5.4032e-05
5:73841936 C T 0.608313 -2.1318e-05
5:73847077 C T 1.242522 3.6038e-05
5:73851778 T C 0.779943 -2.0180e-05
5:73853076 A G 0.067669 -1.7050e-05
5:73855164 A C 0.802251 -2.5911e-05
5:73857337 A G 0.032296 9.2310e-06
5:73859115 G A 0.236708 1.2358e-05
5:73861278 A G 0.402116 1.1603e-05
5:73867771 A G 0.088631 1.9530e-05
5:73874662 G A 0.023425 -5.3196e-06
5:73874913 G T 0.074284 -9.4306e-07
5:73882069 A G 0.020251 -3.0768e-05
5:73883079 A G 0.173629 2.0776e-05
5:73885743 G T 0.053374 -5.1893e-06
5:73886579 G A 1.288622 1.3621e-05
5:73890439 G A 0.031676 -6.5572e-06
5:73894144 T C 1.486176 1.4852e-05
5:73904734 A G 0.240847 3.9258e-05
5:73917129 T C 0.021124 5.1919e-06
5:73917833 A G 0.089309 4.6910e-05
5:73923134 T C 0.088478 1.4197e-07
5:73924269 T C 1.944811 2.1196e-05
5:73927280 T C 1.745855 4.7616e-06
5:73930751 T C 1.275756 -3.1063e-06
5:73931246 C T 1.538752 2.1556e-06
5:73932534 G T 1.007017 -9.3822e-06
5:73934755 T A 0.028472 5.6828e-06
5:73937506 A G 1.540875 -3.6764e-06
5:73938259 A G 0.099790 1.0846e-05
5:73944316 C T 0.077481 -2.1488e-05
5:73944444 G A 0.263071 2.1827e-06
5:73944814 T C 0.138623 1.1835e-05
5:73947363 C T 1.281228 -2.2764e-05
5:73947979 T A 1.027142 -4.7444e-06
5:73948251 A G 0.146452 -1.9163e-05
5:73949009 A G 1.830935 -7.2357e-06
5:73950427 T C 0.032134 -7.1340e-05
5:73950503 T C 0.170571 -4.3890e-06
5:73952002 T C 0.455471 -4.7657e-05
5:73955773 A G 1.041994 2.4812e-05
5:73957666 C T 1.470450 -2.0356e-05
5:73958938 A G 0.049307 2.7996e-05
5:73959526 G A 0.585154 8.3326e-06
5:73960308 T C 1.169357 -2.3801e-05
5:73964118 C T 0.601805 -3.6300e-05
5:73964600 C T 0.115490 -5.9930e-05
5:73966739 T C 0.040251 3.5227e-07
5:73966901 A G 1.085206 5.5781e-06
5:73969653 G A 0.381907 -1.0448e-05
5:73974487 T C 0.136114 1.6240e-05
5:73977524 A G 0.351445 -1.1046e-05
5:73980111 T C 1.134887 -1.2739e-05
5:73981270 C T 1.907208 -1.4161e-05
5:73981299 T C 0.024065 5.4110e-06
5:73981662 A G 1.485621 -2.8229e-05
5:73986648 G A 1.210196 8.1326e-06
5:73988546 A G 0.350040 2.8862e-05
5:73989297 T C 1.846920 -1.1719e-05
5:73992029 C A 0.045354 1.8767e-05
5:73992881 G A 0.344590 -2.1561e-05
5:73993279 T G 0.029615 -5.3211e-06
5:73999834 T C 0.061174 -5.9099e-06
5:74001617 C T 0.038362 1.0738e-05
5:74009327 G A 0.188014 -1.2669e-05
5:74010102 G C 0.192650 4.5705e-06
5:74013611 G A 1.580454 9.3418e-06
5:74017499 T C 0.250188 -5.9326e-06
5:74017590 C G 0.039287 4.3087e-05
5:74021201 C T 0.090432 1.7112e-05
5:74037386 A T 0.249611 -4.7109e-06
5:74039263 T C 0.249576 -4.2299e-06
5:74055209 C T 0.251032 -3.6566e-06
5:74059525 C T 0.024373 4.6569e-05
5:74061081 G T 0.251000 -2.7176e-05
5:74064149 A G 0.043023 1.0823e-05
5:74066386 G A 0.081321 2.5755e-05
5:74077767 T C 0.032455 -2.1357e-05
5:74082362 A G 0.093246 -6.0434e-05
5:74091474 A C 0.450151 2.9306e-05
5:74095542 C T 0.402603 -5.4930e-06
5:74097381 C A 0.222021 3.0187e-05
5:74109632 A C 0.035444 2.2787e-05
5:74109840 A G 0.047428 6.5317e-05
5:74119726 G C 0.271692 -1.0061e-05
5:74121646 A G 0.475088 2.9650e-06
5:74131010 C T 0.039408 1.0218e-05
5:74141563 C T 0.113072 2.7605e-05
5:74142865 T C 1.145871 -7.4611e-06
5:74143788 C T 0.162879 1.5548e-05
5:74148251 C T 0.411016 1.5598e-05
5:74153619 A G 0.040213 3.6798e-05
5:74169045 T C 0.149496 2.1410e-05
5:74174204 C T 0.243028 -1.6610e-05
5:74176843 C T 0.337206 6.0878e-06
5:74184144 G T 0.783435 -1.8813e-05
5:74193166 G C 0.098297 4.6623e-06
5:74219135 A C 0.308327 -9.8058e-06
5:74222101 T C 0.271471 -4.7878e-06
5:74230543 C T 0.047032 1.7234e-06
5:74238138 G A 1.781670 -3.0202e-05
5:74239376 A G 1.585875 -3.7967e-05
5:74240231 A G 0.076563 -5.1096e-05
5:74242884 G T 0.224306 -3.3843e-06
5:74245202 C T 0.071243 5.8495e-06
5:74248182 C T 0.262117 4.5781e-06
5:74249907 G T 0.076339 7.4514e-07
5:74252376 T C 0.861170 -2.9149e-05
5:74253301 C T 1.861754 -2.9858e-05
5:74255070 C A 0.030585 -3.3587e-05
5:74255751 T C 0.363565 -4.2786e-05
5:74256593 C T 0.235108 -2.2959e-05
5:74262103 T C 0.021854 -5.0193e-06
5:74263455 C T 0.199540 2.5422e-06
5:74266788 C T 0.020410 -1.3088e-05
5:74280923 A G 0.061447 1.6390e-05
5:74287863 C T 0.776632 -1.8013e-05
5:74289267 C T 0.187953 3.1394e-05
5:74298665 G T 0.257277 -5.1546e-05
5:74303096 C A 0.148123 -9.2052e-06
5:74316685 G A 0.033565 1.4769e-05
5:74317380 C T 0.127675 -7.8869e-07
5:74317863 C A 0.051060 -6.4449e-07
5:74323799 T C 0.064819 -1.2544e-05
5:74324548 A G 0.523334 1.0529e-05
5:74324902 T C 0.522442 1.0408e-05
5:74327729 A C 0.028531 -2.4106e-05
5:74331139 A G 0.066328 -6.9804e-06
5:74336359 G A 0.278794 1.1865e-05
5:74336883 T C 0.173752 1.5130e-06
5:74344610 A G 0.169140 4.3762e-05
5:74345369 A C 0.189988 -2.2302e-05
5:74349933 A G 0.085654 -1.1792e-05
5:74352180 G A 0.668335 2.0140e-05
5:74353702 G A 0.494492 1.7323e-05
5:74353921 T C 0.306276 1.9582e-05
5:74365757 C A 0.429024 1.6571e-06
5:74368254 C T 0.248913 -1.4805e-05
5:74384115 G A 0.816380 1.2964e-05
5:74400324 T C 0.039761 5.6311e-06
5:74400386 C G 0.309210 9.8859e-06
5:74400516 C G 0.324329 -2.3041e-05
5:74401639 T G 0.114117 -2.4912e-05
5:74404281 C T 0.039680 -2.1203e-05
5:74416733 A G 0.229970 -1.9146e-05
5:74435608 A G 0.046912 6.8980e-06
5:74442964 C T 0.223884 -1.9154e-05
5:74444878 C T 0.459716 3.8593e-06
5:74446552 C T 0.207386 -2.1018e-05
5:74488590 A G 0.030371 9.5213e-06
5:74491492 T C 0.063534 2.1325e-05
5:74491956 C T 0.024821 1.3287e-05
5:74501321 C A 0.058513 -6.8060e-06
5:74515209 G A 0.193756 5.9909e-05
5:74528858 T G 0.709719 -8.4122e-06
5:74534122 T C 0.025726 1.6912e-05
5:74540397 G A 0.456454 1.2964e-06
5:74542620 T C 0.219084 -1.8667e-05
5:74558893 G A 0.737659 -1.4517e-05
5:74558989 T C 0.042225 3.4489e-06
5:74562373 A G 0.099549 5.8595e-05
5:74569357 T C 0.424268 -2.8228e-05
5:74569432 C A 0.100299 -6.1940e-07
5:74572367 C T 0.115837 -1.9956e-05
5:74576285 A G 0.818441 -3.6449e-05
5:74577701 C A 0.223745 1.3581e-05
5:74615021 T C 0.677657 -2.1451e-05
5:74617046 C T 0.091769 5.4476e-05
5:74618035 A G 0.048908 9.8011e-06
5:74625487 A C 0.749146 -2.6078e-05
5:74631096 C A 0.043682 5.3048e-06
5:74633264 A G 0.056240 1.2162e-06
5:74651084 G A 0.845489 -2.9486e-05
5:74652199 G A 0.045159 9.7765e-06
5:74655498 G T 0.043660 -6.4483e-07
5:74655726 T C 0.747838 -2.3187e-05
5:74656539 C T 0.800434 -2.8816e-05
5:74667731 C A 0.033231 4.0328e-05
5:74668589 T C 0.185989 -1.4815e-05
5:74682474 C T 0.056130 -1.8066e-05
5:74696779 A G 0.250630 -1.3727e-05
5:74700098 T C 0.168221 -2.4574e-06
5:74733820 G T 0.043416 2.7531e-05
5:74747202 C T 0.111965 -1.9170e-05
5:74749147 T C 0.139687 2.0368e-05
5:74749969 C T 0.108018 3.9812e-06
5:74753736 C T 0.257186 -2.2319e-05
5:74773036 A G 0.076011 2.0905e-05
5:74782411 G T 0.243791 2.4300e-05
5:74797907 C A 0.049148 -3.2650e-06
5:74817394 G A 0.091792 1.2950e-05
5:74873812 G T 0.035483 -2.3889e-05
5:74886384 A G 0.167809 1.6054e-06
5:74898556 G A 0.050557 1.1600e-05
5:74909972 T C 0.754392 -3.4274e-05
5:74921686 A G 0.419315 -1.3776e-05
5:74926778 G A 1.445460 1.9465e-05
5:74932752 C T 0.053735 -2.2162e-05
5:74934213 G T 1.584301 1.7345e-05
5:74949600 T A 0.127986 -4.9791e-06
5:74964107 A G 0.125831 1.3569e-05
5:74964319 G A 0.101607 7.6793e-06
5:74965122 A G 1.310230 7.8364e-06
5:74973042 G T 0.171341 -9.9567e-06
5:74979866 C G 0.431068 3.0662e-07
5:74981103 T C 0.026418 6.8744e-06
5:74981153 A G 0.025055 -2.0455e-05
5:74988369 G A 0.923561 7.0619e-06
5:74990125 C G 0.563443 2.9202e-06
5:74990892 A G 0.083278 -1.4710e-05
5:74998598 A G 0.131242 -3.1732e-07
5:75001582 G A 0.164447 -8.8408e-06
5:75003678 C T 0.786460 -7.3284e-06
5:75011549 A C 0.064374 2.8902e-05
5:75015242 G T 0.718132 -5.7360e-06
5:75017319 A G 0.028281 -4.3093e-06
5:75017634 T C 0.056643 -5.4514e-06
5:75017740 T C 0.026278 3.2144e-06
5:75021177 A G 0.066913 -1.2781e-06
5:75024074 T C 0.041011 -2.1888e-05
5:75038718 G C 1.269306 5.7013e-06
5:75041362 G T 1.288323 -2.0481e-06
5:75046359 T G 0.098381 -4.6648e-06
5:75059968 A G 1.132092 4.7206e-06
5:75080165 T C 0.076079 -1.4352e-05
5:75096569 G A 0.743602 7.0057e-06
5:75111103 C A 0.632650 3.4325e-05
5:75125125 G C 0.053722 -2.6147e-05
5:75139235 T C 0.823320 2.2273e-05
5:75143713 G A 0.216685 -1.0985e-05
5:75146741 C T 1.734011 7.2416e-06
5:75163171 C T 0.288379 -4.8528e-06
5:75180414 A G 0.068208 4.5911e-05
5:75186896 C T 0.020835 -2.3358e-06
5:75200035 T C 0.133238 -2.8038e-05
5:75204421 C A 0.144692 7.3538e-06
5:75205934 A C 0.956334 3.5167e-05
5:75211852 C G 0.063410 1.4124e-05
5:75212871 T G 0.046902 5.9841e-06
5:75216636 A G 0.047697 -2.1971e-05
5:75220467 G A 0.086946 -1.4588e-05
5:75232425 T C 0.027846 -3.4593e-05
5:75232796 G A 0.081860 1.2539e-05
5:75234531 T C 0.032478 2.0047e-05
5:75239130 G T 0.429471 1.5603e-05
5:75240116 C T 0.201812 -1.7195e-04
5:75244122 T A 0.169121 -3.5629e-06
5:75244167 T C 0.930309 7.8482e-05
5:75244914 A C 0.831022 -3.6046e-06
5:75254566 C T 1.306578 -2.6801e-05
5:75255293 G A 0.188229 8.3887e-06
5:75260512 C T 0.757264 -1.9829e-05
5:75271109 C T 0.190144 2.5852e-06
5:75289262 T C 0.114954 1.7107e-06
5:75291817 G A 0.276288 -5.4341e-06
5:75295927 C T 0.125831 4.7179e-05
5:75300131 A C 0.144404 -1.7750e-05
5:75300952 A G 1.567452 -1.4300e-05
5:75301311 C T 1.050034 -3.5322e-05
5:75303291 C G 0.551930 3.6815e-05
5:75303421 A G 0.337199 -1.8012e-05
5:75303824 C A 0.096855 -3.6559e-06
5:75306047 C T 0.321405 -1.3219e-05
5:75318183 A G 0.080643 -9.9801e-06
5:75337093 G T 0.029261 -1.5342e-05
5:75337531 T C 0.041693 6.7562e-06
5:75341603 T C 0.507157 8.7101e-06
5:75342066 A C 0.039080 3.5258e-05
5:75349080 C T 0.925093 -2.1843e-05
5:75349512 G A 0.098715 -1.6860e-04
5:75363862 T C 0.041410 -2.1465e-05
5:75380320 C T 0.374607 -4.4799e-05
5:75380357 A G 0.040034 2.7546e-05
5:75384082 T G 0.080902 -9.3071e-06
5:75390315 G A 0.292955 6.2089e-05
5:75398520 G A 0.024133 1.2179e-05
5:75400467 G C 1.331227 -3.0483e-05
5:75402053 A G 0.024808 3.9703e-06
5:75406370 A G 0.050031 -1.0951e-05
5:75407124 C T 0.546974 1.1721e-05
5:75408855 C T 0.048360 6.5790e-06
5:75411581 G T 0.073849 1.3403e-05
5:75423178 T C 0.061917 -1.1298e-05
5:75423550 A G 1.149707 -3.2340e-06
5:75424693 T C 1.676232 1.9551e-06
5:75426108 A G 0.075222 1.2150e-05
5:75427935 A G 1.540394 -1.5924e-05
5:75429274 C T 0.166147 2.2414e-05
5:75434086 C T 0.295010 -3.1599e-06
5:75436861 T C 0.145650 8.9698e-06
5:75438424 T C 1.860478 -1.2542e-05
5:75440425 T C 0.136503 8.2120e-06
5:75445081 A G 0.046230 -1.9411e-06
5:75455251 T C 0.128697 -3.2035e-05
5:75455939 A G 1.138850 1.4097e-05
5:75461583 T G 0.710041 1.5510e-05
5:75475868 C G 0.031274 -3.3899e-05
5:75476222 C T 0.046172 1.9759e-05
5:75479786 A G 1.451170 4.3440e-05
5:75480961 T G 1.161503 4.4827e-05
5:75484281 A G 0.287665 -5.6115e-06
5:75488080 A G 0.032182 -1.7444e-05
5:75488959 G A 0.177479 4.9969e-05
5:75489295 G A 0.054024 1.3372e-05
5:75496326 C T 0.046143 -1.3805e-05
5:75508851 T C 0.320363 9.9167e-06
5:75512657 C G 0.406910 2.8023e-05
5:75513395 T C 1.006686 1.2155e-05
5:75514986 T C 0.609829 4.9298e-05
5:75516815 T C 0.144163 2.4087e-05
5:75518972 G A 0.585761 1.3928e-05
5:75520928 G T 1.171493 2.6542e-05
5:75522788 A G 0.643586 3.6086e-05
5:75524612 A G 0.073018 4.7628e-06
5:75524778 C T 0.218019 2.7614e-05
5:75530629 C G 0.070366 4.0432e-05
5:75531539 G A 0.037184 1.7057e-05
5:75534278 A G 0.020588 -2.4447e-05
5:75539166 A G 0.039145 2.1207e-05
5:75539719 T C 0.047766 -2.8277e-05
5:75539800 T C 0.706048 1.0687e-05
5:75545035 G A 0.904751 3.5244e-05
5:75552047 T C 0.584073 2.9050e-05
5:75562405 A G 1.582619 2.2270e-05
5:75564349 A G 0.034734 1.4975e-05
5:75564787 A G 0.036879 1.2435e-05
5:75566448 C T 0.983404 -9.4413e-06
5:75566506 T C 0.229912 3.4327e-05
5:75568053 G A 0.720414 -6.1293e-05
5:75571373 G C 0.082876 1.9683e-05
5:75571564 G T 0.157624 1.1203e-05
5:75587720 T A 0.025256 2.0979e-05
5:75589021 C A 0.160798 1.0922e-05
5:75591710 G C 0.187648 6.4269e-06
5:75594743 A G 0.154589 4.8703e-06
5:75602179 A C 0.076225 -2.5942e-06
5:75603262 A G 0.048006 -1.3883e-05
5:75607619 T C 0.107722 2.1153e-06
5:75608993 C T 0.773763 -7.2364e-06
5:75609686 C T 0.598144 -1.1176e-05
5:75624514 G A 0.549483 9.2998e-07
5:75633515 A C 0.161925 4.3378e-06
5:75633683 C T 0.035977 1.6483e-05
5:75641480 C T 1.698093 3.1805e-06
5:75642042 G A 0.624227 -5.6584e-06
5:75642536 G A 0.056621 -2.7583e-06
5:75642771 G A 0.889194 7.3823e-06
5:75649280 T C 0.026148 7.4473e-05
5:75651786 G A 0.187982 -1.7268e-05
5:75659270 T C 1.004544 -1.4052e-06
5:75669094 G A 0.264704 -1.6256e-05
5:75669542 G A 1.198255 -2.8980e-05
5:75672477 C T 0.021617 1.5484e-05
5:75674510 A G 1.646302 9.2898e-06
5:75676477 T C 0.062252 -1.5882e-05
5:75678067 C T 0.031796 2.0581e-05
5:75680799 G A 0.253788 -9.6061e-06
5:75681806 A G 0.390866 -1.3195e-05
5:75684160 G A 1.261036 -3.2439e-05
5:75685985 C T 0.082616 -3.0577e-05
5:75691020 G A 0.316137 1.4499e-05
5:75692486 C T 0.047847 3.9749e-05
5:75694020 T C 0.031442 -2.3662e-06
5:75694431 T C 1.258939 2.2342e-05
5:75695146 A G 0.061839 1.7594e-05
5:75696383 T C 0.026772 3.8227e-05
5:75699194 T C 0.253152 -2.2491e-06
5:75699251 C T 0.028096 1.9461e-06
5:75700993 A G 0.028803 3.6806e-07
5:75710783 T C 0.338397 1.5525e-05
5:75712103 T C 0.072914 -3.8917e-06
5:75714191 A G 0.144053 2.3630e-05
5:75718104 A G 0.358609 3.3455e-05
5:75720649 A G 0.985494 2.7586e-05
5:75722520 A G 0.081175 4.0352e-05
5:75725719 T C 1.763947 8.9731e-06
5:75727371 T C 0.055211 -3.8316e-06
5:75728553 C T 0.106655 -7.2197e-06
5:75737394 A G 0.023876 1.0672e-05
5:75747296 A C 0.605853 2.2224e-05
5:75749664 T C 0.027460 -2.2328e-06
5:75751974 C T 0.413723 2.0430e-05
5:75753699 A G 1.429818 -3.1842e-05
5:75756202 G A 0.122559 1.7471e-05
5:75756360 A G 0.049165 -5.0897e-06
5:75760204 C T 0.928225 3.4217e-05
5:75768739 G A 1.092749 5.3791e-05
5:75774790 A G 0.066718 2.8976e-05
5:75775060 G A 0.079211 4.9981e-07
5:75779471 G A 1.201218 -1.1842e-05
5:75786404 C T 1.092165 -1.8248e-05
5:75786935 T C 0.134143 -3.5520e-05
5:75787017 T C 0.024305 -2.5147e-05
5:75787146 T C 0.089091 -2.1041e-05
5:75787783 A G 0.540602 4.4375e-05
5:75788222 G C 0.348176 -2.7444e-05
5:75795407 G A 1.028112 -1.8037e-05
5:75801337 A G 1.088773 -1.9877e-05
5:75801636 G T 0.330036 5.9178e-06
5:75805645 T C 0.872952 1.1140e-06
5:75806425 T C 0.281858 -1.0747e-05
5:75807828 G T 0.669478 -1.7195e-05
5:75809769 T C 0.279965 5.8562e-06
5:75816282 T C 1.410457 3.5151e-06
5:75821730 T G 0.112650 1.3743e-05
5:75823965 T C 0.755583 1.4300e-05
5:75828571 A G 0.027502 5.5656e-07
5:75829759 T C 0.060311 -2.6104e-05
5:75830209 G A 0.036545 -2.4679e-05
5:75831037 C T 0.899895 -1.8888e-06
5:75831856 T C 0.034010 -2.4851e-05
5:75834346 A G 0.037902 -1.8251e-05
5:75834448 C T 0.289823 -8.2181e-06
5:75843577 A G 0.059678 -2.2080e-05
5:75856455 G T 0.895105 1.2330e-05
5:75857134 C T 0.032027 -3.6419e-06
5:75859180 T C 0.075965 -2.9412e-06
5:75862579 T C 0.037366 2.2591e-05
5:75864720 A G 0.042209 -9.6516e-06
5:75866744 C A 0.074437 -6.7975e-05
5:75867877 C T 0.098147 -2.6785e-05
5:75869228 A G 0.843217 3.5233e-05
5:75871084 G A 0.041592 1.7432e-05
5:75872606 A G 0.030374 4.9477e-06
5:75882834 G A 0.028816 2.0068e-06
5:75882925 G A 0.094353 -5.6276e-05
5:75884734 A G 0.927368 2.8626e-05
5:75892145 G C 0.044111 5.9982e-06
5:75892749 T C 0.521750 3.5498e-05
5:75904664 A G 0.300486 1.3109e-05
5:75906700 T C 0.061599 -2.5238e-05
5:75906851 C T 0.128811 -5.8464e-06
5:75909182 G A 1.668582 1.1007e-05
5:75909502 T C 1.051820 -2.3063e-05
5:75912342 A G 0.022481 4.1961e-05
5:75914003 C T 0.045107 -9.3279e-06
5:75914752 G A 0.041407 6.6371e-06
5:75917633 G A 1.574959 1.2506e-05
5:75918113 A G 0.065361 -3.2276e-05
5:75920972 G A 1.351299 -1.1461e-05
5:75923285 T C 1.172292 2.3811e-06
5:75926357 T C 0.053793 -1.3810e-05
5:75927635 A G 0.500938 3.2131e-05
5:75930672 G A 0.820645 6.6693e-06
5:75932965 C G 1.207434 3.8165e-06
5:75939311 G T 1.299976 -1.7462e-05
5:75939816 G A 0.272425 1.5429e-05
5:75946653 G A 0.344742 -3.3468e-05
5:75947469 G A 0.024246 -2.9224e-05
5:75948650 G A 1.152538 -4.5160e-06
5:75950222 G T 0.164836 -4.7974e-05
5:75951736 A G 1.301329 -3.1845e-05
5:75953299 A G 0.094999 -2.8032e-05
5:75954939 G A 1.027615 2.6950e-05
5:75957306 A G 0.599416 -7.6531e-06
5:75964507 T C 0.036266 5.3790e-06
5:75967862 G A 0.344580 6.9617e-07
5:75972164 C T 1.538366 2.4468e-05
5:75972951 T C 0.408497 -6.0474e-06
5:75987116 C T 0.360923 2.8081e-06
5:75996909 A G 0.091286 -2.9783e-05
5:75997063 G A 0.714017 8.6113e-06
5:76004246 G A 0.837063 7.2021e-06
5:76013464 C G 0.449919 -4.5895e-05
5:76013931 A G 1.503415 3.5174e-06
5:76019044 T C 0.095934 -3.1146e-05
5:76035001 G A 1.522354 7.6652e-06
5:76035811 A G 0.158094 -2.0675e-05
5:76038885 A G 0.756469 6.9707e-05
5:76042326 G T 0.024220 -1.4799e-05
5:76046939 C T 0.092470 -3.1072e-05
5:76047674 T C 0.147834 -1.6879e-05
5:76052378 C A 0.021413 -9.4131e-06
5:76056131 G C 0.043079 5.0534e-06
5:76056589 T C 1.483411 1.0940e-05
5:76059981 A G 0.939650 5.2869e-05
5:76067575 T C 0.026746 1.0268e-05
5:76068179 T C 1.212543 8.8217e-05
5:76072070 A G 0.398701 9.6058e-06
5:76086533 A G 0.028515 -1.3968e-05
5:76092687 T C 1.177998 -9.3980e-05
5:76093207 T C 0.749601 -2.4140e-05
5:76097709 A G 0.838816 -6.7468e-05
5:76106861 T C 0.043101 -3.2194e-05
5:76107152 C T 1.046545 -1.4256e-04
5:76110269 A G 0.246238 2.5122e-05
5:76115172 A G 0.315871 3.5766e-06
5:76117374 C T 0.124841 -7.7956e-06
5:76117836 A G 0.046010 3.1921e-06
5:76129053 C T 1.899853 -1.7482e-05
5:76140337 G T 0.597920 -9.1247e-06
5:76143246 G C 0.059444 -5.1426e-06
5:76147234 A C 0.774766 -2.0790e-05
5:76157484 G A 0.908805 -2.4479e-05
5:76157854 C T 1.924742 -2.4512e-05
5:76158036 A C 0.082830 3.5246e-07
5:76162261 C T 0.371764 -1.5054e-05
5:76171063 A G 1.290777 6.6378e-08
5:76171252 C A 1.351835 -1.5023e-06
5:76174519 G A 1.335901 -1.5042e-05
5:76208029 T C 0.040560 9.2165e-06
5:76213189 G C 0.060522 2.1453e-05
5:76216364 G A 0.022967 -2.6806e-05
5:76217535 T G 1.288862 -1.4950e-05
5:76219972 C T 1.305744 -1.3546e-05
5:76221198 A G 0.583129 3.4163e-06
5:76221962 G A 0.342431 -4.8869e-05
5:76222024 T C 1.313277 1.0433e-05
5:76225153 C T 0.391096 -3.0671e-05
5:76233004 T C 1.033309 -2.4100e-05
5:76239330 A G 1.333778 6.8895e-06
5:76240038 C G 0.161684 1.1344e-05
5:76246454 C T 0.083408 -3.3251e-05
5:76247314 G C 0.039417 -6.0195e-06
5:76267126 T G 0.090276 -4.6143e-05
5:76269478 T C 0.071960 2.6478e-05
5:76272060 G A 0.730746 -1.4453e-05
5:76279032 G T 0.039768 3.9187e-05
5:76286456 T C 0.208596 -3.1427e-06
5:76291481 A C 0.031494 -4.6131e-07
5:76293299 A G 0.756758 -3.2560e-05
5:76293603 T C 1.610894 1.1325e-05
5:76299283 G A 0.692516 3.0999e-05
5:76303699 T C 0.077780 -3.6935e-05
5:76305162 C T 0.020679 -6.5077e-06
5:76308960 T C 0.169598 1.2221e-05
5:76309621 T G 0.048360 -3.1328e-06
5:76313906 T C 0.885478 -8.4404e-06
5:76316101 A G 0.088679 -2.7339e-05
5:76316299 A C 1.793773 7.9696e-06
5:76322321 C T 0.021351 6.6352e-06
5:76330172 A G 0.051748 -3.8183e-06
5:76330356 C T 0.192017 -1.2980e-05
5:76330401 A G 0.425554 8.9179e-06
5:76331449 A G 0.033503 -3.7999e-05
5:76335925 T C 1.764275 -2.5225e-05
5:76341944 A G 0.422665 -3.5177e-05
5:76353853 A G 0.205600 1.6680e-05
5:76355362 T C 0.040128 1.4634e-05
5:76359024 A C 0.583768 -6.2269e-07
5:76373958 G T 0.585407 1.2783e-07
5:76378393 C A 0.386688 1.5549e-06
5:76379450 C T 0.209486 1.7135e-05
5:76379706 G T 0.020588 -1.6906e-05
5:76381287 C T 1.271620 -1.0134e-04
5:76382697 G A 0.082678 9.6946e-06
5:76383838 A G 0.078364 -7.8239e-06
5:76390967 C T 0.574982 -1.6016e-05
5:76395032 A G 0.083752 -7.7327e-06
5:76395731 A G 0.090055 7.8926e-06
5:76398637 T C 0.022211 -3.0237e-05
5:76406451 T G 1.167978 1.6912e-05
5:76406470 T C 0.049424 -1.5673e-05
5:76414494 T C 1.409584 8.6965e-06
5:76415527 C T 0.064774 -1.3288e-05
5:76416739 C T 0.892391 -4.0364e-05
5:76418218 A G 0.269968 -1.0099e-05
5:76419662 A G 0.027677 2.5353e-05
5:76419673 A G 0.270075 -8.4353e-06
5:76423621 C A 0.082197 1.2028e-06
5:76423967 T C 0.701212 -7.9848e-05
5:76424799 C A 0.044228 1.7113e-05
5:76424949 A G 1.361251 -8.3552e-07
5:76425867 A G 1.382978 7.7686e-06
5:76426987 A C 0.765843 4.9285e-06
5:76428479 C T 0.218567 4.7867e-05
5:76429849 A C 0.058074 9.4157e-06
5:76439198 C A 0.067533 7.1684e-06
5:76439250 A G 1.111332 -2.6161e-05
5:76444766 C T 0.067046 -8.4465e-07
5:76445549 C T 1.794380 -1.1035e-05
5:76446103 G A 1.154375 2.4681e-05
5:76446621 C G 0.129979 1.8355e-05
5:76446703 G A 1.264713 1.9919e-05
5:76453765 A C 1.391619 -1.3209e-06
5:76454345 T C 0.053871 -2.5328e-05
5:76454612 A G 0.780267 3.3310e-05
5:76460225 A C 0.071304 -2.2230e-05
5:76460800 T C 0.701319 3.4426e-05
5:76465860 A G 0.045925 2.2133e-06
5:76466598 C T 0.034675 2.4898e-05
5:76467688 G A 0.150541 -4.3990e-05
5:76468398 T G 0.286954 -3.8201e-05
5:76473075 C A 0.821833 6.6617e-06
5:76475034 C T 0.043322 -1.5532e-05
5:76478054 C T 0.021111 -1.2882e-05
5:76478418 T C 0.253953 8.8002e-07
5:76481807 C G 0.099332 -9.3597e-05
5:76483059 A G 0.742820 2.0438e-05
5:76486226 A G 1.265872 4.3506e-06
5:76486478 T G 0.061366 5.5550e-05
5:76489601 C A 0.064534 1.4587e-05
5:76499479 C T 0.045750 -2.2525e-05
5:76500994 C T 0.204325 1.0648e-05
5:76502490 A G 0.350205 -2.9246e-05
5:76503432 T C 0.661873 -5.2672e-06
5:76518442 A G 0.760705 -2.7914e-05
5:76521014 C G 0.046500 -2.5853e-05
5:76522350 G A 0.109926 -4.1719e-05
5:76523657 A G 0.051047 -1.3058e-05
5:76534416 T C 0.297172 -4.0851e-05
5:76535811 G T 0.784104 -2.0187e-05
5:76543768 A G 0.763973 -9.6399e-06
5:76551133 G A 1.042666 -8.9523e-06
5:76555391 T C 0.025710 -2.9659e-06
5:76561244 C G 0.534779 -2.2024e-05
5:76563771 G A 0.120089 -3.9083e-06
5:76567609 T C 0.052105 1.6317e-05
5:76568827 G A 0.029871 4.0548e-06
5:76570893 A C 0.560840 -4.4020e-05
5:76584024 C T 0.241025 -4.3622e-06
5:76588156 T C 0.433636 5.9612e-05
5:76601708 T C 0.028132 -1.8901e-06
5:76603144 C A 0.065322 1.8502e-05
5:76607841 A G 0.028904 -1.8505e-05
5:76618380 C A 0.053550 -1.6122e-05
5:76641417 G A 0.083200 3.1785e-06
5:76642440 T C 1.154417 -3.2255e-05
5:76642635 A G 0.086965 -1.8714e-05
5:76644397 A G 0.522409 1.3420e-05
5:76656743 T C 0.034889 -6.6127e-07
5:76660193 A G 0.033328 -7.6128e-06
5:76660305 C G 0.060450 -5.2834e-05
5:76677766 C T 0.072090 -2.7272e-05
5:76678226 G A 0.614818 4.7766e-06
5:76685429 A G 0.035698 4.0501e-05
5:76694810 T C 0.174911 -2.0152e-05
5:76695427 G A 0.045834 -3.7560e-06
5:76696334 T C 0.366924 -2.7122e-05
5:76696465 G A 0.036947 -2.5896e-05
5:76701451 G A 0.061112 1.4940e-05
5:76705081 C T 0.283471 -2.8431e-05
5:76708519 C A 0.256631 4.9601e-07
5:76712723 T C 0.175817 -2.9843e-05
5:76713982 A G 0.046162 -2.4540e-05
5:76715984 T C 0.117226 -1.5176e-05
5:76718070 G T 0.452903 1.3272e-04
5:76720977 C T 1.306912 1.0226e-04
5:76721089 C T 0.719278 9.3649e-05
5:76726202 G A 0.353266 -8.8526e-05
5:76728085 T C 1.660948 -3.2947e-05
5:76732249 A G 0.091389 -1.3262e-05
5:76734084 T C 0.889869 3.6071e-05
5:76738970 C T 1.667556 -3.0249e-05
5:76746284 G C 0.049281 2.0935e-05
5:76749386 T C 0.079078 -1.0580e-06
5:76756311 A G 0.262996 1.3029e-05
5:76757089 C T 0.710833 3.8382e-05
5:76781471 C A 1.013133 3.2656e-05
5:76786629 C T 0.157474 -1.0844e-05
5:76792688 T C 1.664628 -2.9042e-05
5:76796459 T A 0.861234 3.8608e-05
5:76811258 A G 0.151152 -1.5182e-06
5:76814137 T G 0.323645 1.6542e-05
5:76816443 C T 0.670873 3.2014e-05
5:76828702 G T 0.068623 -6.8886e-06
5:76848469 C T 0.091954 -4.6963e-06
5:76857038 C T 0.072323 -1.0931e-05
5:76857699 C T 0.049551 -2.2278e-05
5:76858875 C T 0.377688 -3.5111e-06
5:76864513 T C 0.026830 3.5669e-05
5:76867624 A G 0.498461 -4.8507e-05
5:76875691 T G 0.662444 -7.5109e-05
5:76882962 T C 0.116687 2.4493e-05
5:76884661 A G 0.343285 -1.2563e-04
5:76884915 C G 0.060626 6.2276e-06
5:76890821 T C 0.097936 2.6446e-05
5:76890822 A G 0.300534 -1.6923e-05
5:76891021 T C 0.222881 2.5980e-06
5:76891359 A G 0.415336 -9.5671e-06
5:76891902 A C 0.094262 -5.7342e-05
5:76896065 C T 0.734329 -5.1924e-06
5:76902272 C A 0.221885 3.7080e-07
5:76902274 A G 0.024736 3.7940e-05
5:76903064 C A 0.205445 -9.6631e-06
5:76904032 A G 1.305825 -4.3418e-05
5:76916731 A G 0.087163 -4.0232e-05
5:76920372 C T 0.213988 -8.5741e-06
5:76920725 G A 0.070993 -6.2752e-07
5:76923982 A G 0.096359 1.3999e-05
5:76926578 C T 1.956097 9.4877e-06
5:76928555 A C 0.050479 2.9122e-05
5:76934038 T C 0.059629 1.6609e-05
5:76939016 T C 0.061220 2.0299e-05
5:76939795 C T 0.081418 2.1831e-05
5:76942489 C T 0.201442 -8.3694e-06
5:76943454 C T 0.035999 -2.3371e-06
5:76945039 G A 0.673833 -3.6279e-07
5:76945670 G A 0.040521 1.1579e-06
5:76950820 T C 1.172860 -1.0325e-05
5:76957271 T C 0.199940 -2.4408e-05
5:76959715 G C 0.024301 -6.3308e-08
5:76964293 T C 0.178894 2.1486e-05
5:76965015 G A 0.036262 -1.5458e-05
5:76966564 T C 1.856314 1.0481e-05
5:76966915 T G 0.084469 1.8467e-05
5:76967446 A G 1.879560 8.5886e-06
5:76967834 T C 0.739772 2.1046e-05
5:76968407 A G 1.071869 -4.9583e-06
5:76969225 G A 0.093519 1.3205e-05
5:76975125 A G 0.738396 2.1976e-05
5:76980244 A G 0.781770 -2.7717e-06
5:76982400 T C 0.038012 -6.0337e-05
5:76986427 T C 0.041560 1.8760e-05
5:76988619 G A 0.231210 -1.1767e-05
5:76990098 T C 0.057201 1.4009e-06
5:77002263 C T 1.960427 3.3338e-05
5:77003084 C A 0.093710 1.5745e-05
5:77012150 C T 1.969973 1.7257e-05
5:77016594 T G 0.619459 -5.7665e-06
5:77025626 A G 0.030780 1.4891e-06
5:77025853 C T 0.031212 -5.4892e-05
5:77026602 T G 0.052923 -3.1708e-06
5:77033718 A G 0.032991 2.1307e-05
5:77034797 C A 0.152232 2.0760e-06
5:77057812 G C 0.058009 -3.2703e-05
5:77060250 C A 0.231457 -1.2318e-05
5:77061200 T C 1.849608 -3.9376e-06
5:77066451 A G 0.030456 -1.1166e-05
5:77070033 C T 0.324706 2.2933e-06
5:77073495 C G 1.227873 -1.1655e-07
5:77077055 C T 0.029774 -1.6482e-05
5:77094636 A G 0.216834 -1.7540e-05
5:77109730 T G 0.092044 1.3427e-05
5:77110261 T C 0.068659 1.3946e-05
5:77113097 T C 0.932721 3.6956e-06
5:77114226 T C 0.085398 1.1869e-05
5:77118214 C A 1.862115 -2.6531e-05
5:77118838 C T 0.094648 6.9992e-05
5:77120114 T C 0.059850 7.5429e-06
5:77122856 G A 0.110566 -6.8637e-05
5:77125702 C A 0.088760 -1.0073e-05
5:77127782 A G 0.544299 8.9651e-06
5:77127813 T C 0.040972 4.1501e-06
5:77128984 G C 1.112293 -1.0711e-05
5:77129500 G T 0.058519 -6.2961e-05
5:77134397 G A 0.346070 -1.5003e-05
5:77134612 G A 0.470304 -1.9077e-05
5:77136849 A G 0.230869 2.3630e-05
5:77144274 C T 0.107716 -4.5863e-05
5:77145740 C T 1.029780 -3.5154e-05
5:77149418 G A 0.980817 -1.0596e-05
5:77153350 T C 0.091143 2.1175e-05
5:77159956 T C 0.241918 -4.5721e-05
5:77166848 A G 0.847625 9.5835e-06
5:77172875 G A 1.084151 -4.1831e-05
5:77173349 C G 0.355100 -3.5151e-05
5:77175226 G A 0.984115 3.8184e-05
5:77177198 A C 0.205311 -4.9725e-05
5:77177981 A G 0.512175 -2.1722e-05
5:77180311 T C 0.307091 1.3772e-05
5:77188016 G A 0.029274 2.6051e-05
5:77190880 C T 0.155585 7.9691e-05
5:77195331 T C 0.042832 8.8362e-07
5:77197327 T C 0.088238 -3.9588e-05
5:77197919 T C 0.056299 2.4742e-05
5:77200561 C G 0.902184 3.7629e-05
5:77201362 T C 0.252639 -1.0740e-05
5:77207569 G A 1.371507 1.5305e-05
5:77211019 G A 0.353435 3.7465e-06
5:77211819 T G 0.077199 3.1371e-05
5:77218073 T G 0.042559 -5.8465e-06
5:77219131 C T 1.030611 1.8917e-05
5:77221319 T C 1.006764 -1.2175e-05
5:77223246 T C 0.224991 -1.8590e-05
5:77224165 T C 0.048003 -2.6109e-07
5:77224827 A G 0.054439 1.9563e-05
5:77225324 A G 0.068792 1.0649e-05
5:77228136 T G 0.677742 2.4868e-05
5:77237401 G T 0.082606 8.6351e-07
5:77238852 G A 0.199833 -1.0856e-05
5:77240537 C T 1.943837 -6.8522e-06
5:77248582 A G 0.039544 9.4927e-06
5:77249399 T C 0.098852 -2.4411e-06
5:77251453 T G 0.058263 1.2574e-06
5:77251570 T C 1.554098 2.4015e-05
5:77258532 C T 0.126383 1.2135e-05
5:77260703 A G 0.081516 1.2191e-05
5:77262282 T C 0.160276 1.5978e-05
5:77265227 G A 0.128058 6.8372e-06
5:77274151 G C 0.565225 4.6474e-06
5:77277441 A G 0.033179 7.2926e-06
5:77278194 C T 0.084940 -2.0168e-05
5:77278872 A C 0.699628 2.4419e-05
5:77282521 G T 0.496024 3.1270e-05
5:77282683 G A 0.450118 3.7250e-05
5:77282810 C T 0.044224 -5.1637e-06
5:77285142 T C 1.450241 -1.0131e-05
5:77290229 C G 0.024574 -2.6291e-05
5:77290890 T C 0.038116 1.2058e-05
5:77291940 A G 0.076189 1.2321e-05
5:77292714 C T 0.587624 -1.2120e-05
5:77292802 A C 0.475338 -1.4270e-05
5:77306390 T C 0.520617 -2.0519e-05
5:77309710 A G 0.581009 -5.8349e-06
5:77319532 A G 0.020192 1.0744e-05
5:77346011 T C 0.420766 -3.9490e-05
5:77349804 C T 0.452699 -3.2886e-05
5:77351738 T C 0.414570 -3.0677e-05
5:77353199 T C 0.050729 -2.1511e-05
5:77359088 A G 1.815290 -2.0950e-06
5:77362710 C G 0.044406 4.1885e-05
5:77369227 C T 0.033708 -1.6697e-05
5:77389213 A G 0.178975 -1.0260e-05
5:77397682 A G 0.486579 -4.8496e-05
5:77408476 G A 0.273062 3.4034e-05
5:77412068 T C 0.152979 -4.2138e-06
5:77425028 T A 1.871846 5.8691e-06
5:77438686 T C 0.472683 -3.0267e-05
5:77443909 G A 1.961453 2.4084e-05
5:77482300 A G 0.047902 -1.7742e-05
5:77487128 A G 0.021831 -1.2225e-05
5:77487352 C T 0.065754 -1.7387e-05
5:77493611 A G 0.109040 1.1332e-05
5:77499748 C T 0.047159 -1.3678e-05
5:77500097 T C 0.075865 3.4512e-05
5:77519555 G T 0.035113 -3.6695e-06
5:77533703 G A 0.124237 6.1867e-06
5:77535910 T C 0.663512 1.3932e-05
5:77541742 G A 0.037548 -3.5683e-05
5:77544512 A C 0.645783 2.2729e-05
5:77556030 A G 0.499507 5.0718e-06
5:77574504 A G 0.100400 -6.7034e-05
5:77579205 T C 1.109034 3.8992e-05
5:77583726 G A 0.557422 4.9068e-05
5:77585433 C T 0.057373 3.6661e-06
5:77590012 A G 0.022464 -1.0400e-05
5:77610900 G T 1.142076 1.4441e-05
5:77618179 T C 0.523555 2.5218e-05
5:77619682 T C 0.069853 -1.5487e-05
5:77620758 A G 0.036623 -4.6343e-05
5:77621877 A G 1.072087 2.4483e-05
5:77622868 G A 0.518401 3.8180e-05
5:77625418 C G 0.246348 -5.6195e-06
5:77630013 C T 1.912830 -2.8908e-06
5:77630854 A G 1.221745 -9.4997e-06
5:77637023 C T 0.646400 1.1345e-05
5:77647720 G A 1.036538 -6.1900e-06
5:77654083 T C 0.079549 2.2547e-06
5:77654827 T G 1.916975 -5.5431e-06
5:77656112 C A 0.510896 -4.4128e-05
5:77664758 T C 0.049275 5.9085e-05
5:77690103 C T 0.994972 3.3542e-05
5:77691916 G A 0.045886 -1.1770e-05
5:77695183 C T 0.028927 2.5200e-05
5:77696631 C T 0.156971 9.1115e-06
5:77702206 G A 0.118784 1.9052e-05
5:77713821 T G 1.900210 -1.7623e-05
5:77720198 A G 0.040953 -1.6453e-05
5:77720720 C A 0.037639 -1.0470e-05
5:77739154 C T 1.588942 -5.3522e-06
5:77741082 A G 1.515356 -1.0788e-05
5:77745432 C T 0.064637 9.5160e-06
5:77745585 T C 0.039849 1.8215e-06
5:77759121 T G 0.517534 -4.7201e-05
5:77763157 G A 0.054728 3.3657e-05
5:77784433 C T 0.078082 7.3566e-06
5:77792462 C A 1.585323 -7.2071e-06
5:77800176 A G 0.044218 -3.6388e-06
5:77801359 G A 1.479266 -2.2188e-05
5:77803191 A C 0.054660 3.9155e-05
5:77804355 T C 0.174246 -1.9409e-05
5:77804737 G T 1.761127 -2.7014e-05
5:77811561 T G 0.701926 -5.2871e-05
5:77823273 A G 0.036538 2.4154e-05
5:77828919 C T 0.084625 -1.1888e-05
5:77829598 G T 0.035704 2.4931e-05
5:77834944 A G 0.080727 4.7279e-06
5:77843056 A G 0.045172 -5.6513e-06
5:77845968 T C 0.041375 1.7625e-05
5:77852998 C T 0.315962 -2.1185e-05
5:77860608 G A 0.031806 -2.3732e-05
5:77862235 C T 0.058363 -4.4299e-06
5:77864156 T C 0.020325 3.1041e-05
5:77874205 A G 0.933353 -1.6670e-06
5:77901235 T G 0.911142 1.6113e-05
5:77901292 T C 0.077569 -1.0292e-04
5:77903262 C T 0.393209 -8.1408e-06
5:77909923 A G 1.403070 7.9002e-06
5:77916348 A G 0.044724 2.1801e-05
5:77919743 C T 0.121803 9.7278e-06
5:77921199 C T 0.631897 -2.1672e-05
5:77926281 A G 0.636276 -2.4893e-05
5:77932214 C A 0.689277 -2.3480e-05
5:77934738 C T 0.811268 -2.1047e-05
5:77937453 C T 1.160402 -1.3757e-05
5:77942707 C T 0.050365 -2.2418e-05
5:77949565 T C 1.001370 4.4248e-06
5:77961474 G A 0.626185 -1.1168e-05
5:77963060 A G 0.023795 -9.6755e-06
5:77971879 T G 0.578163 1.5053e-05
5:77987524 G A 0.576186 -1.7114e-05
5:77988915 T C 0.200362 -2.5508e-06
5:77992165 C T 0.329571 5.2607e-05
5:77992555 C T 1.002444 -2.1901e-05
5:77993923 A G 0.382430 6.1867e-06
5:78004317 G A 0.385383 3.7071e-05
5:78012193 G A 1.681227 2.3836e-05
5:78013758 A G 0.490435 9.3620e-06
5:78015833 G A 0.165907 -3.1750e-06
5:78016716 T C 0.116106 1.9333e-06
5:78017349 G A 0.035032 2.5871e-05
5:78017768 C G 0.063803 7.8516e-06
5:78019111 A G 1.696519 3.6084e-05
5:78020166 G T 0.801443 1.7480e-05
5:78021241 T C 0.915560 2.9127e-06
5:78024366 C T 1.403761 -6.5586e-05
5:78024610 G A 0.704714 -2.5379e-06
5:78027330 G T 0.079585 5.5891e-06
5:78029909 A G 0.429131 3.8959e-05
5:78034521 T C 1.016109 -1.2602e-05
5:78034784 G A 0.176453 -2.8187e-06
5:78035321 A G 0.068818 -8.5332e-06
5:78037138 A C 0.365834 2.3569e-05
5:78042215 C A 0.104460 1.6965e-05
5:78046282 A G 1.820025 -2.4412e-05
5:78052733 G A 0.020884 2.6563e-06
5:78060388 A C 1.821772 -3.2541e-05
5:78061140 T G 1.780183 -9.6655e-06
5:78062371 C T 0.604120 -1.3493e-05
5:78064511 A G 1.050632 2.2851e-08
5:78064999 A C 0.246410 5.2540e-05
5:78065001 G A 0.042770 1.3860e-05
5:78065726 G C 0.093853 8.3021e-06
5:78067984 T C 1.244742 -2.1298e-05
5:78069012 T C 0.564998 -8.2948e-06
5:78070320 T C 0.098537 6.6730e-06
5:78073025 C T 0.111582 -9.6360e-06
5:78074198 C A 0.809136 -3.0918e-05
5:78074963 G T 0.715812 -1.1790e-05
5:78081862 C T 0.293283 -1.2219e-05
5:78084051 G A 0.200712 -1.7293e-05
5:78086357 G C 0.071415 -4.5359e-05
5:78087642 A G 0.045886 1.6964e-05
5:78089433 C T 0.372906 4.1695e-06
5:78091400 G C 0.050171 1.2392e-05
5:78093093 T C 0.073865 -6.4000e-06
5:78094813 G A 0.084518 8.6178e-06
5:78097950 T C 0.242307 -1.4401e-05
5:78098724 A G 0.062508 5.4969e-06
5:78099716 C T 0.154917 4.1315e-05
5:78100407 A C 0.061706 -5.1048e-05
5:78106062 A G 0.231557 2.4709e-05
5:78112157 A C 0.063868 -9.4068e-06
5:78115511 G A 0.257076 -3.0350e-05
5:78116136 G C 1.613114 -2.5524e-05
5:78118066 C A 0.754999 1.5031e-05
5:78123484 C T 0.526593 2.8464e-05
5:78124029 C T 0.333794 1.6371e-06
5:78125685 G T 0.111604 4.9144e-05
5:78126281 T C 0.954055 -2.2721e-05
5:78132396 G A 0.857349 -1.4849e-05
5:78136097 G A 0.323440 -7.0611e-06
5:78141494 C T 0.026343 -2.2270e-05
5:78151640 C T 0.589306 -3.1314e-05
5:78153499 A G 0.125935 2.5369e-06
5:78175033 C G 0.062563 6.2013e-06
5:78175145 T G 1.933934 -2.2136e-06
5:78178963 A G 1.978221 -2.1827e-05
5:78180736 C T 0.401116 3.1335e-05
5:78181423 T C 0.340929 -3.4421e-06
5:78181477 T C 0.880021 -2.0442e-05
5:78185148 T C 0.091876 6.4208e-06
5:78188027 G A 0.141314 -2.8210e-06
5:78190368 C T 0.152963 1.1136e-05
5:78195812 G A 1.294698 -4.6311e-06
5:78202968 T C 0.168293 1.8465e-05
5:78205075 G A 1.425271 9.7047e-06
5:78221794 A G 0.073881 -8.0668e-06
5:78223317 C G 0.051690 -1.7656e-05
5:78228931 C T 0.057633 1.5858e-05
5:78234278 T C 0.127457 4.6168e-05
5:78252522 T C 1.613961 -9.9780e-05
5:78257251 G A 0.877090 -5.9069e-05
5:78259645 C A 0.376071 -5.4006e-05
5:78269464 T C 0.530488 -4.3739e-06
5:78271916 T G 0.307315 -9.3427e-06
5:78272942 C T 1.520861 6.7725e-05
5:78282670 A G 1.640612 2.5310e-05
5:78286867 T C 0.054273 2.0812e-05
5:78290682 C T 1.068886 -3.6855e-05
5:78295854 G T 0.374273 1.9438e-05
5:78296755 G T 0.160938 -3.9461e-07
5:78300027 C T 0.158734 6.2863e-06
5:78301838 C A 0.063647 5.5292e-07
5:78302196 T C 0.467698 3.1676e-06
5:78304314 A G 0.135919 7.4689e-06
5:78306692 C G 0.385598 -1.5475e-05
5:78307265 G A 1.409347 -1.8904e-05
5:78322603 T C 0.033270 2.2776e-05
5:78323434 G A 0.356174 -2.3093e-05
5:78326750 C G 0.565945 -2.2864e-06
5:78331823 C T 1.018715 -2.6002e-06
5:78332027 C T 0.099215 -1.0898e-05
5:78338202 C T 0.020452 -4.0847e-07
5:78340286 G A 1.042705 -1.9482e-06
5:78365087 A G 1.623978 -3.1889e-06
5:78366326 G T 1.571022 -7.8625e-06
5:78368763 A G 0.067367 -3.4130e-05
5:78370378 C T 0.342337 -2.0490e-05
5:78377334 G A 1.022419 -1.7317e-05
5:78387164 C T 0.055715 -3.2540e-05
5:78391629 T A 0.026272 8.4873e-06
5:78398838 T C 1.240444 1.3362e-05
5:78403322 C T 0.213413 4.0426e-05
5:78407072 C T 0.049518 1.8963e-05
5:78411426 C T 0.079422 7.9664e-06
5:78413504 C T 0.075112 -1.5923e-06
5:78418772 G T 0.091312 1.9134e-05
5:78419076 G A 0.041670 -1.8187e-05
5:78420732 A C 1.350400 -4.0082e-05
5:78421959 A G 0.585041 5.3777e-06
5:78424484 T A 0.043293 -6.5633e-06
5:78430058 C T 0.723508 -2.4905e-05
5:78435217 G A 0.041079 -1.8259e-05
5:78440172 C T 0.087160 -2.0623e-05
5:78440369 C T 0.702952 -2.7718e-05
5:78440426 T C 0.066059 -2.0385e-05
5:78441775 G A 0.114769 -1.3865e-05
5:78463512 A G 0.024461 -3.6935e-06
5:78463972 A G 0.051852 -2.2448e-05
5:78463980 T C 0.034224 2.7532e-05
5:78469204 G T 0.067555 -1.3062e-05
5:78478551 C A 0.041349 -2.0869e-05
5:78492518 T C 0.550145 2.1007e-05
5:78501909 G A 0.041397 -2.1767e-05
5:78502553 A G 0.020679 -1.7586e-05
5:78521044 G A 0.113847 3.2604e-06
5:78525247 A C 0.024636 -4.3891e-06
5:78552248 T C 0.205435 1.7085e-04
5:78573790 T A 1.223352 4.0148e-05
5:78586460 T C 0.071356 -3.5757e-05
5:78589856 A T 0.031884 6.7032e-06
5:78610174 G A 0.024298 -8.8184e-06
5:78610361 T C 0.063573 -2.5075e-05
5:78613097 C A 0.022205 -6.4510e-06
5:78625882 A G 0.022860 -3.4913e-06
5:78630902 A G 0.041586 -2.2727e-05
5:78638798 C T 0.045497 -1.4526e-05
5:78639376 T C 0.460592 -4.4864e-05
5:78639579 G A 0.221271 -3.9819e-06
5:78644821 G T 0.025548 -1.5024e-05
5:78651071 T G 0.086495 1.3561e-05
5:78653323 G A 0.043910 -5.3206e-06
5:78655779 G A 0.103931 4.8779e-05
5:78657016 A G 0.103483 -2.0469e-05
5:78661084 C T 0.028667 1.0710e-05
5:78663243 T C 0.058383 1.4590e-05
5:78668842 C T 0.044672 -1.8708e-05
5:78670802 G A 0.686700 -3.4701e-05
5:78686176 T C 0.137857 -6.0473e-05
5:78694007 A G 0.441306 -4.9411e-05
5:78694487 C T 0.044344 -4.0292e-05
5:78697675 C A 0.115613 -3.2521e-05
5:78705937 C T 0.098621 2.1247e-05
5:78708407 G T 0.085813 -8.6633e-05
5:78710209 T C 0.046091 4.1858e-05
5:78713923 C T 0.040177 -5.8295e-05
5:78714154 T C 0.111540 -1.8933e-05
5:78719450 A G 1.506148 -5.5330e-05
5:78728025 C T 0.358777 4.7301e-06
5:78747114 C T 0.028291 -6.8464e-06
5:78753715 G A 0.901135 -3.1761e-05
5:78756778 C T 0.449784 -4.9535e-05
5:78759026 T C 0.331499 1.0440e-05
5:78768998 A C 0.853808 5.4912e-06
5:78773437 C T 0.020111 -2.3865e-05
5:78777247 T C 0.124808 -1.0206e-04
5:78778205 A G 0.022507 -5.8190e-06
5:78781813 C T 0.439498 1.2264e-05
5:78787853 G A 0.079980 -7.5339e-05
5:78794367 T C 0.020254 1.8148e-05
5:78797451 T C 0.036022 1.9136e-05
5:78798283 G A 0.281413 9.7339e-06
5:78805906 G A 0.025636 -3.4585e-06
5:78805988 C G 0.029855 2.2712e-05
5:78815100 G A 0.399723 -1.1608e-04
5:78829249 G A 0.747076 -4.3557e-05
5:78830329 C T 0.021890 1.5819e-06
5:78841693 T C 0.074264 -2.0188e-05
5:78842918 T C 0.074206 -3.2265e-05
5:78842971 A G 0.032419 -2.3426e-05
5:78845631 C T 0.765982 -4.6251e-05
5:78845711 C T 0.131456 -1.4642e-05
5:78848049 G A 0.066147 -8.0978e-06
5:78849803 G A 0.037635 -2.1872e-07
5:78856775 C T 0.167355 2.2722e-05
5:78857898 T C 0.026694 -1.7375e-05
5:78858778 C T 0.156712 -1.4150e-05
5:78864236 C T 0.701144 2.3577e-06
5:78870399 G A 0.174814 1.6389e-05
5:78881863 G A 0.031812 2.5796e-05
5:78885615 A G 0.062226 -2.2207e-05
5:78889137 C T 0.242619 -2.8657e-05
5:78921373 T C 0.185632 2.6187e-05
5:78922655 G A 0.210758 -2.0306e-05
5:78940783 T C 0.136555 3.1792e-05
5:78943092 T G 0.561878 -1.6595e-05
5:78947658 C T 0.066069 -1.6737e-05
5:78963323 A C 0.162765 -1.5334e-05
5:78965463 T G 0.032364 1.1931e-05
5:78966108 T C 0.084703 1.0553e-05
5:78971264 C T 0.047613 -2.8414e-05
5:78981520 G A 0.042683 -5.2239e-06
5:78983513 G A 0.195331 -5.3996e-05
5:78989108 C T 0.051764 2.2780e-05
5:78990925 G A 0.311106 5.1520e-05
5:78993484 T C 0.386547 -1.4113e-05
5:78995703 T C 0.119489 -1.4985e-05
5:78998903 T C 0.176820 -2.5384e-05
5:79006389 C T 1.122118 4.3724e-06
5:79007395 G A 0.158844 -1.9135e-05
5:79010573 T C 0.710709 -1.3574e-05
5:79012486 A C 0.098878 -1.3455e-08
5:79015581 T G 0.708707 -1.0933e-05
5:79025157 G A 0.267174 1.7217e-05
5:79025634 A G 0.161064 9.2806e-06
5:79026187 G A 0.045954 -2.7768e-05
5:79027734 T C 0.041014 3.6295e-05
5:79028472 T C 0.740782 -1.9614e-05
5:79028726 G A 0.318743 -4.7385e-05
5:79029594 C T 0.321405 -4.2419e-05
5:79030045 G A 0.742486 -1.5852e-05
5:79030338 G A 0.131901 -8.5398e-06
5:79030346 G A 0.163612 6.7865e-06
5:79031372 C G 0.161356 7.2932e-06
5:79031558 A G 0.261828 7.8480e-06
5:79033306 C A 0.163392 9.7867e-06
5:79033391 A G 0.049132 -8.0586e-06
5:79034662 G C 0.131537 -9.1601e-06
5:79038927 C T 0.274431 1.8142e-05
5:79041057 G A 0.232038 1.6061e-05
5:79044242 A G 0.029813 3.0574e-05
5:79046391 C T 0.030368 3.3857e-05
5:79047407 G T 0.928228 5.9418e-05
5:79048562 T C 0.203783 1.1681e-05
5:79049271 A G 0.337738 -4.5857e-05
5:79049641 G A 0.040430 -5.8036e-05
5:79059417 C T 0.380950 -2.3343e-05
5:79067033 G T 0.244164 -1.1237e-05
5:79071781 G A 0.077601 1.0085e-05
5:79073212 G A 0.029371 -2.5612e-06
5:79074229 C T 0.697846 9.3260e-06
5:79082258 A G 1.799729 1.5527e-05
5:79082347 A G 0.368891 8.8933e-05
5:79084949 C G 0.250195 -4.7817e-05
5:79086619 A G 0.037142 4.4817e-06
5:79086883 A G 0.367174 -2.1012e-06
5:79086973 T C 0.087238 -3.6007e-06
5:79088995 G A 0.183149 1.9726e-05
5:79089528 T C 0.600575 -2.5234e-05
5:79094855 C A 0.021367 -7.3967e-06
5:79095299 G A 0.040385 -4.9220e-05
5:79095417 T C 0.242518 -5.8787e-05
5:79097289 G A 0.555140 6.0680e-05
5:79099047 G A 0.353212 -6.8594e-05
5:79099464 C A 0.752051 -3.0941e-05
5:79105021 G A 0.273078 2.8408e-05
5:79105507 A G 0.296941 1.4622e-05
5:79107001 G A 0.077900 1.8741e-05
5:79108476 C T 0.554270 6.9346e-05
5:79111606 T C 0.024168 6.8876e-06
5:79117067 C A 0.274026 1.8820e-05
5:79117472 T C 0.140090 1.5944e-05
5:79121129 G A 0.733274 -1.1789e-05
5:79125096 T C 0.238098 2.3869e-05
5:79125550 G A 0.059129 3.1964e-05
5:79125717 C T 0.034523 -2.3480e-05
5:79126120 G A 0.237932 1.7824e-05
5:79133829 A G 0.842814 -4.4385e-05
5:79135171 C T 1.419747 -1.5217e-05
5:79136410 C T 0.078825 5.5688e-05
5:79137453 T C 1.977698 5.2400e-06
5:79137556 A C 1.335985 -1.5041e-05
5:79138739 T C 0.585518 1.0919e-05
5:79138895 G A 0.076491 2.5251e-05
5:79139144 G A 0.033851 7.3094e-06
5:79146095 C T 0.679319 -2.4034e-05
5:79158432 C T 0.450972 -1.5161e-05
5:79160435 T C 1.527869 -1.0622e-06
5:79161503 G A 0.411639 1.8208e-05
5:79174830 G T 0.087436 1.9625e-05
5:79177031 G A 0.352542 -1.2481e-05
5:79180247 T C 0.525243 1.3249e-05
5:79181095 G A 1.475364 9.6972e-06
5:79189682 G A 0.206879 6.0994e-06
5:79192601 C T 0.077913 4.2005e-05
5:79198057 G A 0.120605 -2.0854e-06
5:79218998 G A 0.452432 -5.4654e-05
5:79221143 A G 1.474894 4.1562e-06
5:79225426 T C 1.933538 -2.0829e-05
5:79225650 G A 0.163083 -3.2359e-05
5:79234148 C T 0.053942 -1.8134e-05
5:79242663 G A 0.486579 -1.3566e-05
5:79243678 C T 0.236458 -5.4260e-05
5:79248052 C T 1.045578 -1.7048e-05
5:79248526 G A 0.070334 -6.2391e-06
5:79248549 A G 0.049746 6.2350e-05
5:79256562 A C 0.861764 -1.4221e-05
5:79260382 T C 1.239948 -2.5931e-05
5:79264844 G A 0.028592 3.2228e-05
5:79266437 A G 0.046496 -8.9811e-06
5:79271616 C A 0.264058 -2.3046e-05
5:79278218 G A 0.022831 6.7727e-07
5:79280604 G A 0.170691 6.1801e-06
5:79282798 C G 0.297860 -9.9217e-06
5:79289094 C T 0.253006 -9.0608e-06
5:79298854 A G 0.251341 -3.8459e-06
5:79310499 C T 0.355558 -4.7331e-06
5:79314821 C T 0.076478 4.2710e-05
5:79327109 A G 0.346304 -5.1306e-06
5:79335267 G A 0.114860 -1.7667e-05
5:79337366 A G 0.063229 -5.9620e-06
5:79352610 C T 1.018849 2.0237e-05
5:79355523 G T 0.021672 1.8922e-05
5:79357338 G C 0.073700 -1.7397e-05
5:79360175 A G 0.192594 -2.8002e-06
5:79361265 C G 0.466062 2.4296e-05
5:79362172 C T 0.023824 3.2358e-05
5:79363860 T C 0.038259 -9.7692e-07
5:79365671 A G 0.042037 -5.2057e-06
5:79370247 T G 0.191328 -5.6245e-07
5:79375575 C T 0.661006 -8.6809e-06
5:79378528 G A 1.870936 -2.0939e-05
5:79379538 A C 0.271247 -2.4574e-05
5:79387580 C T 1.255388 -6.6859e-06
5:79388729 A C 0.234621 -2.2263e-05
5:79390376 T C 0.734465 4.2755e-05
5:79393691 T A 0.124302 1.8502e-05
5:79395836 T C 0.311197 -4.1424e-06
5:79398415 G A 0.936778 1.3642e-05
5:79400554 T C 0.244583 1.2548e-05
5:79400912 T G 0.033497 1.6476e-06
5:79400931 T C 0.141807 2.3555e-05
5:79401290 G A 0.555169 4.3796e-05
5:79412328 C T 0.757686 1.0926e-05
5:79413074 A G 0.341321 -1.5268e-05
5:79415586 C G 0.467081 -2.2299e-05
5:79418376 C T 1.692637 -5.7146e-06
5:79420583 A G 0.150541 4.1612e-05
5:79422099 T C 0.036499 -1.0666e-05
5:79422429 G A 0.638188 -1.0094e-05
5:79424449 T C 0.033929 2.5100e-06
5:79426479 A G 0.029462 5.2594e-05
5:79435683 T C 0.216195 -1.1434e-05
5:79437621 C A 1.123572 -2.0084e-05
5:79446102 A G 0.405150 -3.4694e-06
5:79446912 C T 0.025937 6.4169e-06
5:79454634 G A 0.066556 2.3871e-05
5:79461427 C T 0.312752 -2.1511e-05
5:79461802 C T 0.095106 -4.3645e-05
5:79468617 C G 0.171250 4.4468e-05
5:79472714 G A 0.563196 -1.1546e-05
5:79475153 C T 0.271364 -1.1846e-05
5:79478076 T C 0.038022 3.1190e-05
5:79479020 C T 0.880180 1.3496e-05
5:79486397 T A 0.037905 2.0625e-05
5:79488573 C T 0.644011 5.0680e-05
5:79490620 G C 0.398630 -4.3395e-06
5:79492300 C T 0.096271 -3.5946e-06
5:79494021 C T 0.607404 1.9747e-05
5:79494150 T C 0.111458 -8.5466e-06
5:79500875 C A 0.273224 -6.1630e-06
5:79501160 A G 0.205915 7.1684e-06
5:79511469 G T 0.269615 2.1740e-05
5:79517579 C T 0.280874 -4.7989e-05
5:79519069 A G 0.071600 -5.5213e-05
5:79522257 T C 0.045714 4.3538e-06
5:79522458 T C 1.153492 -2.3250e-05
5:79526298 G A 0.877658 2.0603e-06
5:79529992 C T 0.579364 -2.4101e-05
5:79530306 T C 0.259757 -6.4661e-06
5:79535101 C A 0.842944 -2.3024e-05
5:79535394 C T 0.026434 2.9594e-05
5:79543369 T C 0.058006 -2.4006e-06
5:79544498 T A 0.083697 -1.6931e-05
5:79547600 G A 1.299113 6.0660e-06
5:79549207 A C 0.678277 -1.6989e-05
5:79550946 G T 0.098021 -1.9311e-05
5:79552184 G A 1.246238 1.0555e-05
5:79553250 T C 0.292877 5.0686e-06
5:79565071 C T 0.775671 8.9260e-06
5:79566181 A G 0.227451 4.7746e-05
5:79569505 C T 0.340877 -8.7640e-06
5:79571202 G A 0.237367 -1.0948e-05
5:79576004 G A 0.215955 2.3926e-05
5:79577762 G A 0.044406 -8.7684e-06
5:79585970 A G 0.125727 -6.4100e-05
5:79588050 A G 0.083401 3.0879e-05
5:79590864 C T 0.117236 -1.0285e-05
5:79593776 C T 0.495550 1.6746e-05
5:79596021 C T 0.337566 -1.5727e-05
5:79612188 T C 1.289713 -1.2192e-06
5:79616059 A G 0.050012 -9.2935e-06
5:79616083 C G 1.295120 -9.6325e-07
5:79616278 G A 0.028761 -1.8546e-05
5:79616936 C A 0.340951 -1.4511e-05
5:79617357 C T 0.302767 -2.7553e-05
5:79618649 T C 0.265927 8.8881e-06
5:79623184 G A 0.057084 5.1348e-06
5:79637358 T C 0.074719 3.3789e-05
5:79637799 T C 0.495540 1.5528e-05
5:79639334 T C 0.293942 -6.9225e-06
5:79644333 A G 0.076001 3.8630e-05
5:79647088 C T 0.045409 1.6005e-07
5:79647483 C T 0.202598 3.7279e-05
5:79666192 A G 0.081019 -2.1453e-05
5:79666462 A G 0.075371 2.7631e-06
5:79667925 C T 0.218071 2.5042e-06
5:79669697 C T 1.070727 6.1951e-05
5:79675356 A G 0.103006 -1.0187e-05
5:79675915 C T 0.163168 -3.7820e-05
5:79680718 A G 1.035730 1.4510e-04
5:79685564 C T 0.103620 7.2823e-06
5:79695370 G T 0.176891 6.2483e-05
5:79698296 C T 0.030099 5.5832e-08
5:79703254 A G 1.896166 -9.4562e-06
5:79706299 G T 0.052488 -3.1334e-06
5:79731284 A G 0.057743 -4.6065e-05
5:79733079 C T 1.828510 -5.2599e-05
5:79735832 T C 0.039641 2.6304e-05
5:79735858 G A 1.827501 -4.7680e-05
5:79737770 A G 0.078072 -7.8100e-06
5:79740970 A G 0.345177 1.3238e-05
5:79745469 G A 1.895815 -9.7837e-06
5:79747806 A G 0.029086 -1.0833e-05
5:79757298 G A 1.482709 -4.4786e-05
5:79807322 T C 0.023406 3.5203e-05
5:79811777 C T 0.041491 1.9334e-05
5:79812476 G A 0.028265 -1.1908e-06
5:79813356 A G 0.319019 -2.6255e-06
5:79815658 C T 1.569207 -2.1930e-05
5:79815914 A G 0.106035 -2.3131e-07
5:79831299 T C 0.062125 4.3780e-05
5:79833301 A G 0.568730 -6.1524e-05
5:79842977 C T 0.067510 1.8239e-05
5:79843156 A C 0.151729 4.9985e-05
5:79855372 G A 1.694224 -2.8275e-05
5:79857629 A G 0.158682 -3.0403e-05
5:79859806 C T 0.272886 -1.4862e-05
5:79870334 A C 0.111358 6.5595e-06
5:79878235 G A 0.189219 -1.2728e-05
5:79879289 C T 0.023260 1.9673e-05
5:79884837 A G 1.070217 5.6959e-06
5:79888450 A G 0.334499 -8.9147e-06
5:79889117 A G 0.249156 -2.8558e-05
5:79892124 A G 0.033763 4.1613e-06
5:79908731 G T 0.196470 -3.5665e-06
5:79912085 G T 0.050090 2.1816e-06
5:79914619 A G 0.112848 -2.6908e-05
5:79915020 A G 0.647964 -8.5417e-05
5:79919170 T C 1.326365 -1.9885e-05
5:79920073 T C 0.484865 1.5821e-05
5:79927651 A G 0.036808 -1.6528e-05
5:79933927 T C 0.074183 7.0578e-06
5:79945140 C T 0.199654 2.5884e-05
5:79949040 T G 0.027551 2.9370e-05
5:79950781 G A 1.515340 -2.3342e-05
5:79951491 C T 0.540362 -5.0707e-05
5:79956397 C T 1.907935 -1.2059e-05
5:79965068 T C 0.024311 1.5289e-05
5:79965555 C T 0.090221 1.5655e-05
5:79965707 T C 0.067919 -1.1639e-05
5:79967129 G C 0.190358 2.4777e-05
5:79971294 A G 0.119132 -7.1629e-08
5:79973270 A G 0.131261 -1.2704e-05
5:79999145 A C 0.093175 1.7603e-05
5:80000152 G A 1.402710 -8.4503e-06
5:80016874 C T 0.623793 -5.3357e-05
5:80029479 G A 0.032452 3.4654e-05
5:80035580 T C 0.033348 2.7161e-07
5:80035750 T A 0.662955 1.9360e-05
5:80038569 A G 0.102221 1.4555e-05
5:80039310 G C 0.032387 3.7156e-05
5:80055141 G A 0.041965 1.8338e-05
5:80055860 T C 0.040550 -3.7324e-05
5:80066135 G A 0.175953 9.7615e-06
5:80102444 A G 0.134656 -3.3060e-05
5:80103664 C A 0.042520 1.1564e-05
5:80107937 T C 0.036168 -8.4972e-06
5:80117156 A G 0.260322 -8.7091e-06
5:80117918 C T 0.604662 2.6527e-05
5:80123834 T C 0.028287 4.6670e-06
5:80129745 G A 0.132504 5.7198e-06
5:80132177 T C 0.191562 -4.3653e-06
5:80143497 G T 0.144533 8.6037e-06
5:80149981 G A 1.688472 4.9076e-05
5:80165443 G A 0.028096 6.3339e-06
5:80168937 A G 1.426417 5.1275e-05
5:80169170 A G 0.058873 -1.0795e-05
5:80172571 A G 0.023909 9.2795e-06
5:80187590 A G 0.079701 2.4601e-05
5:80192579 A G 0.028979 -2.0468e-06
5:80198108 T G 0.663807 1.7681e-05
5:80200376 A G 0.239344 -1.9943e-05
5:80213816 G A 0.255463 -4.4480e-05
5:80215220 A G 1.389918 2.4246e-05
5:80224525 G A 0.033601 1.2198e-06
5:80226025 C T 1.826965 -3.8992e-05
5:80229479 G A 0.102010 -8.7823e-05
5:80231611 A G 0.192270 -1.8818e-05
5:80232068 G A 0.607515 7.1412e-05
5:80235615 C G 0.062485 -1.1362e-05
5:80243603 C A 0.446415 1.6763e-04
5:80243659 C T 0.057548 1.8176e-05
5:80249439 G A 0.184243 -1.5413e-05
5:80249650 T G 0.067552 -4.6652e-05
5:80251416 A G 0.026944 2.7709e-05
5:80252378 G T 0.087615 -8.0024e-05
5:80255305 A G 0.296279 -8.7826e-05
5:80255674 A G 0.251665 -1.0543e-05
5:80261557 A G 0.500299 2.5222e-05
5:80266639 A G 0.132316 -3.6362e-05
5:80269281 G A 0.610436 3.6112e-05
5:80269489 C A 0.385951 2.1280e-05
5:80272426 T C 0.025687 6.2345e-07
5:80277045 T C 1.318029 4.0801e-05
5:80282698 C A 1.484206 1.6847e-05
5:80285254 T C 1.085839 1.3394e-05
5:80290785 C T 0.741285 -4.0761e-05
5:80294230 A G 0.048450 8.5297e-06
5:80296487 G A 0.719551 4.2725e-06
5:80298875 A G 0.350345 -9.0330e-06
5:80301652 A G 1.650058 2.4726e-05
5:80304998 A G 0.636737 3.8812e-06
5:80305176 C T 0.096028 -3.9024e-05
5:80309150 A G 1.048648 -1.7773e-05
5:80316844 A C 0.149266 -2.5724e-05
5:80317313 C T 0.122407 6.5873e-05
5:80322231 C T 0.406523 3.5447e-05
5:80322472 G A 0.081068 -7.6826e-05
5:80336741 A G 0.328520 4.4718e-05
5:80339672 A G 0.030855 -1.8434e-05
5:80340972 T C 0.105713 -5.2403e-05
5:80344689 A G 1.845875 -6.8076e-08
5:80345557 G A 0.080860 6.2335e-06
5:80348238 T C 0.794338 -3.8495e-05
5:80356070 T C 0.070444 -4.8491e-05
5:80360495 T G 0.020023 -4.8552e-06
5:80360703 G A 0.492369 1.8487e-05
5:80366202 A G 0.340085 -4.7233e-05
5:80368156 T C 0.043062 8.7936e-06
5:80381725 G A 0.023094 -1.2374e-05
5:80388554 T C 0.913973 1.0875e-05
5:80389870 T C 0.470651 2.2446e-05
5:80396105 C T 0.035003 6.7575e-07
5:80404346 C T 0.092292 5.4775e-05
5:80405669 T C 1.403346 1.9295e-04
5:80408866 C T 0.030533 -1.3873e-05
5:80409526 C T 0.152950 1.1130e-04
5:80411221 A G 0.614802 1.2245e-05
5:80411340 A G 0.075485 8.4952e-05
5:80416108 G A 0.057182 -1.7313e-05
5:80421896 C T 0.034711 -3.7881e-06
5:80426583 T G 0.049694 2.0821e-05
5:80427691 A G 0.057756 -1.4961e-05
5:80428272 G A 0.558165 -1.5509e-05
5:80433460 A G 0.411058 6.2222e-05
5:80441588 T C 0.390447 -2.4788e-05
5:80441781 A G 0.841146 -2.6353e-05
5:80442983 A G 1.393472 -9.9403e-06
5:80446828 T C 0.036886 -2.0942e-05
5:80447380 G A 0.945632 -4.0620e-05
5:80448345 G A 0.113604 -1.2088e-05
5:80448546 A G 0.054303 -1.3010e-05
5:80456616 T G 0.084223 -7.4688e-06
5:80458973 T G 1.696658 2.7957e-06
5:80462963 A G 1.406893 1.8932e-05
5:80467069 T G 1.655089 1.4564e-06
5:80470351 A C 0.304890 1.1057e-05
5:80472887 G A 1.713809 -1.6705e-05
5:80475534 G A 0.145218 -3.0593e-05
5:80475866 A G 1.108735 2.3149e-05
5:80477513 A G 0.023224 -3.6074e-05
5:80477960 G A 0.106752 -4.4770e-06
5:80479910 C T 0.995495 7.9561e-06
5:80480372 A G 1.629982 1.3802e-06
5:80480761 T C 0.204403 -8.1623e-06
5:80482561 A G 0.161516 1.7646e-05
5:80482875 G A 0.859988 -9.1188e-07
5:80483574 T C 1.159250 -1.1807e-05
5:80484330 T C 1.089783 -2.9578e-05
5:80487844 G A 0.023049 -2.1343e-06
5:80488122 A G 0.252129 -7.2371e-06
5:80489844 G T 0.145676 8.9898e-06
5:80492568 A T 0.177417 -1.8278e-05
5:80498858 T C 0.064767 -1.2000e-05
5:80499626 G A 0.309042 -3.1441e-06
5:80500114 A C 0.409818 -8.0747e-06
5:80501337 T C 0.039430 3.0202e-05
5:80501981 C T 0.728221 -1.7701e-05
5:80502903 C T 0.131553 -1.4816e-05
5:80508670 T C 0.881287 9.1734e-06
5:80512632 C G 0.101065 4.0365e-05
5:80516195 T C 0.790716 -1.2383e-05
5:80518217 T G 0.036418 4.4101e-05
5:80519771 A G 0.217775 1.1447e-05
5:80523870 G A 0.024022 -3.5542e-05
5:80530054 T C 0.134952 -2.7518e-05
5:80531899 T C 0.262847 7.4999e-06
5:80534752 A C 0.038466 -8.2887e-06
5:80545616 T G 0.581623 7.9090e-06
5:80552871 A G 0.397945 2.8238e-05
5:80561943 C T 0.073404 -1.2447e-05
5:80580894 C T 0.032728 1.7907e-06
5:80581716 G T 0.037720 1.9677e-05
5:80593392 A G 0.571979 -2.3593e-06
5:80596222 G A 0.045078 -6.7782e-06
5:80599314 A G 0.028602 2.4905e-05
5:80599928 G T 0.149383 -2.1291e-05
5:80600619 G C 0.188787 -1.7005e-05
5:80605681 T C 0.073245 -1.5832e-05
5:80606713 C T 0.762117 -1.0877e-05
5:80611560 G A 0.043384 -1.7324e-05
5:80616526 G A 0.830931 -1.2550e-05
5:80619232 T C 0.024610 2.7343e-05
5:80625353 T C 0.183331 -6.8254e-06
5:80625946 T C 1.060054 -6.4892e-06
5:80628975 T C 0.076972 1.1320e-05
5:80630832 A G 0.033760 -2.9550e-06
5:80631511 A G 0.767093 2.5729e-05
5:80632973 A G 0.044117 1.6224e-05
5:80633037 G T 0.192403 7.3182e-05
5:80635119 T C 0.037846 8.1362e-06
5:80639501 C T 0.332697 -1.9840e-06
5:80641345 C T 0.052771 8.3116e-06
5:80641789 T C 0.059960 -2.6811e-05
5:80642243 T C 0.023221 7.3439e-05
5:80646011 T G 0.187352 5.8062e-06
5:80646386 A G 0.110702 -5.1092e-06
5:80647124 T C 0.032893 -2.4829e-05
5:80649128 A T 0.034993 -2.6039e-05
5:80650186 C T 0.899584 -1.6579e-06
5:80652150 T C 0.337488 7.0543e-06
5:80654966 G T 1.794072 -3.0011e-05
5:80657729 C T 0.497845 2.5755e-05
5:80663467 A G 0.239876 -8.7970e-06
5:80663510 G A 0.555179 4.3809e-05
5:80665371 T C 0.047175 1.7923e-05
5:80675496 A G 0.839994 -1.3078e-05
5:80680501 A G 0.191497 -3.8955e-05
5:80697644 T C 0.027888 -2.2865e-05
5:80700424 C T 0.417605 8.2580e-06
5:80701218 A G 0.186375 3.2511e-06
5:80701572 G A 0.920620 5.9172e-06
5:80710820 C T 0.163190 -2.7250e-05
5:80712566 C T 0.064021 4.6360e-06
5:80723322 T C 0.043410 -5.5010e-06
5:80724256 G A 0.216662 -1.1284e-05
5:80745698 G A 0.067507 -9.4294e-06
5:80746328 T C 0.694467 -2.0823e-06
5:80754434 T C 1.234076 -3.0127e-07
5:80754816 A G 0.019913 -2.8325e-05
5:80757688 C A 0.616106 3.3548e-06
5:80776035 G A 0.253551 3.9463e-06
5:80776203 T C 0.591883 1.6614e-05
5:80778341 A G 0.660626 2.4210e-06
5:80795221 T C 0.026077 -1.0632e-05
5:80799975 C T 0.679033 2.4135e-05
5:80808859 C T 0.066773 -6.4502e-06
5:80818639 C T 0.487280 3.0654e-05
5:80819553 C T 0.196110 -7.0198e-06
5:80819669 A G 0.155933 -1.0424e-05
5:80830681 T G 0.051807 -2.8875e-06
5:80837062 G C 0.030559 -1.7504e-05
5:80842785 C G 0.616100 -1.8703e-05
5:80864372 C G 0.222524 -2.9021e-05
5:80874847 C T 0.060035 1.1890e-05
5:80875563 C T 1.801398 1.5577e-05
5:80894982 C A 0.521679 -6.6564e-06
5:80897807 C T 0.216600 5.4581e-06
5:80898688 G C 0.041310 -1.8995e-05
5:80900719 T G 1.239237 1.3870e-05
5:80904164 T C 0.033338 8.6163e-07
5:80905157 T C 0.081850 -6.1301e-06
5:80931909 T G 0.047645 -1.4328e-05
5:80934634 C T 0.048892 -2.5786e-05
5:80940436 T C 0.175349 -1.1744e-05
5:80950123 G A 0.049551 1.3963e-05
5:80969036 C T 0.068020 1.9697e-06
5:80972255 A G 0.030611 -1.1093e-05
5:80991969 A C 0.027583 1.5735e-05
5:80992495 C T 0.742538 -2.4554e-05
5:81003743 T C 0.033611 8.4877e-06
5:81006061 T C 0.618450 -6.6794e-05
5:81017141 G A 0.077118 -2.4534e-05
5:81017202 G T 0.216360 -1.1242e-05
5:81020434 T C 0.069776 -3.9133e-07
5:81024498 C T 0.027099 1.6191e-06
5:81034420 C T 0.205750 9.0777e-06
5:81034560 G A 0.932587 -3.4139e-05
5:81038863 G A 0.117755 1.5334e-05
5:81048591 A G 0.039622 -1.9272e-05
5:81049231 T C 0.047993 5.2045e-06
5:81057444 T C 0.352153 3.0579e-05
5:81062170 G T 0.392631 1.2527e-05
5:81063390 T C 0.151791 -2.3400e-05
5:81066793 G T 0.242664 -2.0565e-05
5:81067074 A G 0.293702 -7.5335e-06
5:81067667 A G 0.450131 2.7653e-07
5:81068980 T C 0.592522 1.0165e-05
5:81072532 G A 0.035892 9.3888e-06
5:81073531 G A 1.459129 -1.6220e-05
5:81073893 A G 0.029521 -2.3090e-05
5:81079336 T C 0.052108 1.2215e-05
5:81079462 C T 0.028771 1.6803e-05
5:81086933 C T 0.271497 3.4521e-05
5:81087534 T G 1.089796 2.6317e-06
5:81088473 C G 0.067935 -1.1372e-05
5:81091400 A G 0.659000 -5.5389e-05
5:81096450 C A 0.088075 -1.3780e-04
5:81098921 A C 0.994878 -3.4673e-05
5:81106956 G A 0.939488 4.8223e-06
5:81110866 C T 0.583369 -3.3775e-05
5:81127856 G T 1.616054 -8.6904e-06
5:81129278 C T 0.028271 9.2994e-06
5:81131322 A G 0.034136 -1.8995e-05
5:81133093 A G 0.028485 -2.6176e-05
5:81137405 G A 0.053524 -3.2968e-05
5:81142461 C T 0.045688 -2.1088e-05
5:81152782 C T 0.027833 1.3932e-06
5:81164301 T C 0.052209 2.8684e-07
5:81165704 T C 0.458911 -3.6296e-05
5:81167030 G A 1.814452 4.0445e-06
5:81167772 G A 0.699651 -1.5291e-05
5:81175458 G A 1.131618 1.4539e-05
5:81175847 C T 0.213293 1.3610e-05
5:81176020 G A 0.059967 -1.9608e-05
5:81185243 G A 0.085216 -1.7847e-05
5:81198141 C T 0.307133 -3.4439e-05
5:81203463 A G 0.752694 1.8963e-05
5:81205621 G T 0.221031 -2.3128e-05
5:81214775 G T 0.979223 2.1946e-05
5:81220990 T C 0.044000 -2.7032e-06
5:81225899 T C 0.070337 1.6419e-05
5:81228070 A G 0.083002 -2.8545e-05
5:81234220 C T 0.138074 2.1196e-05
5:81244347 T G 0.136422 2.5135e-05
5:81255228 T C 0.375691 -1.2841e-05
5:81259757 T C 0.199894 -5.0832e-05
5:81260436 G A 0.107956 1.6301e-05
5:81263522 A T 0.507884 3.3399e-05
5:81276087 C T 1.407390 -7.0298e-06
5:81297077 G A 0.507589 3.2555e-05
5:81320836 G A 0.020760 5.3366e-06
5:81326622 A G 0.505956 3.5645e-05
5:81337545 G A 0.393410 -9.1552e-06
5:81341271 A G 0.081642 -3.4630e-05
5:81351582 A G 0.023286 -1.4142e-05
5:81354389 C T 0.392284 -1.3115e-05
5:81362480 C A 0.201712 -4.9835e-05
5:81367681 A G 0.057191 3.9172e-05
5:81372044 G A 0.733109 1.5715e-05
5:81394533 G A 0.027453 -2.1601e-05
5:81407916 G T 0.425891 4.8989e-05
5:81409401 G A 0.045727 -2.6309e-05
5:81416305 G A 0.425070 9.1221e-05
5:81416903 G A 0.117044 -3.5445e-05
5:81417221 G A 0.142576 -9.3985e-05
5:81438449 G A 0.028833 1.5272e-05
5:81447995 G A 0.507212 3.2140e-05
5:81461758 T C 0.047269 -2.9391e-06
5:81462884 T C 0.052501 -1.8219e-05
5:81464881 A G 0.161399 -2.8387e-05
5:81475020 G A 0.026781 2.7934e-05
5:81480371 T C 1.179903 -9.4526e-06
5:81487567 G A 0.149873 -1.9183e-05
5:81504841 T C 1.506654 -3.3193e-05
5:81522105 T C 1.595106 -2.2074e-05
5:81525747 T C 0.022117 -2.2082e-05
5:81534331 A C 0.092532 1.1470e-05
5:81546252 A G 0.046337 -1.0912e-05
5:81549216 T C 0.898636 4.1109e-06
5:81549240 A C 1.093509 -2.6519e-05
5:81550902 G A 0.032494 -1.6862e-06
5:81556746 G A 0.131774 2.6800e-05
5:81571846 A G 1.121741 -2.0156e-05
5:81572150 T G 0.040398 -2.9806e-06
5:81574182 T C 0.606025 6.9798e-05
5:81593600 A G 0.466305 -3.3120e-05
5:81595662 G A 0.039476 -2.7561e-05
5:81609453 A G 0.268082 -2.9336e-05
5:81617131 T G 0.091902 -3.7673e-05
5:81619662 A G 0.030835 -3.7185e-05
5:81620244 T C 0.101718 3.0296e-05
5:81620922 A G 0.175398 2.3365e-06
5:81633165 G A 0.020504 1.2838e-06
5:81633209 G A 0.046058 -4.4967e-05
5:81636073 T C 1.096310 -4.2209e-05
5:81638942 T G 1.107038 -3.5250e-05
5:81655315 T C 0.031114 8.2556e-06
5:81683886 G A 0.050310 -5.6680e-05
5:81685978 G A 0.129758 -2.3030e-05
5:81690230 T C 0.063047 3.7446e-06
5:81696503 C A 0.675080 5.6659e-06
5:81705886 C T 0.963825 -3.6914e-06
5:81708478 A G 0.211660 -9.8579e-06
5:81710769 T C 0.112059 -1.3736e-05
5:81714463 T C 1.881362 -2.9518e-05
5:81714877 T C 0.945447 -2.6183e-05
5:81716909 A G 0.048730 1.5892e-05
5:81717062 T C 0.990792 -1.3413e-05
5:81718153 T C 1.055896 -1.7887e-05
5:81718414 C A 1.070665 -1.8231e-05
5:81720379 T C 1.042335 -1.7015e-05
5:81721838 G A 0.399448 -1.3001e-05
5:81732583 G T 0.143884 -2.8018e-06
5:81733989 T C 0.480236 2.3660e-06
5:81736062 T C 1.454218 -3.6180e-05
5:81741235 G A 0.250058 -4.3857e-06
5:81743184 G T 0.118288 3.7672e-05
5:81743961 C A 0.926067 -7.1755e-06
5:81755020 T C 0.025986 3.0013e-06
5:81758064 G A 0.926284 -5.4189e-06
5:81764585 A G 0.029550 2.4057e-06
5:81771626 A G 1.956506 -2.5185e-05
5:81774007 C T 0.065897 -1.7829e-05
5:81775518 G A 0.020426 2.9087e-05
5:81805260 G A 0.040660 2.6379e-05
5:81809982 G A 0.390031 -3.5956e-05
5:81811307 A G 0.026074 7.7090e-06
5:81816057 T C 0.483044 1.9704e-05
5:81830571 C T 0.471868 1.2874e-05
5:81842729 A G 0.077290 -1.1248e-05
5:81868187 G T 0.025610 -2.7124e-05
5:81869391 G T 0.473160 1.8233e-05
5:81872978 A C 0.038385 -4.1806e-05
5:81880351 T C 0.046107 5.8898e-06
5:81883162 C T 1.381368 5.4535e-06
5:81884723 G A 0.046785 -3.2681e-06
5:81889425 T C 0.045140 1.0620e-05
5:81894069 G A 0.056753 -1.2476e-05
5:81902064 T C 0.836530 -4.0139e-06
5:81905703 T C 0.316961 9.7238e-06
5:81910293 A G 0.645978 8.3291e-06
5:81916224 G C 0.255745 2.1597e-05
5:81917702 G A 1.491438 1.2783e-05
5:81918504 A G 0.038979 -4.7647e-05
5:81919081 G A 0.094940 4.5585e-06
5:81920484 A G 0.692211 2.6408e-05
5:81927255 T G 0.025152 -2.7083e-06
5:81930239 G A 0.253580 -4.8397e-05
5:81930464 C A 0.544231 1.3197e-05
5:81930819 T C 0.121199 8.8336e-06
5:81935517 G C 0.038372 -1.4404e-05
5:81937093 T C 0.439433 2.4923e-05
5:81937864 C G 0.026428 -2.7577e-06
5:81939318 A G 0.140661 -5.4702e-06
5:81940767 T C 0.042722 -1.2289e-05
5:81941314 A C 0.142907 -1.9387e-05
5:81944204 G C 0.592775 -3.5554e-05
5:81944343 T C 0.751331 -1.1376e-05
5:81944378 C T 0.049148 7.2026e-06
5:81950252 T C 0.626931 5.7518e-05
5:81954445 A G 0.602195 4.5020e-05
5:81958957 A G 0.135137 1.9194e-06
5:81959462 C T 0.086073 -1.6206e-05
5:81960140 A G 0.973621 -1.0941e-05
5:81962506 G A 0.174671 -1.5469e-05
5:81962768 G A 0.142297 9.3612e-06
5:81963141 A G 0.225673 4.5800e-06
5:81966262 A G 0.195123 9.1321e-06
5:81966774 T G 0.148432 1.4540e-05
5:81967412 G T 0.898182 6.0597e-06
5:81967815 T C 1.160065 4.6847e-08
5:81970708 C A 0.198044 3.8418e-05
5:81975979 G A 0.336005 1.0494e-05
5:81977723 C T 0.122546 4.2403e-06
5:81980321 C T 0.031861 3.7994e-06
5:81982077 G A 0.047740 -6.1461e-05
5:81989625 G T 1.633955 -1.4837e-05
5:81998898 A C 0.319344 -1.4714e-05
5:82001368 C T 1.011841 -1.8400e-05
5:82002743 A G 1.667861 -2.1475e-05
5:82003582 G A 0.209684 8.9644e-06
5:82021619 A G 0.123539 -3.9556e-05
5:82022150 C G 1.048343 2.0865e-05
5:82024341 A C 0.077241 1.8567e-05
5:82030285 T C 0.812732 2.4726e-05
5:82033945 C A 0.040488 -2.1804e-05
5:82034413 A G 0.037249 -5.6575e-05
5:82040197 A G 0.344158 -1.6063e-05
5:82041125 C T 1.859323 -4.7393e-06
5:82042339 C T 0.020244 -6.9663e-06
5:82043220 G C 0.025528 2.9757e-06
5:82043870 T C 0.029112 5.1560e-07
5:82044105 G A 0.348543 -4.4234e-05
5:82044615 G A 0.306539 3.1167e-06
5:82050030 C T 0.070464 9.0442e-06
5:82051309 G A 0.117067 1.2232e-05
5:82062722 T C 0.208207 1.5020e-05
5:82067792 T C 0.145838 1.8914e-05
5:82068106 G A 0.806867 2.9667e-05
5:82070555 A G 0.231483 2.3145e-05
5:82071045 C T 0.779742 -1.0472e-05
5:82075330 T C 0.037441 -1.3342e-05
5:82079650 A C 0.656426 6.3670e-05
5:82080848 C T 0.384257 -2.9438e-05
5:82082648 C A 0.960492 -2.3255e-05
5:82087711 T C 0.742638 3.8221e-05
5:82097516 A G 0.065903 -1.6674e-05
5:82114513 G T 0.270562 1.3408e-05
5:82116913 A G 0.023026 4.7465e-06
5:82118380 A C 0.076799 -1.6152e-05
5:82119515 A G 0.062933 2.0433e-05
5:82122180 G A 0.597349 -4.7771e-06
5:82122319 A G 0.190261 7.2774e-06
5:82126315 A G 0.448447 -9.2384e-06
5:82131875 C T 0.151986 2.4250e-05
5:82132009 T C 0.030180 -7.1907e-06
5:82136077 G A 0.225968 3.0488e-05
5:82137386 A G 0.105509 -2.5191e-05
5:82152508 T C 0.054916 -1.0912e-05
5:82155539 A G 1.819750 -4.9394e-05
5:82156551 A G 0.641563 3.7209e-05
5:82157210 T C 0.081009 9.7193e-06
5:82159705 G C 0.425930 -1.8275e-05
5:82159879 G A 0.939063 -3.8449e-05
5:82162360 G A 0.803702 -1.8651e-05
5:82169078 T C 1.546458 9.5271e-06
5:82169620 A G 1.321820 1.7936e-05
5:82169963 G A 0.206250 1.6926e-05
5:82172377 A G 1.626233 4.7776e-07
5:82177857 A G 0.311736 -2.2954e-05
5:82182959 T G 1.164687 8.5674e-06
5:82183075 C T 0.152207 8.3945e-06
5:82187179 C T 0.117330 6.8054e-06
5:82195168 T C 1.199037 2.9017e-05
5:82206758 G C 0.041599 -1.8594e-05
5:82207969 C T 0.083324 -2.8618e-05
5:82208803 G A 0.039868 -3.0385e-06
5:82209052 A G 0.032624 3.0306e-05
5:82209237 C T 1.057639 1.7117e-05
5:82211341 A G 0.254856 -2.2023e-05
5:82213565 C T 0.833369 -1.4819e-05
5:82215336 G T 0.409698 3.2525e-05
5:82216210 A G 1.599069 1.0580e-05
5:82220268 T C 0.663762 -1.7967e-05
5:82220546 C T 1.954328 -6.1220e-05
5:82221062 T C 0.072181 2.6275e-05
5:82222004 A C 1.608054 -2.5215e-05
5:82222245 G A 0.150541 3.0571e-05
5:82223683 C G 1.732859 -2.4296e-05
5:82234773 C T 0.025642 -9.0796e-06
5:82234797 A G 1.234328 -1.2732e-05
5:82246671 C T 0.158809 -4.6771e-06
5:82250664 G A 0.032416 1.3746e-05
5:82251766 T C 0.442130 -5.1704e-06
5:82257462 T C 0.041462 -4.6440e-06
5:82257885 G A 1.086310 1.2928e-06
5:82258320 G C 1.948005 1.3595e-05
5:82261320 G T 0.073937 3.5383e-05
5:82264985 A G 1.481259 7.1853e-06
5:82272364 C T 0.307980 5.6755e-05
5:82285005 C T 0.203611 6.4674e-06
5:82290833 T C 0.071616 -9.2361e-06
5:82300416 G T 1.076767 -2.0276e-05
5:82307301 C T 0.077802 8.5350e-06
5:82310229 A G 0.093791 -4.1715e-05
5:82311564 T C 0.828854 2.6009e-05
5:82315988 T C 0.033374 6.6486e-06
5:82317688 T C 0.048006 2.3527e-05
5:82332254 G A 0.062573 1.9314e-06
5:82332592 T G 0.140392 2.3649e-05
5:82332890 A C 0.097595 -7.3180e-07
5:82336172 T C 0.030543 -4.2573e-05
5:82341716 T C 0.223826 -4.5700e-06
5:82362674 G T 0.828189 -1.1477e-05
5:82364500 A G 0.922013 -2.3834e-05
5:82372827 A G 0.045377 8.1685e-06
5:82373669 T C 0.197291 1.5256e-05
5:82390883 G C 0.900798 -2.3510e-05
5:82395874 T C 0.537726 3.3859e-05
5:82396769 G A 0.093408 -3.3938e-05
5:82421036 T C 0.899344 -2.7139e-05
5:82451069 A G 0.051372 -1.8908e-05
5:82452495 T C 0.876185 -2.4855e-05
5:82459849 G A 0.021594 -6.5397e-06
5:82466002 T G 0.081019 2.0169e-05
5:82474083 C A 0.055990 -5.8664e-06
5:82477540 A G 0.145549 -2.5850e-05
5:82479614 A G 0.051508 -3.3983e-05
5:82486280 A G 0.056127 1.4005e-06
5:82491674 C T 0.073508 5.2941e-06
5:82499713 T G 0.100523 2.0689e-06
5:82500295 C T 0.059217 9.3008e-06
5:82510283 G A 1.826313 2.4467e-05
5:82515337 T C 1.942279 8.6464e-06
5:82541462 G A 0.069146 -2.3470e-06
5:82547566 A G 0.080107 -3.4518e-06
5:82557269 C A 0.076806 7.1091e-06
5:82564928 G A 0.054364 -2.0808e-05
5:82578931 T C 0.023409 6.9659e-06
5:82585516 C T 0.058685 4.2453e-05
5:82589173 A G 0.073440 -1.9056e-06
5:82589432 G A 0.126834 5.3256e-05
5:82591389 C T 0.081697 6.0936e-05
5:82591499 G A 0.217999 -1.3517e-05
5:82598101 A G 0.040310 1.7903e-05
5:82602955 T C 1.678430 5.2585e-06
5:82607038 T C 0.040865 -7.2832e-07
5:82620494 T C 1.934178 -1.0277e-05
5:82625172 T C 0.031728 -4.5437e-06
5:82625291 T C 0.028154 -3.6778e-06
5:82626018 A C 0.146572 3.6815e-05
5:82633951 A G 0.028836 -4.2302e-06
5:82636407 A G 0.045529 -3.9445e-05
5:82641370 A G 0.060233 1.0749e-05
5:82643703 C T 0.117509 4.2337e-05
5:82648943 A G 0.216600 4.1651e-05
5:82657114 G A 0.067951 7.9858e-06
5:82658664 A G 0.102370 -2.5008e-05
5:82665095 A G 0.022461 -1.6253e-05
5:82668519 T C 0.060226 1.3502e-05
5:82673405 C T 0.102123 1.1716e-05
5:82680255 G A 0.143183 7.1570e-05
5:82700583 A G 0.056581 4.4252e-05
5:82702969 T C 0.106142 -1.2674e-05
5:82717101 A G 0.170581 4.0358e-05
5:82717664 G A 0.240230 7.5507e-05
5:82720422 T C 0.376337 -2.6023e-05
5:82726050 T C 0.591513 -3.9863e-06
5:82737093 G A 0.238188 -1.3878e-05
5:82742425 A G 0.029050 -1.0072e-05
5:82747765 A C 0.819318 6.1510e-05
5:82759792 T C 0.199615 1.9692e-05
5:82760017 C T 1.404894 1.7179e-05
5:82764630 C T 0.060918 -3.9658e-05
5:82769197 T G 0.241418 -1.1273e-05
5:82771383 G A 0.746553 7.0828e-05
5:82778257 G A 1.477416 1.1732e-05
5:82791345 C T 0.034084 -1.6427e-06
5:82792625 C A 0.074615 -6.2463e-06
5:82794036 T G 0.601296 4.6491e-05
5:82812442 G A 0.399366 1.2192e-05
5:82815170 G A 0.082483 -4.5292e-05
5:82815408 A G 0.227523 -5.8329e-05
5:82823683 C G 0.043936 2.6054e-05
5:82826254 T C 0.352571 1.8403e-05
5:82833369 G A 0.963971 6.6319e-06
5:82837631 T G 0.756307 1.6047e-05
5:82837897 A G 0.076722 -1.3097e-05
5:82838532 A G 1.185989 1.6855e-05
5:82839960 T C 0.030615 -2.0461e-06
5:82842910 A G 0.024743 -2.5395e-07
5:82843609 A G 1.597667 1.2630e-05
5:82846981 C G 0.066192 3.5574e-06
5:82850207 G A 0.065488 3.0203e-05
5:82858828 G A 0.391528 -4.8127e-05
5:82861365 A G 0.058282 -1.5997e-05
5:82864466 A C 1.581571 3.8072e-05
5:82868173 A G 0.611945 2.2097e-05
5:82875800 T C 1.923191 9.5023e-06
5:82878221 G A 0.257306 -1.3379e-05
5:82885781 C A 0.111293 -4.5432e-05
5:82886028 A G 0.089978 1.8058e-05
5:82889910 A G 1.330266 -2.9732e-05
5:82900450 A C 0.673139 4.8359e-06
5:82901447 A C 0.026022 8.6326e-07
5:82908273 C T 0.390083 -1.9653e-05
5:82921714 C G 0.124990 -4.8253e-05
5:82925897 T C 0.112893 -1.3644e-05
5:82930922 C T 0.041530 2.5323e-05
5:82940506 A G 0.111208 -6.4545e-05
5:82944037 C A 1.188027 1.3384e-05
5:82944720 T C 0.052128 5.3121e-05
5:82948855 A G 1.891245 -1.6989e-05
5:82949719 G A 0.046000 -3.1864e-05
5:82951780 T C 0.029907 -2.9936e-05
5:82952600 A G 0.038444 4.3836e-06
5:82956721 T C 0.353665 -2.2676e-05
5:82956805 A C 0.031990 -8.6584e-07
5:82960734 G A 0.129109 -2.0316e-05
5:82960870 C T 0.669540 4.6989e-06
5:82965732 C T 0.031011 -6.3372e-05
5:82968045 G T 0.130784 -2.2031e-05
5:82969556 A C 0.208788 4.7427e-05
5:82970935 A G 0.057389 1.2878e-05
5:82971356 G A 1.169091 2.2451e-05
5:82971417 A G 0.785315 1.3535e-05
5:82971512 A G 0.959077 6.3955e-05
5:82971868 G A 0.024840 -2.1125e-05
5:82972131 T C 1.073528 -4.2539e-05
5:82973396 C T 1.566014 1.4196e-05
5:82978273 T C 0.154222 2.2483e-05
5:82981695 G A 0.019861 -8.8445e-06
5:82981812 G A 0.039271 1.8080e-05
5:82982013 A G 0.107907 -1.6116e-05
5:82986259 A G 0.069574 -1.7193e-05
5:82987397 T C 0.055458 -1.2768e-05
5:83000417 G T 0.038411 2.8624e-05
5:83007027 G A 0.663726 -1.6264e-04
5:83010183 T A 0.200956 1.6496e-05
5:83011185 A G 0.073326 2.5320e-05
5:83013082 C T 0.030631 3.5953e-06
5:83020963 T C 0.069091 2.6720e-06
5:83021939 T G 0.524814 4.0258e-05
5:83024710 C T 1.556201 2.2051e-05
5:83026432 A G 0.202335 5.2687e-06
5:83032374 A G 0.591386 4.9601e-05
5:83034011 C A 0.495865 9.0959e-05
5:83034117 T C 0.049765 -1.7407e-05
5:83034211 T C 1.426252 -1.0151e-05
5:83047195 T C 1.355103 -3.6102e-05
5:83060654 T G 0.181536 -1.6339e-05
5:83065235 A G 0.040209 -1.7330e-05
5:83080228 G C 0.094187 -4.0887e-06
5:83083067 G A 0.436541 -1.1305e-05
5:83084128 A G 0.405160 3.9543e-06
5:83097653 C G 0.066887 -2.4769e-05
5:83105748 T C 0.026083 -1.3184e-05
5:83110298 A G 0.035233 -2.5443e-05
5:83119719 T C 0.020971 -7.0688e-06
5:83130917 C T 0.277417 -1.2797e-05
5:83140909 T C 0.133040 1.5227e-05
5:83146559 C T 0.274993 -1.6777e-05
5:83160213 G A 0.040875 -5.6727e-07
5:83162470 T C 0.327260 -1.2947e-05
5:83163554 T C 0.299041 -2.3172e-05
5:83167481 C T 0.209417 -3.3128e-06
5:83170993 T C 0.246384 -4.0691e-05
5:83173593 T C 1.509952 -2.2856e-06
5:83200466 T C 0.133864 2.8406e-06
5:83201018 A C 0.544715 -6.6492e-06
5:83207611 A G 0.026320 -1.7444e-05
5:83207766 A G 0.291592 2.7081e-05
5:83213618 G A 0.692062 -3.6424e-06
5:83214565 C T 0.057237 1.8787e-05
5:83214676 T C 0.059025 -7.6798e-05
5:83220837 G A 1.648643 -2.4967e-05
5:83230032 G A 0.066092 -3.8994e-06
5:83233019 A G 0.712245 8.8149e-06
5:83234525 T C 0.069957 -9.9312e-06
5:83248159 G A 0.027758 -1.7124e-05
5:83251450 T C 0.177530 3.6800e-06
5:83260938 A G 1.146387 9.4992e-06
5:83267688 T C 0.151369 5.2534e-05
5:83273467 A G 0.037288 -6.5761e-06
5:83276027 C T 0.121715 -2.4983e-06
5:83277952 G A 0.043530 -1.0645e-05
5:83279863 C A 1.606538 -8.5197e-06
5:83280624 G A 0.565384 3.7109e-05
5:83291167 C T 0.093308 -1.7199e-05
5:83292653 A G 0.049901 -3.2351e-05
5:83299687 A C 0.064657 1.1664e-05
5:83306512 T C 0.393001 -9.1228e-06
5:83306867 C T 0.037710 -2.2601e-05
5:83306914 C G 0.074748 -2.6787e-06
5:83307574 C T 0.191436 -1.6692e-05
5:83307766 T C 1.802845 1.4500e-05
5:83312085 C T 1.852156 2.6853e-05
5:83325708 C T 0.586384 -5.3305e-05
5:83329010 T C 0.100088 -2.8923e-05
5:83338527 A T 1.973985 3.5687e-05
5:83338583 T C 0.484800 -2.7299e-05
5:83353246 G A 1.111186 -1.1474e-05
5:83358802 G A 0.448031 3.5662e-05
5:83360520 T C 0.100523 -3.1508e-05
5:83374067 G C 1.181234 1.5699e-05
5:83374496 A C 0.051394 -1.8487e-05
5:83376382 G T 0.550119 1.9149e-06
5:83378780 T C 0.182422 -7.7354e-06
5:83382675 T C 0.022075 -1.9530e-05
5:83384640 T C 1.710531 3.4983e-05
5:83407510 C T 0.022834 1.9725e-05
5:83408439 A G 1.521672 3.0073e-05
5:83416826 G T 0.026668 6.5977e-06
5:83420242 G C 0.054004 -1.3929e-05
5:83426558 C T 0.025983 7.6183e-06
5:83427050 T C 0.730833 1.0844e-06
5:83431211 A G 0.184308 -1.1449e-05
5:83435076 C A 0.521160 3.6745e-06
5:83437836 G T 0.454877 -5.0420e-05
5:83439166 A G 0.728600 -3.5440e-05
5:83442303 A G 0.050781 3.4995e-05
5:83450922 A G 0.279397 9.1104e-06
5:83453368 G A 1.178608 -8.4008e-05
5:83464348 T C 0.782731 -3.9410e-05
5:83466021 T G 0.108843 3.7197e-06
5:83469544 C G 0.226150 1.1192e-04
5:83474899 T G 0.020546 -1.4880e-05
5:83477654 T G 0.813813 -2.1659e-05
5:83480790 A G 0.094850 -1.7596e-05
5:83481399 C T 0.129982 3.0588e-05
5:83482227 G A 0.118346 1.6268e-05
5:83488642 C T 0.078828 -2.5838e-05
5:83499643 C T 1.088449 -3.8825e-05
5:83507550 C T 0.064852 2.3536e-06
5:83511558 G A 0.314368 -1.7021e-05
5:83516184 A G 0.562982 2.4391e-05
5:83521340 C A 0.271270 1.8698e-05
5:83527970 T C 1.494511 1.8031e-05
5:83528509 C T 0.208694 9.7211e-06
5:83540019 C A 0.032205 5.3095e-06
5:83548396 C T 0.047207 4.9917e-05
5:83552172 C T 0.056623 2.4188e-06
5:83556980 T C 0.320360 1.7395e-06
5:83564529 G A 0.277567 2.4638e-06
5:83570726 C T 1.512019 1.2375e-05
5:83600377 C T 0.892154 8.3768e-06
5:83601182 G A 0.033805 -8.1133e-07
5:83603715 A G 0.713423 -3.9711e-06
5:83619200 C T 0.893105 7.3942e-06
5:83623706 A G 0.073667 -2.3634e-05
5:83624096 T C 0.026113 4.4965e-05
5:83629549 C T 1.950556 -5.7577e-05
5:83651801 A G 0.933058 -6.1227e-06
5:83654790 T C 0.062459 8.2115e-06
5:83660322 C T 0.170276 -1.7903e-05
5:83662282 A G 0.031994 6.2362e-06
5:83668509 C A 0.109764 3.3106e-05
5:83677857 G T 0.040644 8.6999e-06
5:83681165 T C 0.193007 5.0848e-06
5:83686405 A G 1.193386 -2.8542e-05
5:83687864 A G 0.040748 -5.2014e-06
5:83691018 A G 0.446288 2.2190e-05
5:83698426 G A 0.041693 2.8600e-05
5:83699363 G A 0.090815 9.9863e-06
5:83718078 C T 0.068101 4.1762e-05
5:83727103 G A 0.342457 7.5805e-06
5:83735291 T G 0.035649 1.2536e-05
5:83759582 C T 0.041777 2.0919e-05
5:83766429 T C 0.065621 -3.1335e-06
5:83778480 A C 0.031166 5.2102e-05
5:83787691 A G 1.566205 1.9011e-05
5:83791229 A G 0.113617 -1.7420e-05
5:83797850 C T 0.028005 3.6714e-05
5:83799423 G A 0.172262 -3.1505e-06
5:83803637 C A 0.034863 -1.8152e-05
5:83804409 T G 0.263723 -1.6925e-05
5:83807125 G C 0.038534 3.7181e-05
5:83820992 A G 0.029800 4.4655e-05
5:83836636 T C 0.150227 -1.4282e-05
5:83839479 G A 0.333333 3.9104e-06
5:83846799 C T 0.408043 -2.2019e-05
5:83855826 G A 1.620638 1.5984e-05
5:83856805 T C 0.031225 -6.8968e-06
5:83856911 G A 0.358833 9.0317e-06
5:83868551 T C 0.020939 -4.2371e-05
5:83871199 A G 0.342110 -6.9074e-06
5:83873963 G T 0.023000 -7.2917e-06
5:83893254 A G 0.116291 2.5756e-05
5:83895996 C T 0.393488 -3.8194e-06
5:83898525 T G 0.113360 3.1751e-05
5:83902432 T C 0.308009 6.1355e-06
5:83905762 C T 0.040372 1.4225e-05
5:83907654 A G 0.448349 -3.1666e-06
5:83907772 C A 0.566504 8.0282e-06
5:83908638 C T 0.098219 -1.0172e-05
5:83917917 C T 0.640515 1.6086e-05
5:83921380 A G 0.096109 2.7444e-05
5:83925542 G A 0.114117 2.9179e-05
5:83929767 C T 0.285928 -4.3655e-06
5:83934048 T C 0.035185 -3.3289e-06
5:83956922 G T 0.190056 5.2710e-05
5:83958603 T C 0.023656 1.6298e-05
5:83963326 C T 0.325637 -1.8609e-05
5:83963568 G A 0.070727 -1.6533e-05
5:83968659 T C 0.046285 1.7743e-05
5:83974068 A G 0.067516 -1.0904e-05
5:83975407 A G 1.856625 1.7196e-05
5:83975929 C T 0.080844 -1.4029e-05
5:83981802 G T 0.646676 -8.9496e-06
5:83983772 C T 0.771731 -1.5782e-05
5:83993112 C T 0.343279 2.1709e-05
5:84002635 A C 0.501409 -1.9156e-06
5:84003041 A G 0.030715 -2.4805e-06
5:84003322 T C 1.496452 6.3034e-07
5:84009361 T G 0.154758 -2.0170e-05
5:84009750 T C 0.577260 1.2792e-05
5:84011549 T C 0.027995 -3.1043e-05
5:84012912 A G 0.026294 -3.2183e-06
5:84021105 C T 0.273980 -7.1849e-05
5:84027643 T C 0.123935 2.5040e-05
5:84037142 G A 0.602493 3.5999e-06
5:84043060 C T 0.245871 -7.4906e-05
5:84046533 C T 0.847352 -3.9198e-05
5:84058470 C G 0.033081 1.6477e-05
5:84059538 A G 0.619352 -1.8134e-05
5:84061023 C T 0.313112 -8.4942e-06
5:84064636 C T 0.678576 -4.5068e-05
5:84071466 T C 0.038135 -2.0207e-05
5:84071853 A G 0.112383 -1.6966e-05
5:84084665 C T 0.151807 -2.5394e-05
5:84085657 G A 0.278515 -1.8739e-05
5:84086484 G A 0.145157 -5.7627e-06
5:84088736 A G 0.059191 -2.2525e-05
5:84089278 A G 0.267949 -3.0734e-05
5:84091283 T C 1.625224 -3.2122e-05
5:84094720 G A 0.030735 1.7795e-06
5:84097825 G A 0.189193 -2.7414e-05
5:84099468 C A 1.140249 -1.2799e-05
5:84105549 G A 0.428530 -1.0271e-05
5:84110786 C T 0.029716 3.4471e-05
5:84111810 G T 1.711582 -1.7084e-05
5:84138612 C T 0.670539 -7.9665e-06
5:84139840 A G 0.294494 -1.5385e-05
5:84143380 T C 0.410315 -7.7789e-06
5:84147260 G A 0.312437 -2.2580e-05
5:84152839 T C 0.169724 1.4774e-06
5:84155207 C T 0.401346 2.5814e-07
5:84160703 A G 0.160792 -3.7862e-06
5:84163069 T G 1.126720 -7.8375e-06
5:84164561 C T 0.071996 2.1666e-07
5:84169583 A G 0.070947 -4.8352e-05
5:84170267 C T 1.485378 6.7112e-06
5:84178888 C T 0.022568 -7.4840e-06
5:84182546 A G 0.969486 2.4649e-05
5:84196952 G A 0.130446 1.3024e-05
5:84198818 A G 0.105918 1.4841e-05
5:84199424 A C 0.441140 4.4563e-06
5:84207597 A G 0.026028 -2.1868e-05
5:84219158 A G 0.072593 1.4263e-05
5:84226297 A C 1.664213 -3.7253e-05
5:84236839 A G 0.513477 -1.6486e-05
5:84246350 G T 0.045130 -1.7891e-05
5:84253907 T C 0.138944 -1.8920e-05
5:84261903 G A 1.398149 1.0015e-05
5:84266766 C T 1.915274 -9.9851e-06
5:84275545 G T 0.057289 2.2444e-05
5:84285262 C T 0.055377 -3.4401e-05
5:84291756 C T 0.744407 1.8149e-05
5:84300216 G A 0.044283 1.6724e-05
5:84312644 G T 0.648743 -3.8778e-06
5:84320466 A C 0.069100 1.3219e-05
5:84323348 C T 0.056250 -1.1951e-05
5:84329644 T C 0.195370 1.4089e-06
5:84336676 T C 0.024318 -2.2998e-05
5:84338415 G A 0.033796 6.5218e-06
5:84345955 A C 0.534084 -2.3722e-05
5:84352118 T C 0.193133 -1.3849e-05
5:84352281 T C 1.395147 -2.4446e-05
5:84365197 A G 0.727896 -2.9623e-05
5:84365268 T C 0.252298 2.8418e-05
5:84367855 A G 0.042955 -1.2454e-05
5:84370860 C A 0.174749 -2.3394e-06
5:84380156 A G 0.056250 1.5671e-05
5:84383320 G A 0.091243 -2.6295e-05
5:84387741 G A 0.554241 3.7233e-05
5:84395488 T C 1.044802 5.3092e-05
5:84395963 C A 0.074339 1.8604e-05
5:84400576 G A 0.416501 1.4227e-05
5:84401061 T G 0.259686 -1.3735e-05
5:84402782 G A 0.028644 -1.1977e-05
5:84407111 A G 0.039804 -4.0434e-05
5:84408596 C T 0.667780 5.1501e-05
5:84427831 A C 0.083022 1.1544e-05
5:84429871 G A 0.060233 -1.3667e-05
5:84430568 T C 0.292027 1.8995e-06
5:84431698 T G 0.326218 3.5533e-05
5:84432883 A G 0.262396 5.3996e-06
5:84444186 A G 0.103873 -1.7383e-07
5:84454379 T C 0.957765 -2.4530e-05
5:84455953 A G 0.021231 -3.4640e-08
5:84459545 G T 0.102441 3.5790e-06
5:84459665 C T 0.334739 1.2016e-05
5:84472754 G T 0.060239 1.7733e-05
5:84473995 T C 0.939683 -8.1588e-06
5:84502958 C T 0.094223 -4.4266e-05
5:84505686 C A 0.826705 -9.1327e-06
5:84506498 T C 0.939202 7.5683e-07
5:84514809 T C 0.046496 -1.7911e-05
5:84522010 A G 0.072444 -3.5298e-05
5:84522441 T C 0.073703 3.4427e-05
5:84527030 T C 0.032578 3.3860e-06
5:84536473 C T 0.799272 1.8260e-05
5:84539023 T C 0.201355 -8.4020e-05
5:84549618 T C 0.033374 -1.4871e-05
5:84562486 C T 0.387600 3.9033e-05
5:84568757 C T 1.580606 2.1884e-05
5:84571550 G T 0.135257 2.3739e-06
5:84573926 A G 0.097170 -2.2111e-05
5:84582353 C T 0.046123 6.9147e-06
5:84603195 G A 0.033451 -1.7552e-07
5:84606528 C T 1.706282 4.3871e-05
5:84608662 T C 0.195376 4.4460e-05
5:84609229 C T 0.038830 -3.8613e-05
5:84611045 T G 0.977062 2.8709e-05
5:84629900 C T 0.037213 -1.9783e-05
5:84633554 T C 1.654946 3.1866e-05
5:84642309 A C 0.382079 -2.6542e-05
5:84658397 A G 0.050414 -1.2699e-05
5:84661150 T C 1.670370 2.6121e-05
5:84665145 A G 0.349277 5.0908e-05
5:84665715 A G 0.054618 -1.6277e-05
5:84670391 A G 0.036668 -4.0925e-05
5:84670394 G C 0.026976 1.6615e-05
5:84680232 T C 0.057542 1.0866e-05
5:84698310 C T 0.051028 -1.1355e-05
5:84710607 G A 0.043426 -2.9143e-05
5:84711163 A G 0.047133 -3.5181e-05
5:84713385 T G 0.274120 5.1643e-05
5:84722713 C T 0.457736 -1.0714e-05
5:84724388 T G 0.162876 2.1219e-05
5:84726623 C T 1.188881 9.5903e-07
5:84733892 A G 0.069253 1.2125e-05
5:84735828 A G 0.036675 -1.1716e-05
5:84737724 G A 0.362354 -4.8735e-05
5:84744380 A C 0.103555 -5.8281e-06
5:84744821 T C 0.220544 1.8925e-05
5:84745738 C T 0.054455 7.3602e-06
5:84748969 C T 0.315394 -2.9333e-05
5:84776277 T C 1.592922 3.2252e-05
5:84776707 T C 0.022604 1.7141e-06
5:84801152 T C 0.091587 2.0071e-05
5:84805387 T C 0.071804 -5.7505e-06
5:84818250 A G 0.410276 3.8381e-05
5:84826485 C T 1.275976 5.9413e-05
5:84837910 A G 0.558870 -1.0368e-06
5:84840020 T C 0.036632 -2.0619e-05
5:84841885 G A 0.071110 -3.4573e-05
5:84844316 C G 0.163083 -1.3394e-05
5:84864022 C A 0.628191 1.6727e-05
5:84865422 G A 0.399113 -2.5378e-05
5:84887618 A G 0.050200 1.0088e-05
5:84899719 G A 0.034354 5.0070e-06
5:84917966 T C 0.564251 2.1602e-05
5:84918617 T C 0.050434 -1.0627e-05
5:84922728 C T 0.657423 2.6784e-05
5:84933467 A G 0.097943 -2.0300e-05
5:84964212 G A 0.034808 2.1729e-05
5:84964282 G C 0.091695 -3.4954e-06
5:84985113 C G 0.133575 3.1936e-06
5:84986701 A C 0.034341 -3.4807e-05
5:84995714 C T 0.098326 -2.1697e-05
5:84997931 G A 0.036626 -2.8390e-05
5:85001893 C T 0.036441 2.1747e-05
5:85013271 T C 0.823343 8.5069e-06
5:85013823 A G 0.046448 4.5882e-06
5:85015303 T C 0.156510 1.6995e-05
5:85015445 C T 1.371556 6.2903e-05
5:85042123 A G 0.021510 -3.2440e-06
5:85043444 A G 1.695801 2.6143e-05
5:85048330 C T 0.073122 8.3090e-06
5:85051118 G T 1.445473 1.7547e-05
5:85058579 T C 0.095041 2.0494e-05
5:85067920 G A 0.032449 3.0207e-06
5:85070141 A G 1.582538 1.2637e-05
5:85071684 T C 0.101958 -1.6149e-05
5:85075542 C T 0.047178 -1.5762e-05
5:85080826 G A 0.043981 -1.9935e-05
5:85083487 A C 0.027323 2.5429e-05
5:85084523 C G 0.039716 3.9256e-05
5:85084897 C T 0.569376 4.2764e-05
5:85113313 G A 0.878512 -2.3294e-05
5:85113746 T C 0.045172 5.9015e-07
5:85117257 A G 0.051771 -3.4199e-05
5:85119980 C A 0.076829 -1.0249e-05
5:85123006 G C 1.239785 -2.6658e-06
5:85124107 T C 0.361695 1.6216e-05
5:85133968 A G 0.024905 -3.1512e-05
5:85134904 G A 0.094866 -4.1606e-05
5:85157637 G A 0.356181 5.7322e-06
5:85158491 G A 0.039518 2.2161e-05
5:85160892 T C 0.227435 1.4761e-05
5:85168242 A C 0.039537 2.4037e-05
5:85188465 G C 0.027518 4.9179e-07
5:85194705 C T 0.042374 3.8880e-05
5:85195169 G A 0.098839 -2.6501e-05
5:85210441 C T 0.035454 1.7819e-05
5:85211913 T G 0.825021 -1.1637e-05
5:85224348 C T 1.160574 -6.8044e-06
5:85227531 T C 0.278628 2.7899e-05
5:85229512 C T 0.027379 1.7337e-05
5:85231262 A T 0.026885 5.5636e-06
5:85232314 A G 0.025249 -6.1476e-06
5:85232631 G T 0.075579 8.8445e-06
5:85232663 G A 0.694104 1.8711e-05
5:85233652 G A 0.914554 -1.6746e-05
5:85236213 G A 0.075910 -4.0858e-05
5:85259508 T C 0.112049 -3.0245e-05
5:85268492 A C 0.025545 1.6825e-06
5:85269069 A G 0.671753 -6.0788e-06
5:85273328 T C 0.289352 3.2505e-05
5:85273977 C T 0.105213 5.2228e-06
5:85275849 A G 0.112022 -1.8689e-05
5:85276406 C T 0.071028 -6.8561e-06
5:85281542 C T 1.508037 -2.8933e-06
5:85283029 A G 0.031475 3.1242e-05
5:85299174 G A 0.224300 -7.6454e-06
5:85304250 G A 0.027911 -2.3648e-05
5:85315500 G A 1.724105 2.1147e-06
5:85316591 G A 0.365561 2.8711e-05
5:85318356 G T 0.060041 -2.1785e-05
5:85321133 A G 0.093898 -2.3954e-07
5:85325273 C T 0.607690 -4.3710e-05
5:85328363 T C 0.058818 -1.5642e-05
5:85366648 G T 0.036678 -5.5814e-06
5:85372505 A G 0.755424 5.9592e-06
5:85379405 G A 0.028060 1.0567e-05
5:85383721 G C 0.022562 -1.2746e-06
5:85383871 G A 0.329260 1.6953e-05
5:85384061 T C 0.070889 -4.0049e-05
5:85384094 C T 0.110183 2.7702e-06
5:85385805 G A 0.126931 -1.8134e-05
5:85387218 G A 0.215597 7.9656e-06
5:85389865 A G 0.168877 -1.8151e-06
5:85392394 A G 0.165294 1.7354e-06
5:85393840 G A 0.085076 -1.6713e-05
5:85397395 T G 0.653518 2.4455e-05
5:85399659 C T 0.168809 6.1265e-05
5:85400347 C T 0.074015 1.5098e-05
5:85412640 G T 0.437404 -1.3736e-05
5:85422405 G A 0.100611 1.4987e-05
5:85430196 G A 0.182870 -2.4817e-06
5:85441996 T C 0.098202 -1.0279e-05
5:85444506 C T 0.104866 4.2496e-06
5:85447859 G A 0.032351 -3.6221e-07
5:85452639 A G 0.029248 -1.5893e-06
5:85457734 G C 0.050382 -2.5271e-05
5:85457799 T C 0.028203 -7.4792e-06
5:85458710 T G 0.072246 3.0860e-05
5:85465408 A G 1.336563 -1.3982e-05
5:85486384 T C 0.047856 2.5831e-06
5:85489244 T C 0.021257 2.1677e-05
5:85498020 G A 0.123147 -3.1854e-05
5:85506147 T C 0.232933 -2.7744e-05
5:85508287 C T 0.033000 -1.5076e-05
5:85511883 C T 0.083083 -2.3986e-05
5:85514822 C A 0.084343 -1.9894e-05
5:85520723 G T 0.062440 -1.7614e-05
5:85526762 C T 0.069328 9.0714e-06
5:85528609 A G 0.029076 1.4757e-05
5:85532164 T G 0.947830 2.2505e-05
5:85538853 A G 0.899805 3.6908e-05
5:85544991 C T 1.941163 -1.2988e-05
5:85548523 A G 0.054426 -4.0589e-05
5:85551862 C T 0.105064 -1.6845e-05
5:85558902 G A 0.133572 -3.1525e-06
5:85559001 A G 1.967824 8.2087e-06
5:85577284 T C 0.195181 -2.0426e-05
5:85595156 T C 0.092211 7.1625e-07
5:85605444 G A 0.242262 -5.8074e-06
5:85610835 C T 0.096612 -3.9390e-06
5:85611175 T C 1.819110 -3.1528e-06
5:85629581 A G 0.120083 -6.9563e-06
5:85630535 T C 0.128528 -6.7129e-08
5:85634119 T C 0.265327 -1.6664e-05
5:85634432 T C 0.047509 -1.6990e-05
5:85643383 T C 0.114360 -2.0359e-05
5:85646283 C T 0.029118 1.8692e-05
5:85646836 T C 0.053819 8.7951e-06
5:85651283 G A 0.053186 -2.7776e-05
5:85654510 C A 0.083090 -2.9272e-05
5:85654774 T C 0.079088 -1.4157e-06
5:85657781 G T 0.031231 3.0921e-05
5:85662432 G A 1.730645 6.6812e-06
5:85681088 T C 0.081464 9.2455e-06
5:85697235 T G 1.975799 -2.7506e-06
5:85703501 A G 0.032656 -8.7235e-06
5:85705162 T C 0.027525 2.5686e-05
5:85712303 G A 0.063102 -1.7313e-06
5:85712362 T C 0.042559 -4.3908e-05
5:85720929 A G 0.264756 -4.0742e-05
5:85724465 T C 0.061865 6.8311e-06
5:85728150 C T 0.071824 -5.2410e-07
5:85746871 G A 1.860631 -7.0354e-06
5:85747064 C A 0.198430 1.2632e-05
5:85747761 A G 0.054416 6.7327e-06
5:85754530 G A 0.614441 -1.4089e-05
5:85759913 T C 0.221511 -1.5927e-05
5:85767390 T C 1.809584 3.8889e-05
5:85776542 C T 1.199586 1.1621e-05
5:85789565 C T 0.187132 2.0495e-05
5:85806437 A G 0.065644 -4.8836e-05
5:85817688 T C 0.090237 2.6611e-05
5:85821731 C T 0.028391 3.0755e-05
5:85822213 T C 0.029664 -3.5378e-06
5:85829994 T C 0.073038 -2.4645e-06
5:85830537 G A 0.081519 1.8029e-05
5:85833612 A G 0.066225 2.0501e-06
5:85836907 G T 0.756414 -4.0123e-05
5:85839927 G C 0.107638 -1.4809e-05
5:85847842 G A 0.040316 -3.1164e-05
5:85867680 A G 0.119492 -1.6976e-05
5:85879965 A C 0.066212 -4.8234e-05
5:85892800 G T 0.075225 -6.7227e-05
5:85910124 G A 0.345022 3.8420e-06
5:85916034 G A 0.042855 -1.8205e-05
5:85917570 G T 0.094285 -1.6836e-05
5:85922934 T C 0.032202 2.0367e-05
5:85935350 C G 0.101273 -4.0064e-06
5:85942744 C T 0.047850 -1.4216e-05
5:85945655 C T 0.123650 -2.2211e-05
5:85972213 C T 0.044919 -9.0941e-06
5:85974043 C T 1.171501 1.0956e-05
5:85976699 G A 0.053929 -1.3542e-05
5:85994976 T C 0.106171 -1.1665e-05
5:85998660 G C 1.109602 1.6315e-05
5:85998840 G T 0.073492 -1.5174e-05
5:86003548 A G 0.733284 6.2214e-06
5:86003712 G C 1.942867 -1.6711e-05
5:86012253 C A 0.569539 2.2719e-05
5:86015632 C A 0.101685 -4.4963e-05
5:86020505 G A 0.179423 7.5714e-06
5:86035093 T C 0.073748 -6.7951e-07
5:86036032 A G 0.246965 4.5126e-05
5:86042743 C A 1.110608 -1.0172e-04
5:86045272 C T 0.027034 -1.8631e-05
5:86045819 C T 0.022490 2.6204e-05
5:86076638 A G 0.226091 2.3039e-05
5:86079769 T C 0.070003 2.2833e-05
5:86079953 A G 0.019317 8.6974e-06
5:86080131 C A 0.954588 1.3341e-05
5:86087631 C T 0.373053 5.4258e-05
5:86095649 G A 1.926612 -1.6977e-05
5:86095825 C T 0.096411 -1.0660e-05
5:86099942 A G 0.041871 -7.4177e-06
5:86107502 A C 0.529806 -2.5117e-05
5:86121078 A G 0.901600 2.1222e-05
5:86130835 G A 0.431218 6.0532e-05
5:86141428 C T 0.322048 1.3045e-05
5:86149650 A G 0.165112 -2.8947e-05
5:86151620 G T 0.577695 -3.7513e-05
5:86155113 C T 1.146465 -2.4227e-05
5:86162971 G A 1.266391 -6.3591e-05
5:86163751 G A 1.608618 -1.9435e-04
5:86169433 T C 0.337715 -2.1154e-05
5:86175820 A G 0.039047 -3.9160e-05
5:86175847 G A 0.071161 -1.1987e-05
5:86176744 A G 1.342685 -3.3934e-05
5:86177146 A G 0.035496 7.1237e-06
5:86180477 A G 0.024139 -2.8798e-05
5:86180557 G A 0.335060 -3.6598e-05
5:86181703 A G 1.531072 -1.8307e-05
5:86185823 A C 0.066478 1.8306e-05
5:86186993 C A 0.034662 -1.4179e-05
5:86203238 G C 0.048373 -6.0402e-06
5:86218365 T C 0.082288 -9.9577e-06
5:86219302 G A 0.474144 2.2124e-05
5:86223846 C A 0.112445 4.3662e-05
5:86230844 G A 0.090244 -2.8768e-05
5:86258961 T C 0.082535 1.2554e-05
5:86261458 G A 0.044562 -2.0942e-05
5:86266939 G A 0.766914 8.9316e-06
5:86275816 T C 0.193721 -1.8425e-06
5:86296021 A G 0.034253 -1.0960e-05
5:86297195 A C 0.031582 9.1669e-06
5:86302534 T C 0.021192 -1.0146e-05
5:86304071 C T 0.170098 3.0414e-05
5:86306619 A G 1.513282 7.7156e-06
5:86310484 T C 0.040216 -3.1426e-05
5:86340740 T C 1.725848 3.4728e-05
5:86360115 T C 0.051106 -7.7071e-07
5:86378336 G A 1.686762 3.0691e-05
5:86389009 C A 1.515148 6.3774e-06
5:86393085 C A 0.169137 -2.3461e-05
5:86408502 T G 1.682954 2.5434e-05
5:86413263 T G 0.021461 1.3238e-06
5:86418092 C T 0.036178 3.0637e-05
5:86418751 G A 0.497962 3.9249e-05
5:86423782 A C 1.276470 3.7197e-05
5:86432617 C T 0.446830 -1.7572e-05
5:86435602 G A 0.207233 3.1844e-05
5:86436444 G T 1.740389 3.1066e-05
5:86438310 A C 0.083807 -7.2469e-06
5:86456215 A G 1.113140 1.9395e-05
5:86459993 A G 0.019117 -7.8756e-06
5:86463066 C T 0.195720 1.6094e-05
5:86465225 C T 0.082769 -2.9559e-05
5:86465251 C T 0.067698 1.2013e-05
5:86466342 C T 0.049969 1.5182e-06
5:86467051 A G 0.070671 2.5268e-05
5:86471345 A C 0.203818 8.2279e-06
5:86478799 T C 0.026259 -5.1859e-06
5:86480160 C T 0.091928 -1.0351e-05
5:86484621 T C 0.056137 -3.3600e-06
5:86486929 A G 0.153492 2.0029e-05
5:86487388 T G 0.287135 -1.1719e-05
5:86494757 T C 0.960463 -7.4249e-06
5:86505459 G A 1.954925 -4.9419e-05
5:86511850 C T 0.024999 -1.3979e-05
5:86518243 G A 0.523990 -2.0192e-05
5:86518681 T G 0.092649 1.4188e-05
5:86522570 A G 0.352799 2.2151e-05
5:86524315 A G 0.030472 -7.2010e-06
5:86540308 C A 0.465189 -1.6535e-05
5:86545415 G A 0.210372 -1.5805e-05
5:86578741 T C 0.028644 2.4144e-06
5:86586566 T C 0.356986 1.4889e-05
5:86592349 G A 0.040258 -4.0911e-06
5:86592962 G T 0.054497 -1.3587e-05
5:86609320 T C 0.031822 1.0858e-05
5:86616843 G A 0.094671 3.2517e-05
5:86628922 T C 0.094804 2.6362e-05
5:86657088 G A 0.024613 -2.1497e-05
5:86677220 A G 0.802391 -3.9601e-06
5:86685558 C A 0.415258 1.7745e-05
5:86686797 G A 0.032517 2.8280e-05
5:86688123 A G 0.025064 -1.5750e-06
5:86689858 G A 0.030290 -1.4214e-05
5:86695274 G A 0.409695 -2.0438e-05
5:86712398 T C 0.039959 -6.5700e-05
5:86715247 T C 0.025080 4.7786e-06
5:86717954 C A 0.023730 -2.4728e-06
5:86721223 G A 0.079766 -4.1289e-05
5:86721304 A C 1.863227 -1.2903e-05
5:86724682 G A 0.033464 -4.3664e-06
5:86727576 A G 0.072872 -3.4478e-06
5:86727646 T G 0.092938 -3.7539e-05
5:86728041 T G 1.954494 -4.2659e-05
5:86789980 A C 0.043669 2.0401e-05
5:86811592 A G 0.025791 4.1110e-06
5:86824976 G T 0.041426 2.9282e-06
5:86826633 T C 0.103623 1.1638e-05
5:86827989 C T 0.041014 7.1966e-06
5:86836591 G A 0.025434 -3.0868e-05
5:86842791 G A 0.384244 1.9922e-05
5:86847553 T C 0.024951 -1.4187e-05
5:86854366 C G 0.044526 1.7822e-05
5:86872754 G A 0.040307 2.0729e-06
5:86883374 A G 0.055124 -2.1781e-05
5:86904436 T C 0.180848 2.8954e-05
5:86905677 G T 0.129187 -2.5055e-05
5:86920273 A C 0.030069 -3.4891e-07
5:86944185 T C 0.437099 -3.1613e-05
5:86946203 C T 0.040975 1.9577e-05
5:86951508 C T 0.197797 -2.1572e-05
5:86974614 A T 0.056760 -9.9378e-06
5:86980333 T G 0.035227 -1.8652e-05
5:86980958 A G 0.209119 -2.8726e-05
5:86997487 A G 0.146114 -1.5642e-05
5:86998366 T C 0.429770 -2.9404e-06
5:87015311 A C 0.126087 -1.9973e-05
5:87017898 G A 0.069061 -7.6149e-06
5:87024072 C T 0.587248 -3.1036e-05
5:87027391 T C 0.180043 3.9784e-05
5:87031411 A G 0.102097 3.9798e-05
5:87040738 C T 0.095268 -3.6203e-05
5:87042917 T C 0.266440 9.3215e-06
5:87050376 G T 0.045078 -2.5283e-05
5:87054925 A G 0.848478 -1.5106e-05
5:87064180 G C 0.562605 -3.8896e-05
5:87068432 T C 1.074680 -2.9723e-05
5:87070639 G A 0.190342 5.4639e-06
5:87080371 C A 0.086151 1.6411e-05
5:87081822 A G 0.533828 -2.8731e-06
5:87083961 C T 0.273162 2.4385e-05
5:87087119 A G 0.026950 -2.5372e-05
5:87087913 A G 0.382900 3.1818e-05
5:87092436 C T 0.022250 3.1309e-05
5:87094544 G T 0.067374 6.0746e-05
5:87096545 T C 0.754262 2.8427e-05
5:87097864 C T 0.218246 3.9385e-05
5:87098789 A G 0.057240 4.6142e-06
5:87100609 G A 0.180526 -5.1784e-06
5:87110077 T C 0.140953 1.2471e-05
5:87142040 A G 0.061492 8.3750e-06
5:87143483 C T 0.099316 -2.2561e-05
5:87144603 C T 0.064706 6.0497e-06
5:87148592 A G 0.062930 -4.0730e-06
5:87177060 C T 0.323161 3.6025e-06
5:87182652 A C 0.043095 1.7045e-05
5:87183053 C G 0.116623 -1.3863e-05
5:87183345 T G 0.109764 -1.9461e-05
5:87192117 T G 0.496319 -1.3763e-06
5:87212185 C T 0.070051 -1.8541e-05
5:87212420 T C 0.037898 2.0104e-05
5:87220944 A G 0.039489 1.2307e-05
5:87222557 G T 0.033977 4.7792e-05
5:87234341 C T 1.910246 2.0289e-05
5:87235577 A C 0.043040 6.4947e-06
5:87236071 T C 0.026944 5.1036e-06
5:87249313 C T 0.360368 1.4430e-05
5:87253181 C T 1.523941 -3.3621e-06
5:87255834 G A 0.265343 -5.5605e-05
5:87277558 T C 0.125769 -2.0184e-05
5:87281655 G A 0.064027 2.9045e-05
5:87293461 A G 0.071999 -4.0035e-06
5:87303552 A G 0.050060 -4.1087e-05
5:87328903 G A 0.036051 1.2967e-05
5:87345211 C T 1.850231 2.5824e-05
5:87356324 C T 1.879560 1.2842e-05
5:87357228 T G 0.035590 9.6771e-06
5:87376496 T C 0.023938 2.8325e-05
5:87391401 G A 0.050340 2.4465e-05
5:87391462 T C 0.356710 2.5421e-05
5:87407156 T C 0.045474 1.0208e-05
5:87413212 T C 0.062635 -2.1670e-05
5:87423413 T C 0.199131 -3.9072e-05
5:87427129 A G 0.026288 -2.8717e-05
5:87430593 A G 0.036116 1.0738e-05
5:87437764 T C 0.116600 -5.6667e-05
5:87449155 T C 0.038934 5.5482e-06
5:87479450 T C 1.256044 -2.9923e-05
5:87495337 T C 0.451371 3.7612e-06
5:87495504 A G 1.745352 -2.6557e-05
5:87498379 C T 0.034633 9.1307e-06
5:87499250 G A 0.058733 4.1899e-06
5:87506623 A G 0.138467 1.6499e-05
5:87547369 A G 0.028141 -6.5298e-07
5:87555392 T C 0.092892 -2.6835e-06
5:87560958 T C 0.038161 -1.3532e-05
5:87585527 C T 0.055328 -2.6783e-05
5:87586985 C A 0.072197 5.5192e-05
5:87634748 T C 0.117434 -1.2312e-05
5:87638126 C T 0.043776 2.8896e-05
5:87650742 T G 0.501633 5.4695e-05
5:87654927 G A 0.424619 1.5901e-05
5:87688421 T C 0.132910 -9.9267e-06
5:87697715 C T 0.031657 2.3680e-06
5:87698429 T C 0.066767 1.1674e-06
5:87709219 G A 0.039855 -1.0574e-05
5:87711619 C G 0.041845 4.7914e-06
5:87720471 T C 0.109229 -4.9147e-05
5:87729711 C A 0.927128 3.8659e-05
5:87731769 G A 0.456350 4.8033e-05
5:87752141 T C 0.359034 1.6135e-05
5:87778100 C T 0.046308 3.2893e-07
5:87780432 C T 0.173330 1.3265e-05
5:87782440 T C 0.028356 -3.2928e-05
5:87806780 G A 0.196041 8.6247e-06
5:87810867 A G 0.029281 -1.0708e-05
5:87821941 G T 0.178709 1.2809e-05
5:87847433 A G 0.063040 5.2378e-06
5:87847545 A C 0.042627 2.6607e-05
5:87847586 G T 0.149201 2.0534e-05
5:87859155 T C 0.075238 1.5473e-05
5:87859583 A G 0.155852 -1.4375e-06
5:87860846 T C 0.142547 3.4657e-05
5:87861100 A G 1.493839 -1.8756e-05
5:87869485 T C 0.090221 6.8778e-06
5:87870432 G A 0.102075 -8.6513e-05
5:87889197 A G 0.030206 -6.8921e-06
5:87895185 C T 0.095599 5.8241e-06
5:87907314 T C 0.822259 -3.6518e-05
5:87925054 C T 0.047993 1.3641e-05
5:87950290 A G 0.584190 -1.1291e-05
5:87957572 A G 0.020893 -3.0005e-05
5:87959023 A G 0.314336 -7.6211e-05
5:87975764 C T 0.043556 -6.0014e-06
5:87992343 T C 0.074683 2.2606e-06
5:87996170 C G 1.368867 5.9213e-06
5:87997616 T C 0.090662 4.2443e-06
5:88005254 A G 0.732349 2.3721e-05
5:88027323 A G 0.021676 -4.5241e-05
5:88029208 C T 0.069902 -2.6777e-05
5:88037781 T C 0.024814 -1.5775e-05
5:88044196 G T 0.094028 -7.7271e-06
5:88063940 A G 0.268638 -4.9860e-05
5:88064012 T C 1.156614 7.3664e-05
5:88072841 G T 0.078958 -5.0757e-05
5:88085484 A G 0.033659 1.6093e-06
5:88088439 C G 1.396851 -1.7626e-05
5:88099951 C G 0.257712 3.0606e-05
5:88112542 C T 0.111432 -7.6766e-06
5:88129711 A G 0.066182 -1.3317e-06
5:88135462 C T 0.608375 -4.4353e-05
5:88146320 G A 0.050833 -3.6739e-05
5:88147815 T C 0.036340 -2.2212e-06
5:88153874 T C 0.946191 4.5897e-05
5:88156970 T C 1.795208 2.5236e-05
5:88159091 C T 0.078542 1.3040e-05
5:88159173 A T 1.551833 1.1007e-05
5:88161670 C T 0.032260 9.7162e-06
5:88168955 A C 0.952001 -2.2612e-05
5:88171287 C T 0.039262 2.5885e-06
5:88176861 A G 0.051177 -4.0153e-05
5:88180277 T A 0.018326 1.8916e-05
5:88186469 T G 0.029271 -3.0858e-06
5:88186954 G A 0.462222 -3.2565e-05
5:88187764 C A 1.026896 -9.6728e-05
5:88188300 A C 0.034097 -7.9787e-06
5:88188367 A G 0.123653 -2.7798e-05
5:88215594 G A 1.148464 1.0515e-06
5:88219964 G A 0.333616 1.3652e-05
5:88226422 G A 0.347339 3.0051e-06
5:88228378 G T 0.098696 -1.3389e-05
5:88248730 C A 0.164645 -2.5577e-05
5:88248971 A G 0.039492 -3.8408e-06
5:88251336 A G 0.071077 -2.2878e-05
5:88253916 A G 1.152359 6.8012e-05
5:88274628 C G 0.065663 -3.0935e-05
5:88293805 C T 0.172662 -2.5817e-06
5:88300954 A G 0.775824 -4.8014e-05
5:88308777 G A 0.237361 -9.7117e-06
5:88316044 C A 0.021711 -5.5170e-05
5:88331378 A G 0.040229 3.1692e-05
5:88333275 T C 0.050398 -4.8450e-06
5:88336799 G A 0.147292 7.0291e-05
5:88354675 C T 0.934840 -3.1794e-05
5:88354934 A G 0.456065 -1.5949e-05
5:88356421 T C 0.072706 2.9507e-05
5:88361042 T C 0.128911 3.5386e-05
5:88363518 T C 1.793455 4.1076e-05
5:88367164 T C 0.049311 5.1159e-06
5:88376061 C A 0.938336 -2.2514e-05
5:88378600 C T 0.123896 2.0448e-05
5:88386696 A G 0.067017 4.1468e-06
5:88388122 T A 0.058350 1.6254e-06
5:88398306 A G 0.059376 -2.9511e-05
5:88416354 T C 0.768368 -5.0840e-05
5:88416942 C T 0.083924 6.2831e-06
5:88427276 T G 0.033409 3.4025e-05
5:88427381 A G 0.042520 -5.0010e-05
5:88429024 A C 0.678199 1.0181e-05
5:88429077 C T 1.247501 -1.8820e-05
5:88454229 G A 0.041313 -4.4321e-05
5:88462557 A C 0.020355 3.2239e-05
5:88472953 G A 0.032705 -3.8810e-05
5:88473181 C G 0.022675 8.8281e-06
5:88473328 T C 0.265830 -2.0237e-06
5:88474003 T C 0.635305 3.0686e-05
5:88474722 T C 0.127233 1.8793e-05
5:88526231 T C 0.163427 -1.8143e-05
5:88538809 T C 0.062573 -1.9226e-05
5:88538943 A G 0.378723 -2.7412e-05
5:88542892 G A 0.065134 2.3417e-05
5:88552414 C T 1.782137 1.7895e-05
5:88553062 G A 0.020728 1.1754e-05
5:88571238 G A 0.201507 -1.1812e-05
5:88580401 G A 0.042991 1.7911e-06
5:88586274 C G 0.058811 2.2061e-05
5:88589673 A G 0.020062 2.1398e-05
5:88593555 G A 0.203435 1.0036e-05
5:88597047 T C 0.048473 2.1018e-05
5:88597219 A G 0.062417 -6.2385e-05
5:88597924 G A 1.900476 1.6100e-06
5:88611039 A C 0.020264 -2.0204e-05
5:88617915 C T 0.049457 -2.0722e-08
5:88623563 G A 0.045042 -4.6837e-05
5:88623737 T C 0.491418 -6.8078e-06
5:88644971 G A 0.096742 1.4933e-06
5:88666081 T C 0.031605 -8.6924e-06
5:88672576 G T 0.058642 6.4298e-06
5:88673472 G T 0.199089 8.4117e-06
5:88684376 C A 1.268797 1.7235e-05
5:88692362 C A 0.059204 6.0455e-06
5:88694631 A C 0.029793 4.7135e-06
5:88696577 C A 0.458957 1.1693e-05
5:88724448 C A 0.198768 -1.1055e-05
5:88726723 C G 0.070042 1.0976e-05
5:88729651 G A 0.048314 1.5447e-05
5:88738190 G A 0.032728 -1.3322e-05
5:88746331 G A 0.271244 2.2771e-06
5:88747297 T C 0.215490 2.2110e-05
5:88752584 A G 0.668624 -3.4548e-06
5:88759223 A G 0.536012 1.0282e-04
5:88774382 G A 0.045967 -7.3352e-06
5:88778471 G C 0.045980 -1.4195e-06
5:88780604 C G 0.054738 8.6656e-06
5:88787183 C A 1.836920 -1.3634e-05
5:88791932 A G 0.043075 -2.8015e-05
5:88795864 G A 0.133254 3.9241e-05
5:88797740 G A 0.137003 -1.3683e-05
5:88806635 T C 0.735848 5.4737e-05
5:88808900 G A 0.031173 -1.2483e-05
5:88809484 A C 0.229564 3.1649e-05
5:88820486 A G 0.039570 3.4822e-05
5:88825791 T C 0.254291 -1.1770e-05
5:88828462 A G 0.174395 2.6296e-06
5:88833051 G A 0.868619 1.2608e-04
5:88836614 T C 0.084995 4.1927e-05
5:88840299 G A 0.058013 1.0578e-05
5:88847897 G T 0.044637 4.0221e-05
5:88849820 C A 0.078669 -8.4420e-05
5:88855770 G A 1.937268 1.7131e-05
5:88863349 A G 0.083849 7.6442e-05
5:88864648 C T 0.043351 4.4743e-05
5:88866209 T C 0.165897 -5.3772e-06
5:88866292 T C 0.029862 -2.0351e-05
5:88871300 A G 0.026862 -9.9019e-06
5:88871745 T C 0.640599 -2.5200e-06
5:88874624 G A 0.063673 2.0462e-05
5:88878796 A G 0.038414 1.2448e-05
5:88880147 G A 1.005635 1.4735e-05
5:88880332 A G 0.029083 5.1265e-05
5:88889955 A G 0.701592 1.8104e-05
5:88890359 A G 0.033305 -1.3795e-05
5:88891173 C T 1.017544 4.8325e-06
5:88891980 T C 1.409295 -1.7463e-05
5:88894192 T C 0.452588 -2.9990e-05
5:88894239 G C 0.048814 1.0714e-05
5:88894560 T G 1.718473 3.0773e-05
5:88898940 C T 0.076754 1.5511e-05
5:88902825 G A 0.367892 5.9115e-05
5:88910057 T C 0.026892 1.1450e-05
5:88912685 G A 1.374166 -1.1278e-06
5:88933164 T G 0.056231 -4.4363e-06
5:88934701 G T 0.300015 2.0534e-05
5:88935919 A G 0.235952 3.3084e-05
5:88940875 A G 0.046785 4.7481e-05
5:88945419 T C 0.022085 1.7025e-05
5:88947993 C T 0.041702 2.2704e-05
5:88948546 T C 0.068601 -3.2058e-06
5:88958320 A G 0.507917 1.2213e-05
5:88962341 A G 0.124247 -3.3584e-05
5:88963394 A G 0.020663 -2.4347e-05
5:88964308 G T 0.057941 4.9272e-06
5:88965946 A G 0.073781 -6.6488e-06
5:88971560 G A 0.036016 3.3348e-06
5:88971655 C T 0.040472 -9.6632e-06
5:88981362 A G 0.048749 -2.1050e-05
5:88987216 C G 0.090503 -3.6803e-06
5:88991647 G T 0.156926 -7.8208e-06
5:88992181 G A 0.055046 -1.4960e-05
5:88992435 G C 0.029797 7.2960e-06
5:88993391 G T 0.907257 3.2795e-05
5:88994068 A G 0.092834 1.5306e-05
5:89001243 G A 0.145965 1.5683e-06
5:89003078 T C 0.042575 1.2249e-05
5:89003146 T C 0.300122 1.7163e-05
5:89005730 C A 1.825216 6.3841e-06
5:89015829 A G 0.039330 1.0306e-05
5:89015995 C A 0.049707 9.2347e-06
5:89023793 G A 0.070162 -1.7339e-05
5:89028204 C T 0.246342 -3.4775e-05
5:89046222 T C 0.380320 2.4923e-05
5:89049087 C T 0.427595 -1.0890e-05
5:89051159 G A 0.033974 -2.9810e-05
5:89056202 C T 0.023698 3.1943e-06
5:89076902 G A 0.025746 -1.9397e-07
5:89091485 T G 0.658322 -4.6377e-05
5:89092732 T C 1.186456 -1.6580e-05
5:89103155 C T 0.526749 2.1000e-05
5:89109750 T C 0.261581 3.0431e-06
5:89113647 G T 0.037116 -1.8963e-05
5:89125286 C T 0.029089 -2.2826e-05
5:89134969 A G 0.074131 1.2468e-05
5:89147395 C T 0.047324 1.4159e-06
5:89149140 G A 0.086430 1.6967e-05
5:89150852 C T 0.034695 6.4339e-06
5:89154731 A G 0.077728 -1.9961e-05
5:89165678 T C 0.227545 5.1315e-06
5:89173618 C T 0.635228 1.0914e-05
5:89179240 T C 0.134763 3.3301e-06
5:89179702 C T 0.864324 1.0133e-05
5:89188949 T C 0.081967 1.4916e-05
5:89195061 C T 0.267690 -3.6583e-06
5:89199470 T C 0.185252 1.9271e-05
5:89206610 T G 0.162827 -9.6904e-07
5:89220411 C T 0.649087 1.1615e-05
5:89225198 C A 0.030222 8.5846e-06
5:89226699 A G 0.052495 2.1015e-06
5:89230643 T C 0.593022 -1.0392e-05
5:89241660 C T 0.290531 4.0608e-05
5:89248084 A C 0.086479 -3.4319e-06
5:89249834 C G 0.148328 -3.2262e-05
5:89249889 G A 0.062417 -2.8708e-06
5:89251005 T C 0.021546 -1.1732e-05
5:89260057 C T 0.846148 1.9135e-05
5:89271778 C T 0.053647 4.6965e-06
5:89280195 G T 0.047256 1.3172e-05
5:89286399 A G 0.118914 4.8964e-06
5:89288154 A C 0.030826 9.1952e-06
5:89290875 C T 0.027362 -3.0590e-05
5:89290947 T C 0.050674 3.2347e-06
5:89291625 C T 0.105924 -7.5638e-07
5:89312487 A G 0.046049 3.5401e-06
5:89319485 C T 0.316903 9.2222e-05
5:89335338 C A 0.032595 -3.8092e-05
5:89342997 C T 1.703387 3.2487e-05
5:89356513 C T 0.296399 1.0227e-04
5:89357810 G C 0.058665 1.3886e-05
5:89389697 T C 1.971940 7.1707e-06
5:89404049 T C 0.583814 -2.6209e-06
5:89412916 C T 0.065439 5.5274e-06
5:89413053 T C 0.617996 3.7109e-06
5:89416121 C T 0.040894 -1.9251e-05
5:89419031 A G 0.094197 -1.4103e-05
5:89419754 T G 0.326589 4.0705e-05
5:89430151 A C 1.786892 -2.9713e-05
5:89434524 G T 0.844720 2.2987e-06
5:89434751 G A 0.939219 -2.7460e-05
5:89450138 T G 0.052556 4.0620e-05
5:89451814 C T 0.086157 1.9349e-05
5:89456841 G A 0.601857 1.7645e-06
5:89457120 A G 0.957775 5.3842e-06
5:89457629 A G 0.387513 -2.8209e-05
5:89457697 C A 0.027047 -8.6944e-08
5:89463587 T G 0.052706 2.6847e-06
5:89464679 G A 0.246430 -2.0975e-05
5:89467824 G A 0.105885 1.6297e-05
5:89481315 A G 0.067030 4.0092e-07
5:89481384 G A 0.171746 -1.5380e-05
5:89496708 G A 1.619625 -2.2897e-06
5:89513043 T G 0.043799 -3.7364e-06
5:89520538 A G 1.767274 -1.5512e-05
5:89523000 G T 0.089130 -1.8849e-06
5:89524409 G T 0.152564 -7.2327e-06
5:89527228 T C 0.230551 2.2738e-05
5:89529319 T C 0.141531 1.8958e-05
5:89531824 A G 0.047486 1.8285e-05
5:89541484 T C 0.026054 -9.9858e-07
5:89546109 G A 0.477838 -3.1690e-06
5:89546394 A C 0.084460 2.2113e-06
5:89562052 T C 0.091136 -1.2308e-05
5:89573928 C T 0.852922 8.3624e-06
5:89575714 G A 0.051400 -2.0268e-05
5:89578210 T C 0.038833 -2.7296e-05
5:89587251 C T 0.113805 8.4083e-06
5:89587531 C A 0.390405 -1.3021e-05
5:89587551 G A 0.580652 2.9906e-06
5:89588140 G A 0.446174 1.3511e-05
5:89588410 T C 0.028343 -4.0403e-07
5:89590751 C T 1.928877 3.1714e-07
5:89591122 G A 0.036960 -2.7142e-05
5:89591809 T C 0.043085 -1.0618e-06
5:89593992 G A 0.801232 -7.8887e-06
5:89602186 C T 0.053316 -1.0922e-05
5:89627324 G A 1.656316 3.3148e-08
5:89628552 T C 0.036477 -2.7861e-06
5:89630255 G A 0.339530 -3.0156e-05
5:89633125 A C 0.025016 -4.3739e-06
5:89635054 A G 1.140203 1.4132e-05
5:89646476 A G 0.026288 6.9179e-06
5:89650677 A T 0.212391 -1.3221e-06
5:89650974 C T 0.032140 7.0843e-06
5:89656563 A G 0.128600 1.8944e-06
5:89662823 G A 0.043978 1.2498e-05
5:89665401 C T 0.060152 -6.2483e-06
5:89668829 G A 0.568214 -6.6577e-06
5:89677777 T C 0.909243 -7.0612e-06
5:89681007 G T 0.089098 7.4160e-06
5:89687267 T C 1.783078 -7.0843e-06
5:89721448 T C 0.590419 -2.4379e-05
5:89722504 A G 0.068185 4.6948e-06
5:89732047 A G 0.817809 -2.0184e-05
5:89746946 C T 0.039560 2.3046e-05
5:89769999 A G 0.209008 2.1538e-07
5:89770768 A G 0.590847 -2.7408e-05
5:89780254 C A 0.155819 1.5816e-05
5:89780971 T C 1.553481 -1.0274e-05
5:89788891 G A 0.331564 1.9722e-05
5:89791258 G A 1.282108 -1.4118e-05
5:89803970 G T 0.041978 -7.7596e-06
5:89809679 T C 0.126772 -1.0859e-05
5:89822992 A C 1.087715 -3.4269e-05
5:89828927 T A 0.053072 -7.0311e-06
5:89835255 C T 0.854941 -5.8810e-05
5:89840736 T C 0.100481 1.8465e-05
5:89867373 G A 0.382086 4.0898e-05
5:89882327 G A 0.673444 -4.6102e-05
5:89893336 T C 0.036996 -2.1268e-05
5:89894201 T C 0.182094 3.3410e-06
5:89895019 A T 0.963530 -3.3426e-05
5:89910061 A G 0.045789 -1.9512e-05
5:89923101 A G 0.023756 -1.8086e-05
5:89927187 T G 1.946866 -5.8625e-06
5:89937327 G T 0.855905 4.5061e-05
5:89943571 T G 1.269280 2.8659e-05
5:89943655 G A 0.144183 -1.2918e-05
5:89953849 T C 0.150071 3.2248e-06
5:89966759 T C 0.946687 2.1794e-05
5:89972543 T G 0.051605 1.8155e-05
5:89978368 A G 0.074787 7.9867e-06
5:89978530 A G 0.073378 -2.0731e-05
5:89979518 T C 0.149967 8.2694e-06
5:89979589 A G 1.264226 2.7799e-05
5:89979750 T G 0.253372 3.0609e-06
5:89981611 T C 0.022442 4.4772e-05
5:89988504 G A 0.691260 2.1611e-05
5:89989752 T C 0.022773 -9.4131e-06
5:89992204 T C 0.231810 -1.3906e-05
5:89996060 G A 0.056958 -3.1874e-05
5:89997538 G T 1.268560 3.2690e-05
5:89999954 C T 1.118268 2.7065e-05
5:90000210 T C 0.125445 -4.3999e-06
5:90001237 A G 0.040514 9.1371e-06
5:90005703 T C 0.031686 6.6262e-05
5:90012379 A G 0.172723 -5.2702e-06
5:90016871 A G 0.232404 -9.9834e-06
5:90022341 C T 0.097654 2.0002e-06
5:90024005 G T 0.058886 -1.8789e-06
5:90024735 A G 1.352467 3.4236e-05
5:90036089 G A 1.291368 2.7588e-05
5:90039078 C T 0.382358 -9.5383e-06
5:90040890 C T 0.068545 -6.9277e-06
5:90041510 G A 0.098154 2.0069e-05
5:90047357 G C 0.048444 -2.0279e-05
5:90052289 A G 0.723417 1.9869e-05
5:90053280 C T 0.884426 1.6865e-05
5:90060782 G A 0.090318 -1.7591e-05
5:90079972 T C 0.114574 2.3896e-05
5:90082594 T C 0.454185 -1.4236e-05
5:90089314 G A 0.731697 -4.1334e-05
5:90090399 G A 0.258319 2.2899e-05
5:90107108 G A 1.953354 1.7823e-06
5:90111521 G A 0.033393 2.7836e-05
5:90111593 C T 0.061538 1.5298e-05
5:90121507 T G 1.900077 -1.5748e-05
5:90123701 G A 0.028872 -2.0888e-05
5:90146334 C A 0.036963 -1.9120e-06
5:90147936 G A 0.275129 -4.7025e-05
5:90148010 A G 0.172753 -1.4507e-05
5:90151589 A G 1.099225 1.2472e-05
5:90172331 T C 0.139515 5.8634e-06
5:90174955 C G 0.087592 -1.5877e-05
5:90182427 T C 0.026707 2.0230e-05
5:90186457 A C 0.021702 1.1188e-05
5:90193468 C T 0.557344 1.6240e-05
5:90193789 G A 0.375120 -9.6683e-06
5:90209824 T C 1.348138 1.5122e-05
5:90209848 C T 0.052702 2.1072e-05
5:90212008 T C 0.036662 3.5394e-05
5:90217845 T G 0.047636 1.2468e-05
5:90217889 C T 0.664213 9.6620e-06
5:90218356 A G 0.080409 -1.8702e-05
5:90218724 T G 0.031475 9.8895e-06
5:90228095 C A 0.219168 -2.2292e-05
5:90238905 A G 1.067007 -1.7924e-05
5:90239135 G A 0.211031 -8.2739e-06
5:90250833 G T 0.188725 -3.3290e-06
5:90252429 G A 0.087254 -2.1217e-05
5:90272798 G T 0.741892 1.1004e-05
5:90287938 T C 0.026690 2.0503e-05
5:90294975 A G 0.069402 8.3474e-06
5:90299223 C G 0.111062 3.0295e-05
5:90300049 G T 0.360098 2.2659e-05
5:90305238 C T 0.049194 3.1285e-05
5:90305586 C T 1.065403 7.0126e-06
5:90308280 G A 0.051696 -1.8499e-05
5:90313045 T C 1.297415 -6.1476e-07
5:90322671 G C 0.585502 -2.6403e-05
5:90337957 G C 0.774334 6.6695e-06
5:90361061 A G 1.351533 -1.6142e-05
5:90361677 G A 0.091169 1.0267e-05
5:90366431 C A 0.131547 8.0649e-05
5:90367850 C A 0.109183 2.3374e-06
5:90370635 T C 0.055685 -1.7916e-05
5:90374560 G A 0.029930 -1.7886e-06
5:90374713 C T 0.208548 1.5216e-05
5:90386168 G C 0.062245 1.9435e-05
5:90392390 T C 0.028326 6.8936e-06
5:90406575 C A 0.043591 1.3123e-05
5:90406998 G A 0.189852 8.6095e-05
5:90410424 C T 1.293215 -6.1388e-05
5:90411825 G A 0.023753 6.2136e-06
5:90419908 G A 0.087137 -1.1033e-05
5:90421627 A G 0.043049 1.5479e-05
5:90423894 T G 0.028132 -5.2954e-06
5:90424279 T C 0.203059 1.5617e-05
5:90431974 G A 1.582090 -4.4155e-05
5:90453586 T C 0.073372 -3.2717e-05
5:90459521 T G 0.028047 8.7996e-07
5:90472637 G A 1.525931 -1.6082e-05
5:90474497 T C 0.051583 9.6702e-06
5:90478113 T G 0.039924 -2.3658e-05
5:90478805 T C 1.931744 5.9833e-06
5:90479481 C T 0.082113 -9.0282e-06
5:90480420 A C 0.043471 -1.4196e-05
5:90482854 G T 0.296909 -7.8988e-06
5:90483340 C T 0.045464 -1.6643e-05
5:90486566 A G 0.157565 -3.7049e-05
5:90487856 C T 0.362091 6.7084e-05
5:90488667 G A 0.130826 1.9576e-05
5:90490070 C T 0.392855 -3.7077e-05
5:90493653 T C 0.261406 -6.9015e-05
5:90494075 G T 1.575998 7.4741e-05
5:90510663 T C 0.082019 4.3650e-05
5:90520510 C T 1.556120 -2.6229e-05
5:90523669 C T 0.119962 1.9452e-05
5:90523771 C A 0.138214 -1.4126e-05
5:90531090 T G 0.166313 5.2778e-05
5:90531531 G A 0.107245 6.3538e-05
5:90532681 C G 0.029657 -1.2337e-05
5:90536321 C T 1.868544 1.5667e-05
5:90536955 T C 0.120518 2.3485e-05
5:90537638 G A 0.059525 3.2170e-05
5:90542114 A C 0.293741 1.9554e-05
5:90553394 C T 0.067260 2.6186e-06
5:90553428 T C 1.596969 -2.2069e-05
5:90554924 G C 0.089617 2.7260e-05
5:90554950 G A 0.063329 -1.0661e-05
5:90555231 T C 0.065530 4.1914e-05
5:90557228 G A 0.087212 -1.2861e-05
5:90559433 C A 0.154686 1.0119e-05
5:90566214 G T 1.692104 3.4112e-06
5:90567180 A C 1.754865 3.7223e-06
5:90576958 A G 1.722592 1.8211e-05
5:90577436 A G 0.030180 -5.1280e-05
5:90583574 C T 0.071522 2.4282e-05
5:90588751 A G 0.117489 8.4546e-06
5:90598362 C T 0.030718 9.0372e-07
5:90599185 A C 0.141388 -1.4542e-05
5:90604035 T G 1.885955 -4.7842e-06
5:90609178 T C 1.785074 -3.2571e-05
5:90609868 G T 1.869177 -2.2211e-05
5:90620309 G A 1.702221 -2.4454e-05
5:90631097 C T 0.045870 2.1653e-05
5:90636293 G A 0.050171 -3.5995e-06
5:90637173 T G 0.506651 2.8894e-05
5:90639328 T C 0.136636 1.5754e-05
5:90645137 G A 0.795912 3.2200e-05
5:90645601 C A 0.234657 3.3456e-05
5:90647228 G A 0.025090 5.9514e-06
5:90649677 C G 0.029313 -1.9417e-05
5:90650327 A G 0.130359 -3.1926e-06
5:90650690 A G 0.042718 9.8553e-06
5:90654579 T C 0.178855 3.6641e-05
5:90659072 T C 0.097368 3.8349e-05
5:90665025 A G 0.093227 6.4475e-05
5:90674719 A G 0.049246 5.7675e-07
5:90677770 C A 0.117369 9.8386e-06
5:90697270 C T 1.768336 -1.5474e-06
5:90698051 C T 0.067971 -1.0224e-07
5:90724466 G T 0.095453 -2.4966e-05
5:90725065 G C 0.031566 8.7759e-06
5:90733524 T C 0.686038 2.8524e-05
5:90746447 T C 0.118573 6.7908e-06
5:90750056 C T 0.161344 3.9514e-05
5:90751032 T G 0.021078 2.6314e-05
5:90755735 T G 1.058633 8.5596e-05
5:90762748 A G 0.302673 2.9193e-05
5:90781070 G A 0.116035 -8.9672e-07
5:90787171 G A 0.061749 2.8107e-05
5:90795928 G A 0.915303 8.1998e-05
5:90795984 C T 0.260740 -1.3858e-05
5:90798611 A C 1.796074 3.8965e-05
5:90811511 T C 0.028122 -1.0772e-05
5:90816996 C G 0.182094 6.2760e-06
5:90858989 A C 0.049733 1.6607e-05
5:90866581 T C 0.442081 1.5719e-05
5:90877141 T C 1.904680 1.6663e-05
5:90882168 C T 0.159403 3.1399e-05
5:90892361 T C 0.582373 3.5649e-05
5:90913233 A G 0.044075 4.8911e-05
5:90927164 G A 0.084716 1.1647e-05
5:90949682 A G 0.962881 -1.1164e-05
5:90961680 G T 0.046701 2.8241e-05
5:90964636 A G 0.040083 4.0682e-05
5:90979289 C T 0.331428 -7.5890e-05
5:90980572 C T 0.021812 -1.5685e-05
5:90983352 A G 0.038048 -1.5341e-06
5:90984475 G T 0.434548 -1.9372e-05
5:91001109 G A 0.617421 4.6032e-05
5:91021614 T C 0.027327 -1.5094e-05
5:91022215 A C 0.050687 1.8713e-05
5:91025423 A G 0.048863 -6.9637e-06
5:91032400 G A 0.055640 2.8888e-05
5:91035641 A G 1.124176 -1.7345e-06
5:91038510 A G 0.043478 5.5299e-05
5:91047885 A G 0.076251 2.3353e-05
5:91049328 C G 0.106564 6.5435e-06
5:91050659 T C 0.209469 -1.8001e-05
5:91051704 G A 0.496881 -3.1681e-05
5:91051759 T C 0.039300 3.3563e-05
5:91053616 T C 0.105028 1.7101e-05
5:91057945 C T 0.046285 2.4614e-05
5:91067204 A G 0.079941 -6.6807e-06
5:91069370 T C 0.793799 4.6449e-05
5:91069848 T C 0.086839 5.9734e-06
5:91083207 G T 0.122751 2.2709e-05
5:91085999 C T 0.058506 2.0588e-05
5:91087217 G A 0.758027 -3.1711e-05
5:91099474 C T 0.725432 -3.1682e-05
5:91113384 C T 0.110037 -3.1953e-05
5:91116477 A G 0.038586 1.7369e-06
5:91122735 G T 0.021289 -2.5287e-05
5:91126261 T C 0.509014 -8.8975e-05
5:91131395 T C 0.039531 1.1379e-05
5:91131445 T C 0.074336 7.2840e-06
5:91138656 G A 0.546750 7.0144e-06
5:91143066 A G 0.358784 -1.1448e-06
5:91143102 A G 0.048499 -1.1451e-05
5:91143298 T C 0.024957 4.0867e-05
5:91143582 T C 1.789920 -1.5650e-05
5:91145965 C T 0.190627 4.4433e-06
5:91147879 C A 0.045539 3.6414e-06
5:91158893 T C 0.041527 4.2507e-07
5:91165354 C T 0.202342 2.5072e-05
5:91166756 A G 1.700991 2.1832e-06
5:91180694 T C 0.108592 6.7629e-07
5:91183870 G A 0.025363 1.8323e-05
5:91187059 T C 0.053628 4.5044e-05
5:91210575 A G 0.109926 2.4027e-05
5:91211300 G A 0.044750 2.2700e-05
5:91237737 G C 0.158218 -2.2258e-05
5:91239268 T G 0.024740 1.8986e-05
5:91241210 T G 0.439835 1.6964e-06
5:91245656 C T 0.043488 1.4584e-05
5:91246468 A G 1.912940 8.9899e-06
5:91247250 G A 0.043786 2.1749e-05
5:91253311 G A 0.063365 -2.2895e-05
5:91264339 C G 0.067604 -7.6497e-06
5:91269846 C T 1.928949 -1.0018e-05
5:91275431 C T 0.282478 -3.0471e-05
5:91297698 C T 0.102633 1.6361e-06
5:91306767 C T 0.063333 8.6584e-06
5:91309219 G A 0.255713 -1.1445e-05
5:91313509 G A 0.364831 -4.9963e-05
5:91318813 A C 0.109401 2.4794e-05
5:91320093 G T 0.036275 1.0927e-04
5:91324286 C T 0.060077 -1.5332e-05
5:91327624 A G 0.235481 -5.6460e-05
5:91330979 C T 0.043056 -1.4156e-05
5:91334299 C T 0.105814 1.8710e-05
5:91345470 A G 0.094058 1.1098e-05
5:91364374 G A 0.059032 -2.8047e-05
5:91380595 C T 0.054488 3.9798e-05
5:91383848 C T 0.190420 1.4688e-05
5:91394224 T C 0.046055 -9.8419e-07
5:91395255 T C 0.043825 2.0928e-05
5:91408304 C A 1.224290 2.5025e-05
5:91414856 G A 0.231724 -1.3132e-07
5:91422168 C T 0.060720 -3.0336e-05
5:91440747 G A 0.092915 1.2178e-05
5:91440859 C T 0.771822 -1.1300e-05
5:91440911 T C 0.045052 -1.9596e-06
5:91460771 G A 0.948498 1.4559e-05
5:91475746 T C 0.523844 2.8898e-05
5:91480140 C T 0.976549 1.1685e-05
5:91512856 C T 0.021994 2.4668e-06
5:91514921 T G 0.024843 -3.9390e-05
5:91518721 A G 0.128174 -1.7875e-05
5:91544002 G A 0.444302 -7.9123e-07
5:91544284 A G 1.359997 -3.6148e-05
5:91552977 A G 1.835732 -3.8782e-05
5:91561713 A G 0.566212 -1.7375e-05
5:91567488 C T 0.652223 -1.7900e-05
5:91572013 C T 0.137432 -1.1507e-05
5:91592585 C T 0.061632 2.6985e-05
5:91607148 G A 0.444902 -7.3031e-06
5:91625093 G T 0.476995 -1.8777e-05
5:91628575 T C 0.110689 6.9279e-05
5:91631524 C T 0.046191 -3.8422e-08
5:91690498 G T 0.037583 -2.2314e-05
5:91711784 A C 0.327348 -1.1403e-05
5:91715646 C T 0.148675 -3.9771e-05
5:91724768 A G 0.039330 -2.4506e-05
5:91727160 G A 0.040498 -2.4192e-05
5:91742473 A G 0.087358 2.4221e-05
5:91749154 G A 0.069896 -2.2712e-05
5:91762032 G T 0.257384 -1.0788e-05
5:91762846 A G 0.059042 -2.3925e-05
5:91764440 T C 0.186499 -4.0822e-05
5:91767526 A G 0.070493 8.8171e-06
5:91768742 C T 1.180896 4.9830e-05
5:91801950 G A 1.903872 1.4255e-05
5:91804564 G T 0.523513 5.4083e-06
5:91824851 T G 1.722884 -5.3889e-05
5:91830518 T C 0.059762 5.7312e-06
5:91838359 T C 0.850260 -9.5346e-06
5:91839971 G A 0.058746 -8.6518e-06
5:91848833 C T 0.051761 -3.6646e-05
5:91856399 G T 0.065030 2.8434e-06
5:91870002 T C 0.125367 4.5997e-05
5:91874315 A G 0.042968 4.2189e-06
5:91880087 T C 1.858943 1.4385e-06
5:91893792 T C 0.097508 3.8601e-06
5:91895374 C T 0.048486 9.3411e-06
5:91896008 C G 0.723355 1.9569e-05
5:91903948 C T 0.307769 -9.8601e-06
5:91912953 T G 1.054919 2.1892e-05
5:91916901 A C 0.032659 3.9600e-06
5:91923368 A G 0.091023 -5.1025e-05
5:91928058 A G 0.070392 -1.8351e-05
5:91936232 G A 0.068652 -3.2493e-05
5:91936311 C T 0.054910 1.2630e-05
5:91936401 A C 0.129655 9.9618e-06
5:91938390 G A 0.970609 3.2020e-05
5:91965961 A G 1.253340 4.7256e-05
5:91966755 T C 0.737874 4.8966e-06
5:91975293 G A 0.080798 1.0851e-05
5:91976443 C G 0.369599 -2.4122e-06
5:91976800 C T 0.904333 1.0553e-05
5:91982717 G A 1.402641 3.3347e-05
5:91992606 A G 0.393823 2.8336e-06
5:91998600 G A 0.366006 -1.6487e-05
5:92000165 A G 0.282260 4.1794e-06
5:92004896 T G 0.051128 3.0994e-05
5:92005506 A G 0.043442 -2.8976e-05
5:92005876 T C 0.030735 -1.3177e-05
5:92009599 C G 1.960002 2.9245e-05
5:92012438 G A 0.295464 5.2864e-06
5:92028940 G T 1.349147 1.4211e-05
5:92031461 A G 0.029034 -1.8422e-05
5:92033685 T G 0.619456 -1.8750e-05
5:92034070 G A 1.937206 4.7107e-05
5:92034663 T C 0.180169 -1.9267e-05
5:92035797 C T 0.182594 9.4690e-06
5:92039056 C T 1.370823 6.9011e-05
5:92044896 G A 0.060544 5.2459e-05
5:92047615 T C 1.119885 3.4093e-06
5:92049990 T C 0.237971 3.2057e-06
5:92051598 C T 0.204867 5.3601e-05
5:92056369 A G 0.050632 5.3977e-05
5:92063559 G T 1.765203 -1.9408e-05
5:92066059 G A 0.274207 -1.8646e-05
5:92067034 T G 0.230616 -1.2142e-05
5:92067052 A G 1.386912 1.2745e-05
5:92067858 C T 0.517187 5.1794e-06
5:92068517 A G 0.151940 -1.5491e-06
5:92081207 A G 0.125948 5.4218e-06
5:92081573 G A 0.123981 -1.5890e-06
5:92083665 C T 1.709934 -2.2854e-05
5:92087555 C A 0.328098 1.6024e-05
5:92087884 G C 0.078102 2.6186e-07
5:92093529 T C 0.334116 -4.1809e-05
5:92104978 C T 0.675151 -5.4898e-05
5:92105793 C T 0.050674 5.7650e-06
5:92121511 G C 0.037226 -2.9461e-05
5:92125263 T C 1.707733 -1.8729e-05
5:92127760 C T 0.074622 -2.7016e-05
5:92130390 A G 0.062083 6.7855e-06
5:92134949 A G 0.492087 4.6606e-05
5:92137810 C G 1.804085 -6.2780e-06
5:92149000 C T 1.704341 -3.6126e-05
5:92154477 G A 0.069795 -1.7460e-05
5:92154579 C T 1.086673 -6.0679e-05
5:92174674 T C 0.021825 -2.7451e-07
5:92184101 C T 0.152116 2.9304e-05
5:92187932 T C 0.827708 2.2583e-05
5:92194417 C T 1.956305 -4.1223e-07
5:92196202 G A 0.056033 -2.8329e-05
5:92196315 A G 0.064709 3.7901e-05
5:92219340 A G 0.045107 2.4704e-06
5:92226214 G A 0.814582 -8.0738e-06
5:92242635 C A 0.412713 1.1194e-05
5:92246357 T C 1.536788 -1.2391e-05
5:92252081 C T 0.048648 -2.9105e-05
5:92253770 C T 0.060788 -1.1358e-05
5:92259507 T C 0.071233 -4.8676e-06
5:92281689 G A 0.084846 2.1680e-05
5:92289537 A G 0.025928 -7.0673e-06
5:92290203 T C 0.213475 5.0520e-05
5:92298111 A G 0.043293 -1.3269e-05
5:92299071 G A 0.052547 7.5271e-07
5:92300699 A G 0.071496 -4.3293e-06
5:92319562 C T 0.188333 -3.8337e-05
5:92323823 G A 0.050706 -2.4714e-05
5:92340293 T C 0.046240 -2.7864e-05
5:92341590 T C 1.096089 4.5978e-05
5:92341841 A C 0.050080 -1.4864e-05
5:92352073 T A 1.615831 1.4259e-07
5:92358163 G C 0.108248 1.0221e-05
5:92359348 T C 0.040209 -1.3560e-05
5:92361227 G A 1.154540 6.2197e-05
5:92368005 A G 0.363059 -4.9432e-05
5:92376261 G T 0.025733 1.0554e-05
5:92395288 A G 0.032432 -4.2551e-05
5:92398402 G A 0.161957 8.0462e-05
5:92399933 A G 0.043351 -5.9556e-06
5:92403340 G A 0.027797 -5.3820e-06
5:92413716 G A 0.559126 -5.9678e-05
5:92425626 G A 1.885598 2.1131e-06
5:92431993 A C 0.023860 -9.9932e-06
5:92434054 G C 0.033448 1.8720e-06
5:92440860 G A 0.021757 -1.2294e-05
5:92451777 G A 0.933814 -3.0975e-06
5:92461038 A C 0.508692 9.5729e-06
5:92463597 T C 0.037898 2.6360e-05
5:92482188 G T 0.258975 -1.5052e-05
5:92483482 C T 0.169046 4.9683e-05
5:92486868 A C 0.131544 2.9318e-05
5:92496410 A G 0.096002 6.2821e-05
5:92511651 C A 0.536382 2.1937e-05
5:92511839 T C 0.276184 -4.8515e-05
5:92513445 C T 0.022929 -2.3165e-05
5:92520412 C T 0.049457 -2.9711e-05
5:92527438 T G 0.036243 -2.9221e-05
5:92528272 T C 0.833674 -1.3055e-05
5:92547093 T C 0.315760 -1.2522e-05
5:92560250 T C 0.246910 -3.9629e-05
5:92567539 G A 0.136902 1.3552e-04
5:92574633 A G 0.077591 -3.0284e-05
5:92574893 A G 0.247770 -5.4860e-05
5:92579505 C T 0.034162 -9.1649e-06
5:92592055 A G 0.050486 2.5456e-05
5:92595939 T C 0.282932 1.3782e-05
5:92603187 T G 0.050210 7.7317e-06
5:92611208 C T 0.059369 3.3563e-05
5:92611658 G A 1.865723 -3.9147e-06
5:92617800 C T 0.035250 -3.3740e-06
5:92618253 T C 0.075047 -3.2141e-05
5:92618835 A G 0.024525 -1.9091e-05
5:92621694 C T 0.059311 5.2714e-05
5:92621951 A G 0.093373 -3.4149e-05
5:92622029 C A 0.044932 3.3814e-05
5:92629522 T C 0.818062 3.7136e-05
5:92631654 A G 0.210904 6.9206e-05
5:92636705 T C 0.634861 7.2379e-05
5:92653315 A G 0.040274 -7.1678e-06
5:92654571 T G 0.100176 -1.5251e-06
5:92656725 T C 0.052196 -2.4781e-05
5:92666066 T G 1.424246 8.2924e-06
5:92670375 C T 0.044341 -3.4422e-05
5:92671512 G A 0.052524 -2.1477e-05
5:92673947 G A 0.024428 -1.5753e-05
5:92676527 A G 1.436814 -1.3229e-05
5:92677720 G A 0.052806 -2.8721e-05
5:92679642 G C 0.030374 -9.1673e-06
5:92680028 G A 0.415722 1.0174e-04
5:92681319 C T 0.053881 -4.0339e-05
5:92683607 A G 0.095703 -8.6570e-06
5:92694996 G A 0.126552 -3.4770e-05
5:92702340 A G 0.778777 -3.9372e-05
5:92719166 A G 0.086573 4.7646e-05
5:92719714 A G 1.562099 -3.2794e-04
5:92719781 G T 0.022120 1.1405e-05
5:92722613 C T 0.100319 2.4520e-05
5:92738395 A G 0.050408 -1.1892e-05
5:92739453 A G 0.103987 4.4812e-06
5:92745877 T C 0.028803 5.2521e-06
5:92756059 A C 0.088523 1.1769e-05
5:92770087 G T 0.030961 -1.2223e-05
5:92776972 T C 0.341747 7.6789e-06
5:92788278 G A 0.097573 1.3852e-06
5:92805573 T C 0.174713 9.1993e-06
5:92843895 A G 0.051498 -4.3287e-05
5:92870799 T G 0.069633 7.6877e-06
5:92891377 C T 0.074203 2.6424e-06
5:92898661 C T 0.785613 -6.1249e-05
5:92900944 T C 0.039982 5.4817e-07
5:92903582 T C 1.370180 -4.3988e-05
5:92911081 G A 0.021948 1.2248e-05
5:92919142 C T 0.059369 -1.5631e-05
5:92925186 A G 0.059580 1.0552e-05
5:92937146 T A 0.286869 1.7807e-05
5:92942866 T C 0.049590 1.7863e-05
5:92945156 C T 1.669260 -5.2961e-05
5:92950673 C T 1.051138 -3.3497e-05
5:92956296 G A 0.052014 -2.7671e-06
5:92965344 G A 0.107609 -1.8421e-05
5:92966176 A G 0.059405 -3.0206e-05
5:92969334 C T 0.289171 1.4982e-05
5:92973984 G T 0.104129 4.3041e-06
5:92980856 T G 0.051005 -1.0429e-05
5:92988210 A G 0.048756 -1.0328e-06
5:92990810 G A 0.034263 1.7068e-05
5:92994868 T C 0.039430 3.4548e-05
5:92995477 A C 0.353221 -1.0105e-05
5:93004790 A C 0.505112 1.0978e-05
5:93008722 C T 0.544776 -2.2553e-06
5:93015271 A G 0.070392 -2.6786e-05
5:93016919 T G 1.948336 2.4758e-06
5:93019574 C T 1.950861 9.5184e-07
5:93023293 C A 0.036142 4.8121e-06
5:93038619 T C 0.050356 -1.6348e-05
5:93043024 C T 0.033286 -1.6062e-07
5:93043907 G A 0.264395 -2.6265e-05
5:93083030 A G 0.050742 -4.5626e-06
5:93090465 G A 0.051680 -1.4069e-05
5:93090727 T C 0.029745 3.0966e-05
5:93109434 C T 0.090851 1.2679e-05
5:93113639 A G 0.049629 -4.9103e-06
5:93115660 C A 0.042738 -7.0359e-06
5:93150312 A C 1.871144 -9.8058e-06
5:93151611 C T 1.602448 1.2945e-05
5:93165396 A G 0.077481 -1.7604e-05
5:93178507 T C 0.054660 3.3146e-06
5:93178807 C G 0.042718 -2.2539e-06
5:93180544 A G 0.661606 3.3477e-05
5:93181416 A G 0.110407 6.6500e-07
5:93206060 G T 0.039365 -2.2521e-05
5:93209839 G A 1.871423 -5.3607e-06
5:93212567 A G 0.044208 -6.3771e-06
5:93222034 C T 0.269280 -2.8306e-05
5:93225559 C T 0.047165 9.8492e-06
5:93228046 C T 0.477532 -2.9461e-05
5:93252792 C A 0.107953 -1.1216e-05
5:93260123 C G 0.107330 4.0975e-06
5:93263376 T C 0.095937 -2.5206e-06
5:93263985 G A 0.071616 -2.9703e-05
5:93267801 G A 0.251298 6.3878e-06
5:93299458 A G 0.027450 -3.6520e-06
5:93300043 T C 0.071639 -1.0736e-05
5:93301546 A G 0.042335 -9.0757e-06
5:93303044 A G 0.067536 -2.8772e-05
5:93340456 G A 0.064559 -1.1265e-05
5:93400076 C T 0.099394 1.0970e-05
5:93403619 T C 0.137565 -2.5475e-06
5:93424582 T G 0.029310 -9.7249e-06
5:93427036 C T 0.030806 3.2054e-06
5:93427260 C T 0.538703 -4.7327e-06
5:93448214 C T 0.056182 -6.8094e-06
5:93449815 A G 0.130716 1.7469e-05
5:93456247 C G 0.157585 5.3406e-06
5:93475660 T C 0.086216 4.3621e-06
5:93496811 C A 0.578224 -1.8574e-05
5:93502022 G A 0.068844 -4.3750e-06
5:93547926 C A 0.098469 1.0806e-05
5:93557702 G A 0.258141 -1.6189e-05
5:93565696 G C 0.032565 1.4075e-05
5:93567590 G C 0.038914 -2.5433e-05
5:93579380 A G 1.720411 -3.3058e-05
5:93582993 C A 0.704296 -6.5134e-05
5:93583602 C T 0.023049 -1.1886e-05
5:93589609 T C 0.317552 2.2758e-06
5:93591823 C T 0.674596 1.8811e-05
5:93600878 G A 0.051349 -4.3879e-06
5:93604877 A G 0.079980 8.8245e-07
5:93618113 G A 0.108897 -4.8613e-05
5:93624963 A G 0.055773 -2.5686e-05
5:93634720 A G 0.081821 -1.6054e-05
5:93643441 C G 0.138610 -7.5151e-06
5:93662390 A G 0.521504 -2.9395e-06
5:93675622 A G 0.089708 1.7719e-05
5:93688984 G T 0.255417 3.0142e-05
5:93697055 T C 0.037418 -2.2248e-05
5:93699673 C A 0.723475 5.6419e-05
5:93702111 T C 0.026392 1.4577e-05
5:93702632 C T 0.020543 -1.2617e-05
5:93712476 G A 0.626191 1.2822e-05
5:93717012 A G 0.290897 -4.7550e-06
5:93726996 G A 0.313845 -2.3776e-05
5:93733229 T G 0.114613 -2.2398e-05
5:93739617 T C 0.052102 4.9559e-05
5:93746810 C T 0.166917 5.7852e-06
5:93753017 T C 0.595836 1.7121e-05
5:93773420 C T 0.917842 1.0075e-05
5:93778089 A C 0.045610 1.7111e-05
5:93780422 T C 0.968885 1.1000e-05
5:93786723 G A 0.080039 3.2421e-05
5:93788579 T C 0.328702 -1.4966e-05
5:93798595 C T 0.273733 -1.3724e-05
5:93798670 G A 1.098589 -1.4891e-05
5:93800660 C T 0.036967 -5.0772e-06
5:93804566 C G 0.023471 7.9244e-06
5:93806378 C T 0.025392 -3.9411e-06
5:93807200 G A 0.027252 -1.0063e-06
5:93810208 C T 0.380615 -1.0741e-05
5:93812885 T C 0.034149 2.7437e-05
5:93821297 G C 0.031559 3.0330e-05
5:93827337 C T 0.462894 1.9111e-04
5:93830000 T C 0.030034 1.3976e-05
5:93830987 C T 0.189660 -7.7219e-06
5:93832235 A G 0.199518 -6.0054e-06
5:93835636 A G 0.090740 -4.9904e-06
5:93844809 G A 0.057798 4.0825e-06
5:93862991 G A 0.679371 7.3924e-05
5:93874249 T G 0.594084 -1.2352e-05
5:93880740 G A 0.212037 -2.1216e-05
5:93907889 G A 1.109527 2.3757e-05
5:93913352 T C 0.173937 2.6651e-04
5:93927315 C T 0.049408 -4.1876e-06
5:93947037 C G 0.055513 -1.2742e-05
5:93954016 G A 0.040693 3.2928e-05
5:93956937 G A 0.142589 2.6292e-06
5:93958945 A G 0.059590 3.0899e-06
5:93966749 T A 1.056744 4.7259e-05
5:93967506 G A 1.951378 3.4096e-05
5:93967986 C G 0.024301 -9.0059e-06
5:93987532 A C 0.440540 1.3013e-04
5:94008267 A G 1.680812 3.0356e-05
5:94024235 C G 0.026048 1.3022e-05
5:94040908 C G 1.455204 4.2274e-05
5:94044697 A G 0.263788 2.0798e-07
5:94049046 C T 0.438758 1.1270e-04
5:94050487 A T 0.892320 -3.4260e-05
5:94062539 T C 0.588601 -3.2134e-06
5:94069109 G C 0.358161 2.5544e-06
5:94071404 A G 1.409996 1.0237e-05
5:94072652 T G 0.100702 -1.4062e-06
5:94083321 G A 0.588501 -3.5447e-05
5:94083881 A G 0.030968 -1.0269e-06
5:94084286 A G 0.045237 -1.0255e-05
5:94089268 C T 0.101981 1.9035e-05
5:94096010 G A 0.595197 -3.0368e-05
5:94102863 A G 0.057338 1.8671e-05
5:94108856 T C 0.039755 -2.0400e-05
5:94111315 G T 0.853866 -8.8403e-05
5:94124220 C T 1.571648 -1.0243e-04
5:94130505 G A 1.829536 7.3307e-06
5:94153669 A G 0.181013 1.1770e-04
5:94154588 C T 0.587254 -3.7992e-05
5:94167824 A G 0.117937 6.3869e-06
5:94175381 C T 1.721563 -6.3095e-05
5:94176525 A G 1.798528 -9.2277e-05
5:94176581 A G 1.394342 -3.4667e-05
5:94188734 A G 0.585612 -8.7707e-08
5:94197477 C T 0.514343 5.4179e-06
5:94197884 T C 0.821158 1.4227e-06
5:94198498 T C 1.567344 -2.0638e-04
5:94208748 A G 0.115386 -1.8269e-05
5:94212620 C A 0.500299 -8.0339e-06
5:94213342 C T 0.176914 -2.4645e-05
5:94228968 T C 0.051742 1.6774e-05
5:94230358 T C 0.223420 -6.2501e-05
5:94248885 A G 0.030968 -1.1205e-04
5:94251510 C T 0.433532 -4.7676e-05
5:94255381 T C 0.041793 -1.2095e-05
5:94255818 G A 0.112043 -1.6351e-05
5:94256562 A G 0.044546 -8.1360e-05
5:94257081 A C 0.067737 3.3690e-05
5:94258186 C T 0.572048 4.6298e-04
5:94259682 T C 0.157711 -2.3064e-05
5:94260503 T C 1.562829 1.5057e-04
5:94262589 A G 0.273474 -1.9797e-06
5:94262643 T C 0.050882 2.1765e-05
5:94268707 T A 0.049746 -5.1439e-05
5:94269748 G A 0.153265 -1.5452e-05
5:94277497 G A 0.836358 1.1181e-05
5:94278154 T C 0.512457 3.6221e-05
5:94297145 G A 1.634546 2.6595e-06
5:94297348 C T 0.746417 -4.1495e-05
5:94299401 G A 0.039286 -2.2282e-05
5:94305796 T C 0.152353 -1.2201e-05
5:94306756 G A 0.271507 4.3920e-05
5:94314818 T C 0.071421 8.9635e-05
5:94321178 A G 0.343366 -2.7427e-05
5:94322109 C T 1.647302 1.3333e-05
5:94323708 G T 0.095421 -6.8798e-06
5:94327852 T C 1.554189 1.3040e-05
5:94329321 G A 0.026278 -1.6832e-05
5:94335664 A G 0.053783 -7.2929e-06
5:94347002 T C 0.168166 -6.8697e-06
5:94347049 T C 0.299953 -2.2339e-05
5:94352343 C T 0.038846 -1.8634e-05
5:94356478 T C 0.035746 -3.0680e-05
5:94361726 G A 0.032212 -7.6790e-06
5:94365306 A G 1.722466 1.3840e-05
5:94366398 T C 0.150483 -1.8913e-05
5:94372648 C T 0.044938 3.0571e-05
5:94375576 T C 1.405887 3.7926e-05
5:94381157 G A 0.051472 2.9837e-05
5:94381688 C T 0.052751 1.9752e-05
5:94385063 A G 0.586612 4.7259e-05
5:94388741 C A 0.128557 1.3914e-05
5:94406197 G A 0.199213 -3.5147e-05
5:94407103 A G 0.064787 -1.2052e-05
5:94408419 T C 0.158176 1.0408e-05
5:94414563 G A 0.049648 2.6412e-05
5:94423433 T C 0.104178 1.0045e-04
5:94424383 T C 0.076787 -1.6497e-05
5:94425114 C T 0.069321 -1.0726e-05
5:94431323 T C 1.263762 3.6981e-05
5:94432974 C T 0.023337 2.0294e-05
5:94439547 C T 1.437550 5.7311e-05
5:94439860 T G 1.757809 -1.4997e-05
5:94440486 C A 0.068620 3.1878e-05
5:94446289 A G 0.346922 -5.6345e-05
5:94449704 C T 1.642167 -6.0130e-06
5:94466137 G A 0.330867 1.9489e-05
5:94471757 T C 0.044337 -1.1197e-05
5:94472744 C T 0.563339 4.8581e-06
5:94484188 T C 0.068980 -1.0128e-05
5:94485500 G A 1.059924 2.5795e-05
5:94489899 G A 0.146319 6.2438e-06
5:94493938 G A 0.376883 4.1586e-05
5:94500250 C A 0.099446 -3.6429e-07
5:94502005 C A 0.617031 7.9524e-07
5:94502162 C T 0.094518 -2.9664e-05
5:94513346 T C 0.463751 1.3464e-05
5:94538849 C T 0.099524 -1.3595e-05
5:94569892 A G 0.269368 4.5161e-05
5:94572239 C T 0.131696 -3.7331e-05
5:94574446 C T 0.384539 -1.2005e-06
5:94578715 A C 1.712585 -2.0311e-05
5:94580286 A G 0.111225 3.0525e-05
5:94591674 C T 0.041488 1.9928e-05
5:94604981 T C 0.035405 1.0822e-05
5:94605372 T C 1.627266 -9.4729e-06
5:94610224 T C 1.321697 -2.6842e-05
5:94615156 A G 0.065377 -4.9569e-06
5:94643766 C T 0.210836 -1.2919e-05
5:94644440 C T 0.030546 -2.1283e-06
5:94652749 C T 1.599709 -1.4553e-05
5:94654658 T C 1.524379 -1.5374e-05
5:94663767 C T 0.024123 1.5965e-05
5:94669899 C T 0.051774 2.0763e-05
5:94671851 C T 0.210011 -2.5922e-05
5:94683773 A G 1.355928 -8.8734e-06
5:94692638 G A 0.024470 1.7738e-05
5:94709148 A G 1.359650 -2.0620e-05
5:94713903 G A 0.034672 1.5082e-05
5:94734511 G A 0.760403 -6.5350e-06
5:94735043 C G 0.801768 -1.2447e-05
5:94735667 T C 0.033208 3.8997e-06
5:94737617 G A 0.024396 2.2624e-05
5:94743198 G A 0.245362 6.7801e-06
5:94748607 G A 0.581483 4.0950e-06
5:94749787 T C 0.050356 -5.8957e-05
5:94752796 T C 0.436937 -3.1056e-05
5:94755636 C T 0.353217 -2.7554e-05
5:94756010 T C 0.059285 -8.2655e-07
5:94756496 G A 0.378619 -6.5588e-06
5:94756680 A C 0.371128 6.9062e-06
5:94756848 T C 0.020877 1.5124e-05
5:94757310 C T 0.548116 2.6497e-05
5:94759566 C T 0.379249 -6.6571e-06
5:94762306 A C 1.409263 -1.8543e-05
5:94764006 G A 0.172490 6.0149e-07
5:94765602 C G 0.157546 1.3783e-05
5:94786142 T C 0.244044 2.5056e-06
5:94790973 A G 0.149178 -5.0620e-05
5:94800234 T C 0.194204 8.7093e-07
5:94804396 C T 0.106742 1.3587e-05
5:94811454 T C 1.507514 -2.7271e-06
5:94814409 C G 0.091344 -1.2640e-05
5:94819150 A G 0.282819 3.5786e-05
5:94823402 T C 0.063920 -7.9288e-06
5:94824409 T C 0.020757 1.1310e-05
5:94826655 A C 0.269047 3.0552e-06
5:94837043 A G 0.031173 1.2560e-05
5:94853659 C T 0.061823 3.3091e-06
5:94854709 C G 0.054160 2.4144e-05
5:94861118 C G 0.278748 -4.9209e-06
5:94862658 T C 0.054945 -1.5599e-06
5:94866803 G A 0.053884 5.2154e-06
5:94903970 G A 0.025074 -1.7321e-06
5:94905843 G A 0.049898 2.1517e-05
5:94939193 G A 0.066173 -6.6787e-06
5:94949253 G A 0.732258 -3.2452e-06
5:94954709 C A 0.040326 -1.9825e-05
5:94955602 A C 0.391034 -2.4557e-05
5:94955783 G A 0.095005 -1.7444e-05
5:94957903 C G 0.326660 -3.1391e-05
5:94962981 G A 0.166349 -4.7307e-05
5:94975592 T G 0.718477 -2.1918e-06
5:94983529 T C 0.082671 1.3089e-05
5:94987683 A G 0.249279 3.6613e-05
5:94989702 A C 0.051450 -4.5757e-05
5:94991211 T C 0.073661 -6.5313e-07
5:94993788 G A 0.078007 -5.5568e-05
5:94994999 G T 0.076923 -5.4842e-05
5:94996752 C A 0.048918 3.7558e-06
5:94999986 A G 0.077559 -5.8691e-05
5:95003106 A G 0.056036 2.8409e-05
5:95005535 G T 0.029729 -7.2783e-06
5:95008129 C G 0.831337 3.8074e-05
5:95008736 A G 0.076845 -5.7625e-05
5:95011189 G A 0.030699 -5.7800e-06
5:95012827 C T 0.828124 3.4499e-05
5:95013018 T C 0.089841 -9.3717e-06
5:95014441 A T 0.128327 -2.5714e-05
5:95016145 T C 0.038031 -2.8368e-05
5:95017557 G A 0.116795 1.2132e-06
5:95017852 G T 0.082343 1.1255e-05
5:95018939 G A 1.024954 4.8863e-05
5:95021229 A G 0.076991 -5.7389e-05
5:95022534 T G 0.274633 -2.8465e-05
5:95033841 C T 1.096842 2.1523e-05
5:95034918 T C 0.137324 3.6221e-05
5:95044186 G A 0.756300 -1.6874e-05
5:95054121 A C 0.084391 -9.2227e-06
5:95059537 T C 0.086436 1.5283e-05
5:95062443 G A 0.051527 -3.7898e-06
5:95066296 G C 0.054053 -2.6399e-05
5:95066700 T C 0.038917 3.0335e-05
5:95079325 T C 0.075047 -5.6346e-05
5:95082636 T C 0.146409 -2.8662e-05
5:95085509 G A 0.042975 5.3295e-06
5:95091201 G A 0.811947 2.6267e-05
5:95095768 A G 0.054845 -2.0732e-05
5:95100569 A G 0.109082 2.6598e-05
5:95101019 A G 0.065147 -1.1711e-05
5:95105466 G A 0.025561 -2.7632e-06
5:95108891 C T 1.107031 -2.6317e-05
5:95112506 C T 0.048405 1.5473e-05
5:95112866 C T 1.058233 2.9985e-05
5:95115959 T C 0.184201 1.0202e-04
5:95116760 A C 0.106337 -1.0567e-06
5:95117215 G T 1.518524 4.9775e-05
5:95119842 A G 0.489633 -5.7257e-06
5:95122624 A G 0.043903 2.3376e-05
5:95125951 C T 1.337404 -4.8605e-06
5:95137427 T G 0.041459 -4.6572e-06
5:95139224 T C 0.514324 -4.4361e-07
5:95143598 T C 1.110897 3.9407e-05
5:95144589 T C 1.558626 3.5702e-05
5:95144618 A C 0.195889 8.4857e-05
5:95145133 G A 0.080532 1.1457e-05
5:95148129 G T 0.372945 3.0827e-05
5:95148260 A G 0.055728 -1.6950e-05
5:95150245 A G 0.762776 -2.7550e-06
5:95154174 T C 0.246099 4.1980e-05
5:95154210 G C 0.478974 -4.1537e-05
5:95159822 T G 0.647357 5.0931e-05
5:95160697 T C 0.268741 -4.1538e-06
5:95163833 G A 0.525473 1.0138e-05
5:95168422 A G 0.177735 -1.1086e-05
5:95177641 A G 0.375263 -1.3658e-07
5:95179960 C T 0.818662 1.4099e-05
5:95185444 T C 0.098086 3.5292e-06
5:95191079 C T 0.204149 -7.9873e-06
5:95193517 A G 0.223277 1.7263e-06
5:95194109 T C 0.021711 1.0923e-05
5:95194445 A G 0.039408 -2.2014e-05
5:95194571 C T 0.994787 7.6534e-06
5:95194593 T G 0.096469 -1.9312e-05
5:95196856 C T 0.715195 3.6887e-06
5:95197339 T C 0.204727 -2.4313e-05
5:95197615 A G 0.071106 -2.6613e-05
5:95203378 G A 1.386601 -9.0618e-06
5:95205343 T C 0.071119 -2.3017e-05
5:95206522 C T 0.028541 2.3420e-05
5:95209382 T C 0.965412 -1.8347e-06
5:95209557 G A 1.561891 -2.2809e-05
5:95236474 T G 0.027054 7.0019e-06
5:95239573 T C 0.069175 -7.3913e-06
5:95245985 A G 0.070938 -1.1626e-05
5:95252594 A C 0.532689 2.0448e-05
5:95254530 T C 0.102876 8.7073e-06
5:95257088 G A 0.030809 1.8416e-05
5:95259832 A G 0.035386 -2.6359e-05
5:95274207 C T 0.035117 7.1717e-07
5:95277555 G A 0.414242 -1.6852e-05
5:95289291 T C 0.030319 -1.7760e-05
5:95294462 A G 0.040771 1.6820e-05
5:95302526 G A 0.041969 -8.3525e-06
5:95304235 G A 0.034886 -5.3761e-06
5:95323166 A G 0.033510 -1.9721e-05
5:95323806 C T 0.067432 -1.3387e-05
5:95325513 C G 0.040953 -1.5732e-05
5:95335751 G T 0.089857 1.3164e-04
5:95344171 G T 0.026963 -1.6605e-05
5:95356862 A G 0.083574 1.9587e-05
5:95357625 A G 0.111553 -3.6775e-05
5:95360775 G T 0.026424 -3.8081e-06
5:95371268 C T 0.027330 -6.9192e-06
5:95383587 A G 1.237640 1.1221e-05
5:95391247 T G 0.039778 -2.6050e-07
5:95393883 C T 0.189858 9.7884e-07
5:95407894 T G 0.603409 9.4150e-06
5:95409805 A C 0.044727 1.6389e-05
5:95414355 T C 0.041215 -8.6279e-06
5:95423823 C A 1.277654 1.3329e-05
5:95430519 T C 0.085047 1.9910e-05
5:95432672 C T 0.130249 9.3654e-06
5:95445781 G A 0.239529 -9.9499e-06
5:95445855 G A 0.039777 3.0398e-05
5:95450948 T C 0.075222 -1.2757e-06
5:95453868 A G 0.045980 2.4891e-05
5:95454090 G T 0.045627 5.6304e-07
5:95486770 G T 0.650314 -5.3039e-06
5:95519405 A G 0.057922 4.8964e-06
5:95539448 T C 1.378022 2.1135e-05
5:95542726 A C 0.613984 -2.2828e-05
5:95548515 T C 0.138649 1.0631e-05
5:95584430 G A 0.058123 6.4866e-06
5:95595960 T C 0.023636 -5.0075e-06
5:95601564 T C 0.078338 -3.3665e-06
5:95603633 G A 0.028583 5.3627e-05
5:95619141 A G 0.653771 3.5490e-05
5:95627011 G A 0.023263 -9.0836e-06
5:95662100 C T 1.836972 -1.2875e-05
5:95665720 G A 0.077841 5.9351e-05
5:95669854 G A 0.133102 1.4234e-06
5:95709799 G A 0.027804 3.6729e-06
5:95717619 G A 0.163567 1.9243e-05
5:95720575 G A 0.764340 3.6100e-05
5:95728974 C G 0.536658 -1.2212e-05
5:95732457 T G 1.303303 2.7279e-05
5:95751785 C T 0.101912 -1.1375e-06
5:95757293 G A 0.036249 -5.1457e-06
5:95762477 G A 0.564985 -1.4665e-05
5:95767920 C T 0.437593 9.6160e-06
5:95770421 G A 1.964763 2.5949e-06
5:95771295 A G 1.704338 2.2485e-05
5:95773631 G C 0.845632 1.3522e-05
5:95775511 A G 0.040479 -1.4538e-05
5:95778610 A G 0.105174 -8.4258e-06
5:95778740 G A 0.461917 1.3420e-05
5:95781172 C A 0.149772 4.2701e-05
5:95782351 G A 0.341604 1.2375e-05
5:95782532 C T 0.039859 4.8924e-05
5:95782574 T C 0.744829 3.0642e-05
5:95797956 G A 0.302391 1.7775e-05
5:95800821 A G 0.025889 -8.6220e-06
5:95803109 C T 0.157471 2.0947e-05
5:95808174 C T 0.849141 1.9140e-05
5:95811247 A G 0.040200 -1.3950e-05
5:95811614 A G 0.298210 3.5517e-06
5:95812518 T C 0.081977 1.0566e-05
5:95813846 T C 0.069776 3.2126e-06
5:95817504 T C 0.431127 1.0088e-05
5:95820296 C T 1.415378 9.9474e-06
5:95822590 C T 0.424827 -7.1393e-06
5:95822732 T C 0.299603 5.9026e-05
5:95824009 T C 1.898970 2.1417e-05
5:95824463 T C 0.058749 -6.9099e-06
5:95824667 G A 0.373669 -2.8622e-05
5:95825444 G A 0.274720 2.3213e-05
5:95837832 A G 0.072330 -6.9041e-06
5:95839197 A G 0.076141 -3.7512e-06
5:95848076 C T 1.216412 4.4304e-07
5:95850250 C A 0.793673 -9.9486e-06
5:95851693 T G 0.352714 -2.9138e-05
5:95861207 A C 0.099267 -1.9893e-05
5:95869552 C T 1.244956 2.0367e-05
5:95870876 A G 0.044435 1.9412e-05
5:95870959 A G 0.036821 1.5392e-06
5:95881498 T C 1.245021 1.7772e-05
5:95882162 G A 0.266560 1.5144e-05
5:95884582 G A 1.600072 -1.7121e-05
5:95898347 G A 0.746654 -1.5786e-05
5:95899121 C T 0.978506 -3.1154e-05
5:95903388 A C 0.781293 -2.7533e-05
5:95906139 G T 0.575693 1.7671e-05
5:95914718 C A 0.052073 -1.3239e-05
5:95916640 C T 0.081198 -2.5677e-05
5:95920426 T G 0.062528 -2.9884e-05
5:95924552 C T 0.679186 1.1671e-06
5:95926387 G A 0.065517 8.3577e-06
5:95938012 G A 0.141057 -3.8679e-06
5:95943979 C T 0.075745 2.0537e-06
5:95944144 G A 0.032218 3.8534e-06
5:95949002 C T 0.329666 -4.8243e-05
5:95949727 T G 0.049931 -4.7761e-05
5:95955579 C T 0.217733 1.6461e-05
5:95960740 G T 0.234978 -3.3309e-05
5:95961773 T C 0.956782 1.7059e-05
5:95962453 C T 0.646088 -2.2859e-05
5:95962712 T C 0.086952 3.8906e-06
5:95962896 A G 0.048584 -4.6599e-05
5:95965197 T C 0.029209 2.6180e-05
5:95965235 G A 0.466026 1.2461e-06
5:95969427 G A 0.063758 1.0183e-05
5:95970154 G T 1.243054 -2.7442e-05
5:95972703 A C 0.166608 1.6961e-05
5:95974345 T C 0.596232 -5.6834e-05
5:95975953 A G 0.022516 4.9322e-06
5:95977747 G A 0.587660 -1.0632e-05
5:95979150 C T 0.037395 -3.1729e-06
5:95980906 T C 0.021585 -2.4315e-05
5:95982245 T G 0.236494 1.6683e-05
5:95982675 C A 0.149594 -3.4241e-05
5:95995559 G A 0.291284 2.3140e-05
5:95995733 T G 0.307620 3.0415e-06
5:96000795 A C 1.056013 4.9874e-05
5:96002020 G A 0.434675 6.3127e-06
5:96015057 C T 0.531527 5.3876e-05
5:96021928 G A 0.184379 8.5301e-06
5:96034874 T C 0.118726 -5.2809e-06
5:96039025 C T 1.007384 -1.5725e-04
5:96048605 A G 0.027586 1.7115e-05
5:96053344 C T 0.722602 -1.4259e-04
5:96055874 G A 0.131151 1.5832e-05
5:96066652 T C 1.468305 -3.8906e-05
5:96076487 A G 0.654930 -1.1909e-04
5:96082494 T C 1.877619 -2.5281e-05
5:96086334 C G 0.795734 -9.3584e-05
5:96089976 G A 0.630557 3.9016e-05
5:96101944 G A 1.276074 -8.1657e-06
5:96109244 A G 0.766323 -2.5013e-05
5:96111371 A G 0.620508 -6.5620e-05
5:96112083 G T 0.719908 -1.1179e-04
5:96114493 C T 0.508702 5.2733e-05
5:96118866 T C 0.444402 -3.3846e-05
5:96120259 T C 1.455454 -4.1845e-05
5:96124330 C T 1.329185 -1.1778e-05
5:96129512 G A 1.580156 8.7042e-06
5:96129543 T C 0.133754 3.2219e-05
5:96130836 C T 0.464241 1.2748e-05
5:96131483 T G 0.457989 -2.9695e-05
5:96135466 C T 0.025288 -1.9134e-05
5:96138350 G A 0.063686 -3.2096e-06
5:96139250 G C 1.446564 -1.5634e-05
5:96139464 T C 0.090987 1.0702e-05
5:96139595 A G 0.251048 2.9761e-05
5:96156956 A C 1.450641 -9.0288e-06
5:96168173 T C 0.069954 9.9615e-06
5:96169897 C T 0.152083 -2.1451e-05
5:96189625 T C 0.123205 4.5995e-05
5:96198202 A G 0.510309 -3.8453e-05
5:96199493 G A 0.234988 -9.3323e-05
5:96202072 A G 0.070402 -2.0575e-05
5:96203339 C T 0.043358 -2.6584e-05
5:96204899 C G 0.165180 3.9167e-05
5:96207276 T C 0.033234 1.1394e-05
5:96213333 C A 0.945064 -5.2531e-05
5:96215680 T C 0.207243 -3.3123e-05
5:96221889 G A 1.037301 -2.8378e-05
5:96228072 T C 0.067792 -2.8753e-05
5:96236144 A G 0.144222 2.3006e-05
5:96238694 G A 0.075485 -1.4303e-07
5:96244549 T C 1.123741 -2.0746e-05
5:96254817 A G 1.006699 2.1630e-05
5:96302572 T C 0.121699 7.9712e-06
5:96315320 G C 0.041436 -1.2789e-05
5:96322360 A G 0.112744 -1.7361e-05
5:96328598 T C 0.063372 -1.1420e-05
5:96333460 G A 0.032293 -9.7277e-06
5:96337425 C T 0.075693 3.4346e-06
5:96349545 G A 0.026278 -1.2775e-05
5:96350088 A G 1.113588 -2.8163e-05
5:96350710 A G 0.144355 2.9258e-05
5:96352068 T C 0.930676 -4.0216e-05
5:96353858 G A 0.081590 1.4382e-05
5:96359943 C G 0.480869 1.0126e-05
5:96361533 G A 0.094574 4.7698e-06
5:96363459 G A 0.185538 1.3972e-05
5:96367647 G T 0.030277 -1.1626e-06
5:96368857 G C 0.033679 -6.3965e-06
5:96369780 A G 0.039670 -2.1321e-05
5:96381207 C T 0.645205 -8.3296e-06
5:96382835 C T 0.105629 -8.8123e-07
5:96384880 G A 0.108936 6.7964e-06
5:96396230 T C 0.315274 -7.8932e-05
5:96409001 A G 0.066582 4.8671e-05
5:96417188 T C 0.095664 2.2661e-05
5:96425648 A G 0.078364 2.4474e-05
5:96433663 A C 0.405845 4.6173e-06
5:96441576 G A 1.066663 2.1450e-05
5:96446513 G A 0.319490 1.3328e-05
5:96447637 A G 0.055598 5.1239e-07
5:96449419 T C 0.066705 -1.0115e-05
5:96467756 T G 0.819555 2.8864e-05
5:96477201 G A 0.188793 1.1967e-05
5:96478001 G A 0.125876 1.8254e-06
5:96481475 T G 0.550745 3.6063e-05
5:96482585 G A 0.114740 -2.6250e-05
5:96483480 C T 0.657715 -3.4381e-05
5:96484813 T C 0.061921 -5.4339e-06
5:96486033 G C 0.103535 -1.6608e-05
5:96496437 T C 0.043731 3.0149e-05
5:96496663 G A 0.030316 -2.6034e-05
5:96503378 C T 0.186278 -2.0663e-05
5:96503523 T C 1.212290 1.4631e-05
5:96504085 A C 0.131122 3.2831e-05
5:96506959 C T 0.028060 4.4563e-05
5:96507204 C T 0.127843 1.9320e-05
5:96508998 C T 0.186739 1.9365e-05
5:96513471 C G 0.842506 1.5339e-05
5:96518792 G T 1.027810 2.7694e-05
5:96521575 G A 0.270832 -3.1090e-05
5:96523921 T G 0.870621 -4.9647e-05
5:96530356 A G 1.945064 -1.7634e-05
5:96532954 C T 0.695412 1.9020e-05
5:96551218 G A 0.036340 2.6807e-05
5:96551798 G A 0.080217 -1.2800e-05
5:96576951 G A 0.139262 4.6122e-05
5:96578141 A G 1.055493 -5.9939e-05
5:96589689 G T 0.075904 -4.0076e-05
5:96611829 G T 1.091821 -6.1375e-05
5:96622858 C A 0.062732 2.5974e-05
5:96623059 A C 1.087462 -7.3110e-05
5:96623461 T C 0.045098 -1.2453e-05
5:96682736 G A 1.751477 -4.7157e-05
5:96690679 C T 0.656864 2.2535e-05
5:96691142 G A 0.084177 -1.8734e-05
5:96695856 A G 0.149052 4.6315e-05
5:96696269 T C 0.075699 4.9256e-06
5:96702380 C T 0.962949 2.7508e-05
5:96720876 T C 0.040206 -3.9441e-05
5:96727494 A G 0.050940 2.6662e-06
5:96735111 T G 0.039401 -1.7029e-05
5:96738010 G T 0.094639 -7.6645e-06
5:96746530 A G 0.044198 -1.0466e-05
5:96757038 G A 1.854000 -6.0739e-05
5:96762606 A C 0.046506 2.2661e-05
5:96768365 T C 0.133728 3.9099e-05
5:96772097 C A 0.070197 2.7432e-05
5:96783771 A G 0.106538 1.1089e-05
5:96794135 A G 0.149675 1.0631e-05
5:96795588 T G 0.137743 4.0379e-05
5:96797190 G A 0.966500 -1.2774e-05
5:96803947 A T 0.031251 3.2530e-05
5:96807020 A G 0.036548 1.3918e-05
5:96814955 C A 0.259462 3.9752e-05
5:96823754 C T 1.258141 1.0289e-05
5:96837792 A G 0.123916 -2.4618e-05
5:96837840 A G 0.072048 1.3429e-05
5:96844712 A G 0.031351 5.5146e-06
5:96846039 T C 0.088962 -2.1270e-05
5:96849066 T C 0.055195 3.2881e-05
5:96856849 C T 0.652973 -1.8252e-05
5:96869270 C A 0.050953 1.0563e-05
5:96873712 T C 0.081019 1.9004e-05
5:96874713 C A 0.079130 6.1245e-05
5:96879706 A G 0.039976 -2.0209e-05
5:96880199 T G 0.059700 4.3423e-07
5:96886257 A G 0.046107 -3.9969e-06
5:96892962 C T 0.050164 2.5398e-05
5:96893164 C T 0.224842 7.9908e-05
5:96898084 A C 1.937450 3.8953e-05
5:96899178 A C 0.044234 1.8220e-05
5:96911057 C T 0.041634 1.7434e-05
5:96923746 T C 0.054364 2.0027e-06
5:96944954 A C 0.158633 1.1841e-05
5:96946900 T G 0.658682 2.6592e-05
5:96959668 A C 0.254635 1.6971e-04
5:96965140 T C 0.052897 -4.6479e-06
5:96975813 A G 0.304046 1.1977e-04
5:96982033 C T 0.030271 -1.5280e-05
5:96995977 C A 0.088507 -2.5675e-06
5:97003076 T C 0.045691 -3.9330e-06
5:97008015 T C 0.069331 -1.4498e-06
5:97024234 A C 0.049655 -1.2463e-05
5:97028295 G A 0.256407 1.4626e-04
5:97028930 T G 0.144059 -2.0466e-05
5:97030684 A G 0.119479 -5.8638e-05
5:97046298 G T 0.337469 8.6558e-06
5:97047653 C T 0.690501 -1.4206e-05
5:97096543 A G 0.022834 2.3213e-05
5:97099400 A G 0.038132 5.0860e-06
5:97102051 A G 0.047256 -6.5290e-06
5:97108520 A G 0.074781 -6.2518e-06
5:97123502 C A 0.059373 -2.7035e-05
5:97132979 T A 0.072765 -3.8197e-05
5:97155897 T C 0.146130 -3.0041e-05
5:97164784 T C 0.319970 -2.5780e-05
5:97168707 G T 0.330003 4.7289e-05
5:97168753 T C 0.207230 -4.7574e-07
5:97176667 C T 0.214283 -2.9008e-06
5:97177216 T C 0.041008 -4.3988e-06
5:97207542 A T 1.915868 3.0475e-05
5:97218608 T C 0.034273 -1.2118e-05
5:97220586 G C 0.385890 9.5928e-06
5:97220715 G A 0.370972 -2.0274e-06
5:97228759 A C 0.129164 8.5346e-06
5:97231215 C A 0.045302 4.0423e-05
5:97242130 C T 0.150132 5.9264e-06
5:97248228 G A 0.241265 -8.2815e-06
5:97250387 C A 0.079825 4.3503e-05
5:97253239 C T 1.696408 2.3295e-05
5:97255031 G A 0.092425 -2.0375e-05
5:97258619 A G 0.126168 1.6000e-05
5:97260358 T C 0.943646 2.9105e-07
5:97267745 A C 0.117866 -1.6798e-05
5:97272429 A G 0.128992 -1.9454e-05
5:97274516 T A 0.047704 -6.0310e-06
5:97275144 T C 0.047246 2.0548e-05
5:97280258 C T 0.074378 -3.6581e-05
5:97281641 C T 0.157322 3.5422e-06
5:97287007 C T 0.294630 -2.3658e-05
5:97289631 A G 0.068256 -1.4141e-05
5:97299955 C T 0.072823 -2.3326e-05
5:97303177 T C 0.049937 3.3990e-05
5:97307415 T C 0.048259 1.7922e-06
5:97312359 C T 0.036506 8.6537e-06
5:97313447 A G 0.135293 2.8658e-05
5:97314941 G C 0.080555 7.7880e-06
5:97315918 C T 0.401291 -9.2399e-05
5:97319897 T G 1.616412 -1.8022e-05
5:97320584 C T 0.091058 8.0735e-06
5:97333442 C A 1.148789 1.1575e-05
5:97335138 T G 0.024298 5.8336e-06
5:97370373 A C 1.748971 -2.6337e-06
5:97374425 A G 0.458593 -1.2726e-05
5:97393861 G T 0.038619 2.4515e-05
5:97395251 G A 0.763116 -1.0231e-05
5:97405555 G A 0.075306 -1.2690e-05
5:97409986 G A 1.377697 6.0282e-05
5:97413587 T C 0.376581 4.5352e-05
5:97422980 A G 0.065108 -2.1932e-05
5:97426221 G T 0.037918 1.5296e-05
5:97427722 A G 0.287691 -1.3907e-04
5:97429223 A G 0.866795 -2.8495e-05
5:97436504 C T 0.470122 2.1121e-05
5:97438100 C T 0.053556 2.7062e-05
5:97438170 G A 1.881274 -1.1906e-05
5:97440378 G T 0.461186 -1.6389e-06
5:97442778 A G 0.061343 8.1454e-05
5:97458290 T C 1.375104 -9.0638e-06
5:97464725 T C 0.188027 5.5593e-06
5:97466217 G A 0.461096 3.5903e-07
5:97467980 A G 0.488403 3.4431e-05
5:97469962 T C 1.085605 1.0145e-05
5:97471161 G C 0.327991 -3.8050e-05
5:97490300 G T 0.167485 1.6857e-05
5:97494310 C T 0.203357 -5.6985e-06
5:97494525 C T 0.775876 -1.8094e-05
5:97501534 T G 0.066929 1.0496e-05
5:97504067 C T 0.040485 -6.5284e-06
5:97509841 A G 0.999766 -3.5926e-06
5:97516083 A G 0.106012 7.8478e-05
5:97523432 T C 0.108936 1.1505e-06
5:97529795 C T 0.063423 1.7724e-05
5:97535456 A C 0.109449 -1.8754e-05
5:97536374 T C 0.263873 5.6558e-05
5:97541753 G A 0.032572 4.8607e-05
5:97552565 A G 0.063894 -8.2093e-06
5:97555748 G A 1.036499 -2.4686e-05
5:97556310 G A 0.037700 -2.4989e-05
5:97557570 T C 0.089371 9.7985e-06
5:97562462 T C 0.032436 1.9962e-05
5:97595439 T G 0.677108 2.3051e-05
5:97598302 G T 0.707460 4.5969e-05
5:97599553 G A 0.030222 -1.5942e-05
5:97618945 A G 0.129609 1.2102e-05
5:97620499 T C 0.793247 2.6804e-05
5:97631917 T G 0.046159 -2.3971e-05
5:97641526 G A 0.061989 5.6820e-05
5:97643260 T G 0.020221 1.3277e-05
5:97644418 T C 0.098878 -3.7218e-05
5:97645397 A G 0.073771 -3.9846e-05
5:97655286 T G 0.702523 2.0671e-05
5:97666244 A G 0.063920 1.2057e-05
5:97666247 G C 0.076540 -3.6883e-05
5:97676442 T G 0.027911 2.7727e-05
5:97676924 A G 0.061593 -2.0967e-05
5:97678165 A G 0.022078 -1.2304e-05
5:97678414 C T 0.342727 -8.7014e-05
5:97678639 C A 0.097167 -1.3472e-05
5:97697405 A G 0.064683 1.3979e-05
5:97698633 A C 0.076241 -3.5148e-05
5:97703974 C A 0.214367 -3.7120e-06
5:97713409 T C 0.068786 1.5260e-05
5:97725030 C G 0.049950 -2.8103e-05
5:97725473 T G 0.101630 -3.0867e-07
5:97726158 C T 0.025752 -9.1787e-06
5:97734875 T G 0.085524 -5.1734e-05
5:97740418 A G 0.047684 5.3465e-06
5:97741969 C T 0.119846 -2.1411e-05
5:97744742 C T 0.084963 -5.5253e-05
5:97750284 C T 0.109177 7.8504e-06
5:97752911 A G 0.043260 -1.2547e-06
5:97753575 C T 0.032689 1.1149e-05
5:97756423 T C 0.753450 2.6111e-05
5:97761827 C A 0.096223 2.7090e-05
5:97763960 C T 0.869132 2.8125e-06
5:97768077 T C 0.031650 -3.9293e-05
5:97774510 T C 0.111322 -1.2732e-04
5:97782637 G A 0.035905 1.2235e-05
5:97784526 C A 1.100802 -1.5263e-05
5:97789124 C T 0.356018 -2.4657e-05
5:97793130 G A 0.150467 -3.9661e-06
5:97802757 C T 0.495391 -5.6941e-05
5:97809841 C T 0.046100 -5.8977e-06
5:97815313 C A 0.587965 1.7716e-05
5:97822563 C T 0.589267 -3.3859e-06
5:97823701 G T 0.054786 -1.4247e-06
5:97825775 A G 0.097320 -5.9855e-05
5:97825878 C T 0.068166 -1.5815e-05
5:97836794 C T 0.214202 4.6161e-05
5:97844662 G T 0.105879 4.1943e-05
5:97861867 A C 0.059227 7.9998e-06
5:97861982 T C 0.800479 2.8351e-05
5:97871579 C T 0.035194 9.6039e-06
5:97871617 C T 0.769030 1.7134e-06
5:97878949 T C 0.150223 -3.8192e-06
5:97892515 T C 0.795698 3.5752e-05
5:97894468 A G 1.568243 3.5570e-05
5:97901912 G A 0.885669 2.1795e-05
5:97904330 C A 1.573894 2.6357e-05
5:97917723 T G 0.022834 3.7838e-05
5:97942014 A G 0.312248 3.8715e-05
5:97946068 G A 0.057420 2.9037e-05
5:97957087 C T 0.021851 2.6285e-05
5:97959361 G A 1.079649 -1.6568e-05
5:97971735 G A 0.039862 -1.7112e-05
5:97973326 A G 0.329876 8.9302e-06
5:97977764 G A 0.024866 -2.1797e-05
5:97981104 T C 0.200771 5.6851e-05
5:97989261 G A 0.212959 -5.1944e-06
5:97992039 A G 0.044653 1.8385e-06
5:97999417 T C 1.972261 2.4237e-06
5:98004209 A G 0.146643 1.7068e-05
5:98034406 C T 1.681542 1.9385e-05
5:98060780 C T 0.143332 3.0469e-06
5:98063710 A G 0.183344 -9.5379e-06
5:98068816 A G 0.029832 4.8530e-06
5:98076517 C A 1.185184 -3.4439e-05
5:98077650 G C 0.476383 2.2313e-05
5:98086976 A G 0.121439 8.3032e-06
5:98087319 C T 0.142157 6.4244e-06
5:98104135 A G 0.116158 3.1739e-06
5:98105883 T G 0.144196 1.6070e-05
5:98125530 G T 1.007573 3.8044e-05
5:98127761 C T 0.090474 -1.3182e-05
5:98131350 G A 0.293286 3.2105e-05
5:98134958 C T 0.180461 -1.0903e-05
5:98151540 G A 0.139541 9.8133e-06
5:98212973 C A 0.102500 4.1946e-05
5:98215708 T C 0.391843 5.2665e-06
5:98215928 C T 0.040372 7.6070e-06
5:98228403 A T 0.029774 -8.9450e-07
5:98239894 A G 0.068295 3.1507e-05
5:98240022 G T 0.553692 5.6298e-06
5:98251305 G A 0.149123 4.6252e-06
5:98256096 C A 0.054053 -2.7576e-05
5:98258743 G T 0.030832 1.1896e-05
5:98262300 C T 0.082343 -1.6453e-05
5:98263569 G T 0.342480 -2.9009e-05
5:98265289 T C 0.099757 2.0450e-05
5:98273404 A G 0.038706 -5.3055e-07
5:98283180 T C 0.022380 -5.1513e-07
5:98287989 T C 0.092649 -1.3304e-05
5:98288081 G A 0.045471 3.3241e-05
5:98294885 A G 0.168913 4.0100e-05
5:98298680 C A 0.028888 4.5896e-05
5:98311147 G A 0.038499 1.0546e-05
5:98327315 G A 0.646942 -9.7539e-06
5:98332939 C T 0.125743 4.9209e-06
5:98358852 G T 0.149490 1.0537e-05
5:98363563 C T 0.067588 1.8285e-05
5:98365881 G A 0.282922 7.7916e-06
5:98368912 T C 1.977305 5.4509e-07
5:98383404 G T 0.478922 -7.6835e-06
5:98389496 A G 0.017725 4.3278e-05
5:98393900 T C 0.025743 -2.5833e-05
5:98396917 G A 0.052108 2.4520e-05
5:98400941 T C 0.029699 8.2275e-06
5:98402240 T C 0.713514 -1.2067e-05
5:98405772 A C 0.092344 -1.8361e-05
5:98425008 C G 0.092821 -1.7232e-05
5:98427828 C T 0.541634 3.5427e-06
5:98441938 G A 0.049603 -3.3445e-05
5:98446441 A G 0.142784 -1.3092e-05
5:98447682 G A 0.446324 1.2755e-05
5:98456006 G A 0.662369 1.7744e-06
5:98464020 G A 0.031874 7.2851e-06
5:98464494 C T 1.094749 -1.4109e-05
5:98474052 C A 0.218279 -9.7145e-07
5:98474346 C T 0.059564 -4.2356e-05
5:98476965 A G 0.058302 2.8209e-06
5:98491724 G A 0.466149 1.0479e-05
5:98500425 A C 0.146234 -8.7282e-06
5:98501660 A C 0.060908 3.2492e-06
5:98504174 G A 0.549976 -3.0101e-05
5:98506380 G A 0.058756 1.2976e-05
5:98512240 T C 0.524250 1.9217e-05
5:98516421 G A 0.041511 -5.8919e-06
5:98536116 A G 0.189579 -1.8711e-05
5:98536707 T C 0.032358 1.8282e-05
5:98555131 G T 0.496832 -3.0597e-05
5:98579478 A G 0.093470 2.1288e-05
5:98579964 G C 0.569191 3.1016e-06
5:98582099 C T 0.569363 -2.6418e-07
5:98584380 A G 0.033744 4.8959e-06
5:98590119 A C 0.051183 -1.4796e-05
5:98592063 T G 0.047493 -8.4154e-07
5:98599667 A G 0.026057 8.4449e-06
5:98607805 G A 0.071515 1.2741e-05
5:98612698 C T 0.475916 8.6801e-06
5:98614705 T G 0.034484 -4.1352e-05
5:98618694 G A 0.284883 3.2404e-06
5:98621024 A G 0.032082 -1.7860e-05
5:98637678 A G 0.026976 -1.6773e-05
5:98638997 C T 1.582188 7.6342e-06
5:98641445 G A 1.132790 -7.6886e-06
5:98646301 C T 0.065442 -1.2831e-06
5:98652634 C T 0.038226 6.5209e-06
5:98659635 G C 0.032981 1.4235e-05
5:98672806 T G 0.020984 -2.2744e-05
5:98683595 C A 0.233297 -5.2519e-06
5:98689273 A G 0.034107 9.5381e-06
5:98689365 A G 0.033419 1.6833e-05
5:98690757 T G 0.049957 -4.0464e-05
5:98693715 T C 0.294007 5.9769e-06
5:98694849 C A 0.883498 1.4305e-05
5:98695462 T G 0.041368 1.0625e-05
5:98699776 G A 0.051131 1.4712e-05
5:98700034 G A 0.425658 1.1138e-05
5:98701200 C T 0.021744 -1.8976e-05
5:98701882 G A 0.034179 -2.7160e-05
5:98713441 G A 0.021452 -2.1927e-05
5:98713939 T C 0.063154 -2.9373e-05
5:98722808 T C 0.037720 1.9975e-06
5:98725123 C A 1.141255 1.5200e-05
5:98734451 G A 0.029514 -4.6628e-07
5:98773928 C T 0.294400 1.4901e-06
5:98774818 T G 0.413551 7.5755e-08
5:98776667 C T 0.072934 2.1331e-05
5:98778427 A G 0.063547 -2.8503e-05
5:98779530 C T 0.424074 1.8106e-05
5:98781103 T C 0.866934 -1.6241e-05
5:98798840 T G 0.167614 -1.7110e-05
5:98803107 A G 0.039122 7.5483e-06
5:98844155 A G 1.577218 -1.6372e-05
5:98879881 T C 0.050512 -1.0042e-05
5:98880299 G A 0.032997 2.3274e-05
5:98884847 A G 0.762328 -6.1991e-06
5:98888354 G T 0.097910 3.0954e-05
5:98902548 C A 0.034672 -1.1012e-05
5:98907993 T G 0.113094 1.1360e-05
5:98909286 G A 0.059983 -4.3683e-06
5:98922654 T C 0.351737 -5.8324e-06
5:98948530 G A 0.077027 1.5393e-05
5:98950751 A G 0.097462 1.7582e-05
5:98951090 C T 0.068860 -9.6545e-06
5:98957078 T C 0.107239 -2.0311e-05
5:98966820 C A 0.029391 -1.7208e-05
5:98972796 C T 0.229694 1.2217e-05
5:98984361 G A 0.263220 1.0731e-06
5:98996541 C A 1.219340 3.2371e-06
5:98998326 C T 0.405806 -2.8821e-05
5:99003698 C T 0.188397 -9.5385e-06
5:99007280 T C 0.048791 3.4252e-05
5:99022902 T C 0.028706 -2.6741e-06
5:99029891 C T 0.080172 8.1816e-06
5:99032873 G A 0.370965 -3.8363e-05
5:99033369 C A 0.058545 -4.3545e-05
5:99041400 G A 0.041089 -7.1787e-06
5:99052298 T C 0.507923 3.0696e-05
5:99079537 C T 0.050106 2.2877e-05
5:99087039 C T 0.282468 -7.7663e-06
5:99090990 C T 1.163551 -6.7159e-06
5:99091447 A G 0.210842 -7.4384e-06
5:99107961 A G 0.893514 -1.3196e-05
5:99108110 G A 0.030063 -7.7926e-06
5:99109148 C T 0.063628 2.7438e-05
5:99119098 G A 0.026807 -4.1443e-05
5:99120619 A C 0.021302 -1.5491e-05
5:99122175 C T 0.039677 -8.6941e-07
5:99127979 T C 0.113296 -3.9271e-06
5:99153556 A G 0.034588 5.7537e-06
5:99156362 A C 1.090166 -2.1744e-05
5:99160474 T A 1.928864 1.9506e-06
5:99168728 A G 0.117687 3.4215e-06
5:99181335 T C 0.592730 2.8578e-06
5:99199604 T C 1.350705 3.9283e-07
5:99209275 T C 0.384251 -2.8180e-05
5:99221814 A G 0.259702 2.5640e-05
5:99226983 A G 1.060609 2.1885e-06
5:99236726 G T 0.423937 -2.9730e-05
5:99236958 T C 0.035370 1.5977e-05
5:99240242 T C 0.026006 -5.1212e-06
5:99242297 C T 1.112857 -1.5307e-05
5:99242635 A C 0.100737 -5.9683e-06
5:99246595 G T 0.056276 -3.3022e-05
5:99249466 G A 0.317598 -6.3345e-06
5:99256724 A G 0.504836 -6.8836e-06
5:99260268 T C 0.144507 -9.7185e-06
5:99260992 C A 0.164128 -3.4604e-06
5:99263712 C T 0.547373 -4.4504e-05
5:99267338 T C 0.211761 -9.5515e-06
5:99268199 A G 0.880638 1.7849e-05
5:99281263 G A 0.670484 -2.6894e-05
5:99288276 G T 0.132426 -6.7388e-06
5:99298972 C T 0.264879 1.5237e-06
5:99302260 G A 0.527450 -1.3166e-05
5:99302463 T C 0.032471 1.1890e-05
5:99303189 A G 0.640905 -1.2190e-06
5:99319915 A G 0.051258 1.4917e-05
5:99324392 C T 0.524626 6.3455e-06
5:99332696 T C 0.692270 2.1347e-05
5:99332825 A G 0.051615 2.8238e-05
5:99338518 A C 0.025915 3.4652e-05
5:99342047 G A 0.691825 2.3649e-05
5:99361213 C T 0.023870 -2.7360e-05
5:99366518 T G 0.401233 5.7646e-06
5:99373262 T C 0.603354 8.0070e-07
5:99378967 T G 0.050651 -4.2885e-07
5:99381476 T C 0.561317 2.5572e-07
5:99383230 G A 1.784094 3.7139e-05
5:99390611 A G 0.197583 7.4378e-07
5:99451179 A G 0.759043 6.6115e-06
5:99453826 T C 0.050671 1.6972e-05
5:99456343 A G 0.197382 -8.0377e-07
5:99456551 C A 0.561284 5.9211e-06
5:99463453 T C 0.099069 2.0750e-05
5:99475660 C A 0.216919 -4.5749e-06
5:99511172 A G 0.189138 -5.9151e-06
5:99525220 T G 0.025438 2.5157e-05
5:99527221 C T 0.074995 1.0191e-06
5:99534276 C T 1.769618 2.7150e-05
5:99535340 G C 0.101328 2.5223e-05
5:99543074 C G 0.088751 -3.9016e-06
5:99547533 T C 0.025645 -6.2693e-06
5:99578846 G A 0.022740 -1.7059e-05
5:99579877 G T 0.050859 -1.3058e-05
5:99583971 C T 0.123705 2.9638e-05
5:99588620 A G 0.088368 5.9268e-07
5:99588701 T C 0.554312 -4.1379e-06
5:99596650 A T 0.230541 -1.6785e-05
5:99602374 A G 0.176985 -2.2803e-05
5:99604267 A G 0.048814 -3.3766e-05
5:99612805 G A 1.075118 1.6791e-05
5:99614326 T C 0.069691 -7.3074e-07
5:99628150 G A 0.067568 -1.0560e-05
5:99636009 C T 0.631164 -1.3239e-05
5:99636587 A C 0.181072 -1.5520e-05
5:99639957 A G 0.027547 3.2622e-05
5:99654495 C T 0.928942 7.5768e-06
5:99662193 C T 0.140586 -6.0503e-06
5:99699931 A G 0.639071 1.0192e-05
5:99739406 T C 0.261614 4.6658e-06
5:99741222 A G 0.028888 3.5013e-05
5:99742932 T C 0.056993 -9.5833e-06
5:99743919 T C 0.116191 -9.6226e-08
5:99747214 T C 0.044049 3.4599e-05
5:99761672 C T 0.076705 -1.3448e-05
5:99764230 C A 0.026940 -3.0556e-05
5:99772694 C A 0.476383 -3.7925e-05
5:99776465 A C 1.445769 5.2044e-06
5:99782205 T C 0.679449 2.3542e-05
5:99788666 T C 0.030530 -6.4866e-05
5:99789661 C T 0.969356 3.7369e-05
5:99815379 A C 0.029005 2.8153e-05
5:99820741 T C 0.100858 -1.3701e-05
5:99837519 A G 0.022367 8.4615e-07
5:99844362 C T 0.087303 2.1824e-06
5:99862345 G T 0.476039 -3.5527e-05
5:99869685 C A 0.103548 -6.0941e-06
5:99887806 G A 0.044900 -4.7604e-06
5:99890572 A G 0.076877 1.3274e-05
5:99899157 C T 0.052066 -5.7244e-06
5:99905367 C T 0.059382 9.3483e-06
5:99911677 C T 0.031994 2.9684e-05
5:99917113 C G 0.118567 -5.3670e-06
5:99928263 G T 1.011627 -2.5221e-05
5:99929085 T G 0.123624 2.8183e-05
5:99943466 T G 1.580772 -8.9730e-06
5:99953464 G T 1.480356 -1.1951e-05
5:99959205 T C 0.303267 3.4891e-05
5:99959810 G T 0.021611 1.8274e-05
5:99959864 G C 0.253778 2.1700e-05
5:99960324 A G 0.075241 2.5046e-05
5:99966485 A G 1.080107 -2.5344e-05
5:99968091 T A 0.084060 3.7894e-05
5:99971161 C T 0.139700 1.3534e-05
5:99973740 T C 1.952627 9.6455e-06
5:99981442 C T 0.094207 -5.9146e-06
5:99991648 T C 0.192315 -2.2895e-05
5:99994949 A G 0.051836 1.6480e-05
5:100001966 A G 1.309220 1.6397e-05
5:100002708 A G 0.042965 -6.0955e-06
5:100009181 C G 1.664207 1.2588e-05
5:100026969 C A 0.918569 -2.0058e-05
5:100034379 T C 0.050560 2.4083e-05
5:100042778 C T 0.978740 6.8101e-06
5:100046135 G T 0.095849 1.5358e-05
5:100057843 G T 1.200008 2.4432e-05
5:100061955 C T 0.190424 -2.0608e-05
5:100065296 A G 0.029819 -1.5389e-05
5:100071809 A G 0.061580 -6.3353e-05
5:100076521 A G 0.064809 1.1972e-05
5:100078769 C T 0.036415 -1.2061e-06
5:100084234 G A 0.185694 5.0793e-05
5:100117364 C G 0.656228 -7.0924e-05
5:100139873 G A 0.083204 6.1025e-05
5:100145303 C T 0.055075 3.6458e-06
5:100147209 G A 0.673116 -3.7660e-05
5:100147398 T C 0.244700 -1.2699e-05
5:100159454 A G 1.956490 2.0951e-05
5:100172626 T C 0.482054 -2.0850e-05
5:100178754 A G 0.061447 4.7034e-05
5:100203816 C T 0.105603 -2.9940e-05
5:100213583 T C 0.059363 1.9443e-05
5:100238801 G A 0.703568 -1.9761e-05
5:100248867 G A 1.690355 -2.3185e-05
5:100265703 A G 0.043533 -2.2411e-05
5:100277082 T C 0.113257 2.6848e-06
5:100283037 G A 0.664904 -3.0993e-05
5:100291153 C A 0.025872 1.5029e-05
5:100302147 A C 0.026742 -2.3980e-05
5:100302480 G A 1.974163 1.6301e-05
5:100303644 C T 0.049132 1.4556e-05
5:100316570 T C 0.063716 -1.6818e-05
5:100330413 A G 0.162353 6.8910e-07
5:100383247 G C 0.276343 4.3426e-05
5:100384879 G A 0.653586 -9.0962e-06
5:100391275 A G 0.036649 -1.1826e-05
5:100397117 C A 1.957687 -9.5722e-07
5:100404890 G C 0.113773 -1.9812e-05
5:100405497 T C 0.024603 2.2485e-05
5:100405591 C A 0.038155 2.0510e-05
5:100412630 C T 0.397935 3.1051e-05
5:100418473 G A 0.060103 4.3951e-05
5:100433929 C T 0.065183 1.6305e-05
5:100435069 G A 0.031459 -2.7540e-06
5:100443006 G A 0.045526 -6.3415e-06
5:100471783 G A 0.039833 -1.9312e-05
5:100478431 T G 1.608959 3.6345e-06
5:100479101 A G 1.173210 9.3401e-06
5:100483011 G T 0.078591 1.6936e-05
5:100508303 T C 0.061667 1.5575e-05
5:100509565 G A 0.054527 -3.1619e-05
5:100529622 T C 0.076235 -5.0399e-06
5:100535359 C T 0.908977 -1.8259e-05
5:100560652 A G 0.396137 2.2429e-05
5:100575239 T C 0.219703 3.3047e-05
5:100581979 C A 1.259195 -2.5425e-06
5:100587232 G C 0.395884 2.7214e-05
5:100591845 T G 0.767609 -3.0415e-05
5:100592459 G A 1.280693 -1.6109e-07
5:100603071 T G 0.055384 5.1865e-06
5:100607919 A G 0.931338 7.4554e-06
5:100612031 T C 0.896091 -1.3789e-05
5:100632099 C T 0.106103 -2.1122e-05
5:100632421 T C 0.035636 2.3696e-05
5:100633264 A G 0.432643 1.1223e-05
5:100656787 C A 0.382686 2.1626e-05
5:100665877 T C 0.112104 -1.9395e-05
5:100666212 C T 0.083937 2.4859e-05
5:100671413 G T 0.097875 5.0892e-06
5:100677991 G A 0.139590 -3.5998e-05
5:100691022 T G 0.021182 1.3935e-05
5:100702774 A G 0.037295 4.3862e-05
5:100703256 T C 0.409695 1.2834e-05
5:100708619 G C 0.028550 1.3332e-05
5:100717367 T C 0.067637 1.8933e-05
5:100722068 C T 0.081084 8.0473e-06
5:100735342 A G 0.037674 -1.8482e-05
5:100746568 T G 0.034760 2.1478e-05
5:100761407 A C 0.072314 1.7363e-05
5:100762425 G A 0.115146 1.3766e-05
5:100798246 A C 1.571337 4.1967e-05
5:100799513 T C 0.052715 -3.6805e-06
5:100814894 C T 0.019981 -8.6540e-06
5:100822258 G A 0.022033 9.6705e-06
5:100827359 C T 0.046295 8.5483e-06
5:100834884 A G 0.097531 -8.7438e-06
5:100851524 T C 1.649480 7.4384e-05
5:100853030 A G 1.270916 2.8714e-05
5:100868198 G A 0.328948 1.0728e-05
5:100868390 G A 0.393599 -5.2665e-05
5:100871916 T C 0.021760 7.7252e-06
5:100884061 T C 0.043445 4.4390e-06
5:100884111 G T 0.109774 -4.4737e-07
5:100890703 T C 0.021065 1.1399e-05
5:100897592 G A 0.029021 1.2526e-05
5:100909848 T C 0.030381 -5.1332e-06
5:100911669 C T 0.057665 -7.0489e-05
5:100912996 G A 0.066770 4.3437e-06
5:100914227 T C 0.332934 1.2375e-05
5:100930355 G A 0.798697 -1.1823e-05
5:100932940 C T 0.854994 -2.4362e-05
5:100948545 A C 0.326806 -7.0635e-05
5:100952057 C T 0.092155 -2.1753e-06
5:100954796 C T 0.027447 -5.9506e-06
5:100955964 T C 0.120047 5.2235e-07
5:100962732 C T 0.186210 5.1382e-05
5:100971002 C T 0.032757 1.8319e-05
5:100974623 C T 0.327436 -6.3140e-05
5:100985751 G A 0.738000 -2.1604e-05
5:100990485 T C 0.144884 1.5618e-05
5:101007807 A G 1.839101 2.0106e-05
5:101012153 A C 0.039709 5.0659e-05
5:101015010 T C 0.087043 -3.0469e-05
5:101017934 C T 0.040631 2.8824e-05
5:101019205 T C 0.059077 -7.8919e-05
5:101019270 G A 0.220385 3.9770e-06
5:101029437 G T 0.054595 -8.9690e-06
5:101030672 T G 0.145040 -2.1331e-06
5:101041489 A G 0.201566 -6.7914e-06
5:101045949 T C 0.029433 -7.6976e-06
5:101063450 T C 0.271598 -1.4818e-05
5:101070144 A G 0.532728 -2.4488e-05
5:101089756 A G 0.025100 -2.0515e-05
5:101091517 T G 1.277151 -6.8884e-06
5:101095165 G A 1.200053 -8.4314e-06
5:101096385 G T 0.268112 -2.4266e-06
5:101097260 G A 1.106161 -1.1270e-05
5:101110298 T C 1.234735 -3.2113e-05
5:101115716 T C 0.308279 3.5714e-05
5:101116677 C A 0.094992 -2.3763e-06
5:101120917 G A 1.534264 -4.9704e-06
5:101121290 C G 0.079237 1.7651e-05
5:101123888 C T 0.069503 1.6948e-05
5:101135663 A G 0.769053 -2.2725e-05
5:101136911 C T 0.033494 -1.9623e-05
5:101138398 C T 0.195418 1.5875e-05
5:101152513 A G 0.074346 -1.0882e-05
5:101155096 T C 0.690708 1.7991e-05
5:101179608 C T 1.251908 -2.7636e-05
5:101182591 C T 1.317559 -8.8202e-06
5:101183490 C A 0.646267 -9.6051e-06
5:101195428 T C 0.025645 -1.2437e-05
5:101202898 C T 0.729964 2.6269e-06
5:101204974 A G 0.054949 -9.9830e-06
5:101208708 C T 1.019485 2.2804e-06
5:101210248 A G 1.621559 -1.7609e-05
5:101210837 G T 0.539670 3.0155e-05
5:101213424 C T 0.072823 3.2352e-05
5:101239061 T C 0.036149 1.9613e-05
5:101277994 C T 0.758822 1.8375e-06
5:101282822 T C 0.100835 3.2052e-06
5:101283419 A C 0.666420 -4.8724e-05
5:101288780 A G 0.071629 1.0494e-05
5:101291960 C T 0.373588 -9.3573e-06
5:101305030 T C 0.042748 -4.7792e-05
5:101311700 G A 0.122079 4.0346e-06
5:101317717 G A 0.210968 2.1026e-05
5:101318624 T C 0.053118 3.6305e-05
5:101332299 A G 0.660490 -4.5579e-05
5:101353398 A G 0.534539 5.2673e-07
5:101367866 C T 0.388418 -2.4576e-06
5:101377516 A G 0.070912 4.4431e-07
5:101378449 C T 1.044951 -4.5364e-05
5:101378687 C T 1.505804 -2.8783e-05
5:101388559 C T 0.029712 2.4445e-05
5:101390053 A G 0.041702 -4.1063e-05
5:101392533 C T 0.050307 3.5672e-05
5:101393196 C A 0.043312 3.6147e-05
5:101396659 G C 0.423035 -2.8881e-06
5:101400660 C T 0.632972 -3.7924e-05
5:101405062 A G 0.047918 1.1917e-05
5:101408186 T C 0.173704 -1.4159e-05
5:101433292 G A 0.492515 2.6380e-05
5:101440928 G A 0.057042 2.4384e-06
5:101450324 T C 0.043919 -6.5044e-05
5:101453333 A G 0.208142 1.4850e-05
5:101453381 G A 0.059253 -1.6233e-05
5:101459906 C T 0.171152 2.9711e-05
5:101461122 C T 0.252584 5.5352e-05
5:101478928 C T 0.137084 -2.2344e-06
5:101481452 T C 0.033886 7.6501e-06
5:101482434 T G 0.226130 -1.3760e-05
5:101509129 G T 0.171623 3.7652e-05
5:101510844 T C 1.434538 3.5741e-05
5:101517870 A C 0.523497 -1.7879e-05
5:101533111 A T 0.049888 2.6322e-05
5:101534380 A G 0.021945 -4.5472e-07
5:101558769 A C 0.180504 1.2728e-05
5:101559214 G A 0.067656 3.9159e-05
5:101560830 G A 0.779046 2.3653e-05
5:101560949 G A 0.079484 -1.4188e-05
5:101561476 C A 1.299453 1.8826e-05
5:101570594 C T 0.032896 4.4217e-06
5:101574268 T C 1.038943 -3.2223e-05
5:101574885 G A 0.262068 2.9009e-06
5:101575091 T C 0.923363 -1.0431e-05
5:101587374 G T 0.195730 -6.9605e-06
5:101588940 G A 0.029910 2.3760e-05
5:101596244 T C 1.429027 1.5135e-05
5:101601651 G A 0.036931 2.7104e-05
5:101605942 C T 1.225345 2.7599e-05
5:101610006 A G 0.474202 -1.8846e-05
5:101613406 A C 1.476081 1.4884e-05
5:101620120 G A 0.034415 7.6136e-06
5:101625154 C T 0.690718 7.5018e-05
5:101631024 G A 0.127353 -1.6511e-06
5:101631761 C T 0.099115 -1.2078e-05
5:101631790 G T 0.478250 -2.6449e-05
5:101636614 C T 1.214315 -6.9065e-05
5:101637995 T C 0.514941 -2.2163e-05
5:101640991 A G 0.102993 3.2754e-06
5:101662386 G A 0.100848 2.2277e-05
5:101680060 C A 0.594090 -3.9637e-05
5:101712967 C T 0.038061 -1.4088e-05
5:101722161 T C 0.094580 1.5981e-05
5:101724448 C G 0.522412 -2.0796e-05
5:101724472 T C 0.033490 3.5932e-05
5:101737777 C T 1.277502 -1.0685e-04
5:101756163 C T 1.314469 -1.0021e-04
5:101773959 A C 0.106356 -2.8640e-06
5:101787791 C T 0.144199 -2.6313e-05
5:101819981 C T 0.373056 7.4562e-05
5:101823167 A G 0.037947 -1.4831e-05
5:101827261 A G 0.038706 -9.9834e-06
5:101832926 T C 0.023146 -2.3347e-05
5:101834469 A G 0.104120 2.1744e-05
5:101836017 C T 0.032591 -1.6029e-05
5:101836665 A G 0.149665 -5.9823e-06
5:101837362 T C 0.100075 1.4926e-05
5:101840758 T C 0.032406 8.7144e-06
5:101850871 C T 0.042111 3.4046e-05
5:101859317 T C 1.313949 -1.0057e-04
5:101864138 T C 0.083265 -1.6962e-05
5:101864489 G A 0.035409 1.5121e-06
5:101864708 T C 0.045409 -8.4205e-06
5:101871244 C A 0.026577 2.8506e-05
5:101873164 G A 0.340909 -1.9084e-05
5:101874403 C T 0.050654 6.3987e-05
5:101874597 T C 0.276236 4.3671e-06
5:101895753 C T 0.513694 -1.2920e-05
5:101946798 G A 0.064644 6.4012e-06
5:101947692 A G 0.064738 7.7224e-06
5:101974048 C T 0.079753 -2.3767e-05
5:101985792 G A 0.508799 -7.7576e-06
5:102001784 C T 0.093616 2.3370e-05
5:102014071 C G 0.038636 -1.6699e-05
5:102029219 T C 0.108508 -2.5668e-05
5:102032773 G T 0.442078 5.7722e-06
5:102034612 A G 0.105928 1.5293e-05
5:102039548 C T 0.440108 -7.2363e-06
5:102041715 C T 0.071934 -5.3927e-05
5:102043444 G A 0.076774 2.4066e-05
5:102043637 A G 0.069418 1.1049e-05
5:102047150 C T 0.941974 2.0154e-05
5:102047401 G A 0.051326 -2.7961e-05
5:102061818 G A 1.842840 -6.3667e-06
5:102068556 A G 0.036814 2.9045e-05
5:102074189 G A 0.036499 -2.4498e-05
5:102082586 G A 0.027187 -2.3104e-05
5:102083058 A G 0.077961 4.4432e-06
5:102087302 A G 0.027103 2.6931e-05
5:102089491 T C 0.874786 8.9125e-06
5:102100525 G A 0.913304 1.8902e-05
5:102100576 T C 0.106658 5.8333e-06
5:102107009 G A 0.060233 -1.6817e-05
5:102107949 G T 0.069879 4.9402e-05
5:102113049 C T 0.039388 -1.0948e-05
5:102114119 G A 0.104029 2.0240e-05
5:102114414 G A 0.845599 8.1785e-06
5:102118385 T C 0.737091 -1.2296e-05
5:102119592 G A 0.027401 -1.3325e-05
5:102123073 C A 0.025632 2.3036e-05
5:102143618 A G 1.265463 2.7283e-05
5:102146969 A G 0.027190 -1.5576e-05
5:102149700 C T 0.027791 2.2941e-05
5:102152014 T C 0.032117 1.4069e-05
5:102166246 C A 0.023000 -6.5989e-06
5:102170617 T G 0.036032 2.6670e-05
5:102172496 A G 0.112676 -2.3358e-06
5:102182022 T C 0.039946 -5.5585e-06
5:102201590 G C 0.797055 2.5623e-05
5:102203032 C G 0.032387 1.6214e-05
5:102212373 G A 0.083320 -6.7603e-06
5:102213006 A G 0.031179 2.0754e-05
5:102225449 G C 0.046377 9.9675e-06
5:102238502 T G 0.606612 -1.2458e-05
5:102248564 C T 1.929520 -4.7597e-05
5:102249587 T G 0.046100 1.6631e-05
5:102259181 T A 0.205000 -2.9699e-05
5:102281990 A G 0.027882 -2.1150e-05
5:102282589 T C 0.031118 2.4723e-05
5:102287920 G A 0.660655 1.3369e-05
5:102291702 G A 0.030845 -6.5860e-06
5:102295723 T C 0.031059 2.0725e-05
5:102301368 C T 0.632131 -1.9973e-07
5:102306322 A G 0.637948 2.5473e-05
5:102310130 C A 0.031543 2.5607e-05
5:102328245 T C 0.024525 1.7610e-05
5:102338811 G A 0.108037 1.0024e-05
5:102342275 T C 0.041397 9.4811e-06
5:102351319 T C 0.635977 2.1259e-05
5:102361084 C G 0.222660 -1.8854e-05
5:102373592 C T 0.025386 -3.2330e-06
5:102378967 G T 0.062544 -2.2206e-05
5:102406271 C T 0.020270 4.1153e-06
5:102418243 C T 0.040239 5.8780e-05
5:102420497 A C 0.097943 4.2887e-05
5:102430918 C T 1.852951 9.4701e-06
5:102431274 C T 0.379651 -2.0111e-07
5:102433409 A G 0.636422 2.4867e-05
5:102440383 T C 0.082976 -2.4216e-06
5:102482767 G C 0.102838 2.5913e-05
5:102490411 G T 0.028145 -1.5138e-05
5:102520400 C A 0.636747 2.9021e-05
5:102537285 G A 0.108839 1.2337e-05
5:102539270 C T 0.041608 9.9726e-07
5:102546615 T C 0.063787 -3.0906e-05
5:102552013 A G 1.764064 -1.1519e-06
5:102566471 G A 0.604581 1.8182e-05
5:102575378 A G 0.034532 1.3975e-05
5:102580847 A G 0.033945 -4.8514e-05
5:102589628 C T 1.902067 -1.6680e-05
5:102592695 A G 0.050830 1.3308e-05
5:102596720 T C 0.644978 2.3162e-05
5:102609139 G T 0.030803 2.9603e-05
5:102618885 G C 0.489282 -2.5850e-06
5:102629542 T C 0.096063 4.7820e-05
5:102632519 G C 0.293533 2.3589e-05
5:102649301 G A 0.021601 4.7021e-05
5:102649888 A C 0.754379 9.7846e-06
5:102670283 C T 0.037898 -4.2704e-05
5:102689283 C T 0.040949 -2.3598e-05
5:102690633 A C 1.239412 -3.9152e-06
5:102695626 C T 1.077640 -1.6329e-05
5:102695734 G C 1.328572 -8.2879e-06
5:102696144 G A 0.092081 -2.7171e-05
5:102709812 C T 0.692601 1.1996e-05
5:102710525 T C 1.267599 8.3410e-06
5:102711436 C T 0.554510 1.5290e-05
5:102712223 C A 0.126590 -3.1700e-05
5:102721619 G A 0.474894 1.9030e-05
5:102726073 T C 0.092792 -3.7001e-07
5:102731173 T C 0.024383 -2.0543e-05
5:102735213 C A 0.055211 5.5378e-06
5:102736589 C T 0.159824 -4.5719e-05
5:102736645 T C 0.021400 2.6790e-05
5:102745318 G A 0.081597 2.2782e-06
5:102752272 G A 0.066510 -3.6117e-05
5:102769267 C A 0.084466 -2.1951e-06
5:102780544 T G 0.226283 1.6496e-05
5:102782404 T C 0.058217 -1.1560e-05
5:102790343 G A 0.482943 6.0134e-06
5:102802678 C T 0.041069 8.4416e-06
5:102804649 C T 0.289690 -1.7876e-05
5:102810119 T C 0.103509 1.7746e-05
5:102817024 C T 0.161331 -1.3526e-04
5:102826698 G T 0.098741 7.6136e-07
5:102834706 T G 0.121975 2.9113e-05
5:102840482 C T 0.262561 1.1199e-04
5:102851151 A G 0.786434 5.9392e-06
5:102852228 T G 0.098099 1.6666e-05
5:102852837 G A 0.993164 1.5160e-05
5:102863881 A G 0.114250 2.6499e-05
5:102867225 A G 0.196213 1.1888e-05
5:102874062 A G 0.948008 1.3309e-05
5:102877469 T C 1.619612 -5.4836e-07
5:102883166 A C 0.100974 1.9984e-05
5:102887795 T C 0.509942 -8.9536e-06
5:102894447 G A 1.361942 -1.9692e-05
5:102894673 C T 0.258984 2.5161e-05
5:102896752 A T 0.302717 -1.9914e-05
5:102897899 C T 0.170721 1.4040e-05
5:102905340 A C 0.853681 8.3871e-06
5:102911778 G A 0.141460 -2.0118e-05
5:102912812 T C 0.513100 -1.8199e-05
5:102918289 C T 0.088588 -2.1382e-05
5:102921166 T C 1.117791 1.8277e-05
5:102924875 A C 0.753275 4.9989e-06
5:102925668 T G 0.138421 2.2792e-05
5:102932194 C T 0.093811 -3.1141e-07
5:102945524 C T 0.125626 9.5809e-06
5:102946979 C T 0.194256 -1.4027e-05
5:102949668 G T 0.717551 -1.3535e-05
5:102950733 G A 0.074660 -3.2170e-05
5:102956594 A G 0.882689 2.8793e-06
5:102959407 G T 0.240665 1.0116e-05
5:102964399 C G 1.742223 -1.2279e-06
5:102967045 A G 0.020322 -2.5125e-06
5:102979420 C G 0.366376 1.2748e-05
5:102985840 G A 0.257722 -3.8581e-05
5:102988933 C T 0.291306 3.1080e-05
5:102990964 G A 0.139532 -1.8372e-05
5:102993324 A C 0.703211 1.0118e-05
5:102995293 C T 1.471618 -2.3080e-05
5:103004915 C T 0.149944 4.8247e-06
5:103009994 G A 0.722771 -2.1827e-05
5:103011668 T C 0.080967 -2.7389e-06
5:103012728 C G 0.042725 -2.3235e-05
5:103013394 T G 0.589494 2.2935e-06
5:103015605 C G 0.141651 -4.3776e-06
5:103017599 C T 1.330493 -2.2859e-05
5:103023068 T C 0.093451 1.8149e-05
5:103025309 C T 0.058811 -4.8511e-05
5:103026896 C T 0.530868 -3.6369e-05
5:103027116 G A 0.039596 2.5794e-05
5:103028297 G A 0.036749 3.5169e-06
5:103028849 G A 0.460862 -3.6718e-05
5:103029876 G A 0.148000 -3.6560e-05
5:103030369 T C 0.728068 -3.1009e-06
5:103030947 C T 0.767712 -8.9179e-06
5:103031154 G A 0.394585 -2.3256e-05
5:103031277 C T 0.048194 3.1361e-05
5:103031941 C A 0.602380 7.7946e-05
5:103032324 A G 1.177806 9.3483e-05
5:103042676 A G 0.768676 -8.0613e-06
5:103045389 G A 0.943282 1.8985e-05
5:103052249 T C 0.111368 -1.0576e-06
5:103052928 T C 0.278956 3.9039e-05
5:103053263 A G 0.033598 1.0171e-05
5:103063125 A G 0.515807 1.0009e-05
5:103072266 T C 1.076783 -2.8134e-06
5:103075233 G A 0.121352 -7.0354e-06
5:103075716 G T 1.355820 3.2626e-05
5:103075798 G T 0.946257 5.8882e-06
5:103084146 C T 0.535331 5.9275e-06
5:103093272 G A 0.635542 -1.7144e-05
5:103096509 A C 0.021228 -2.1507e-05
5:103104676 C T 0.027207 -1.8501e-05
5:103104736 C T 0.531066 9.6297e-06
5:103118623 C T 0.033520 -2.8949e-06
5:103122884 A G 0.037885 -1.1055e-05
5:103127409 T C 1.388340 2.3597e-07
5:103128507 A G 0.463582 -3.7590e-06
5:103136848 T C 0.091276 -1.9609e-05
5:103141780 A G 1.065699 -9.7693e-06
5:103149396 G A 0.085245 5.3766e-05
5:103151471 G A 0.404271 -1.3200e-06
5:103157066 G A 0.042806 8.0445e-06
5:103159380 T C 0.317688 1.7891e-05
5:103161177 T C 0.050651 1.7382e-05
5:103161952 C T 0.075868 1.9431e-05
5:103176448 G A 0.023240 -1.0448e-05
5:103178501 A C 1.063089 3.1312e-05
5:103181451 G A 0.943341 -1.9512e-05
5:103194635 G A 0.362955 -2.3900e-06
5:103198425 A C 0.476523 7.4545e-05
5:103200197 A G 0.871228 -4.7897e-05
5:103204337 A G 0.049557 1.2899e-05
5:103207150 A T 0.031465 -2.4437e-05
5:103207581 A G 0.078267 -1.5933e-06
5:103208314 A G 0.058032 -7.6684e-06
5:103215470 G A 0.091029 -1.8960e-05
5:103216546 C T 1.897370 1.8537e-05
5:103217068 T C 0.095797 -4.6474e-07
5:103220367 C T 0.866411 -1.2189e-05
5:103222045 C T 0.023951 6.9012e-06
5:103223902 G A 0.420286 -2.1749e-05
5:103226229 G A 0.344288 1.0109e-05
5:103232817 G A 0.075771 3.1092e-06
5:103241550 T C 0.668806 -2.5850e-05
5:103244169 G A 0.054413 -8.7399e-06
5:103251640 C T 0.020910 -1.0575e-05
5:103258936 T C 0.419413 1.7575e-05
5:103266015 T G 0.061320 -2.0501e-05
5:103268066 A G 0.068091 8.4720e-06
5:103274903 T C 0.162132 1.2770e-05
5:103292579 A C 0.026009 -5.3056e-06
5:103292985 C A 0.223530 -2.0051e-05
5:103297246 T G 0.061233 -1.7486e-05
5:103307745 T C 0.091850 1.9170e-05
5:103307895 G A 0.039304 7.9325e-06
5:103317446 C T 1.084060 -4.0141e-05
5:103321193 C T 1.334576 5.4524e-05
5:103326753 A G 0.046931 4.7922e-06
5:103332643 G C 0.383027 9.5677e-07
5:103344635 C T 0.761493 1.3236e-05
5:103348627 G A 1.143894 9.5019e-06
5:103359235 A G 0.037002 2.7716e-05
5:103362106 C A 0.996287 1.4559e-05
5:103365303 A G 0.212592 1.3070e-05
5:103374035 G A 0.041271 1.9901e-05
5:103380718 C T 0.171915 7.4663e-06
5:103381129 G A 0.051427 8.5363e-06
5:103384685 T C 1.920237 -8.6900e-06
5:103386041 A C 1.345775 6.9335e-06
5:103386330 T C 0.055971 -1.7176e-05
5:103388837 T A 0.148240 -8.6475e-06
5:103397470 G A 0.052904 2.8257e-06
5:103398812 T G 0.708171 1.0002e-05
5:103406798 G A 0.437106 -2.6900e-05
5:103409769 G A 0.028274 -1.5814e-05
5:103425764 T C 0.045477 -2.2810e-05
5:103429483 C T 0.039933 -1.5828e-05
5:103449449 T C 0.626113 6.4036e-06
5:103460054 G A 0.076361 1.8425e-05
5:103460407 T C 0.803985 3.0591e-05
5:103461314 C T 1.822638 8.9905e-06
5:103462211 T C 0.050249 1.9385e-05
5:103467898 A G 0.267261 2.2776e-05
5:103488223 C A 0.327458 1.0937e-05
5:103495221 T C 1.135270 1.2478e-05
5:103501086 C T 0.654190 8.2283e-06
5:103505728 A G 0.154329 1.2861e-05
5:103525184 G A 0.053124 -1.2024e-05
5:103533329 C T 0.313612 2.1666e-05
5:103533809 T A 0.041865 7.0678e-06
5:103536640 T C 0.971417 1.4671e-05
5:103539734 C T 0.055997 1.9577e-05
5:103540975 G A 0.170844 8.4197e-06
5:103545428 C T 0.023854 -1.5954e-06
5:103551792 A G 0.260231 -1.8729e-05
5:103552255 C T 0.090429 -2.5967e-05
5:103556740 T C 0.047039 -8.6019e-06
5:103565928 G A 0.216623 -1.4999e-06
5:103569983 T C 0.030053 2.5068e-05
5:103572459 C G 0.260052 1.2305e-06
5:103577276 T C 0.098274 4.4835e-06
5:103579857 T C 0.068159 -1.6779e-06
5:103581306 T C 0.041063 9.7537e-06
5:103583315 G A 0.148487 6.3844e-06
5:103593808 G A 1.653278 8.3848e-06
5:103595139 A G 0.055461 6.0470e-06
5:103601739 G T 0.084589 2.5313e-05
5:103604139 C A 0.041121 1.1844e-05
5:103610491 T C 0.139437 5.6218e-06
5:103613053 T C 0.207908 1.2194e-05
5:103623007 A G 0.059541 1.3600e-05
5:103627153 G A 1.852438 1.5452e-05
5:103634425 G A 1.704594 1.9154e-06
5:103643468 A C 0.349134 -1.7785e-05
5:103650882 G A 0.071632 -4.7808e-06
5:103653418 A G 0.053524 -3.2069e-06
5:103653838 G T 0.030426 2.5377e-05
5:103660893 G A 1.046169 3.5536e-06
5:103661594 A G 0.278924 7.7460e-07
5:103667271 C T 0.726617 -2.4024e-05
5:103669561 A C 0.032965 2.5627e-05
5:103671867 G A 0.737393 -1.2575e-05
5:103675719 C T 0.020650 1.5137e-05
5:103677347 C G 0.380524 -4.2727e-05
5:103685244 G A 0.360092 -1.3482e-05
5:103689086 T C 0.057919 -3.8199e-05
5:103692300 A G 0.120615 3.8121e-05
5:103701679 G T 1.860812 -4.2055e-05
5:103702922 A G 0.279800 3.1620e-06
5:103705506 G A 0.696882 -2.1268e-06
5:103724207 C A 0.059103 1.8301e-06
5:103730478 T C 0.042485 -2.3913e-05
5:103731376 T C 0.307964 -2.4463e-05
5:103737002 G T 0.051703 -1.7432e-05
5:103737608 G A 0.184801 4.2757e-06
5:103749903 G T 0.051742 3.1515e-05
5:103751992 G A 0.033708 3.1727e-05
5:103752019 G T 0.031137 9.5820e-06
5:103756906 T C 0.048622 -1.4875e-05
5:103768616 A C 0.048239 1.0178e-05
5:103771888 A G 0.685940 -1.2866e-06
5:103775362 T C 0.046230 9.3327e-05
5:103780611 G T 0.062349 -3.6633e-05
5:103781963 G A 0.335177 -4.3581e-05
5:103789105 C T 0.035026 -7.0674e-06
5:103791360 A C 1.300340 -1.6363e-05
5:103791423 G T 0.224611 2.4680e-05
5:103808642 A G 0.041030 -2.8778e-05
5:103811274 C T 0.036090 -7.2591e-06
5:103832903 T C 0.063634 -3.1792e-05
5:103834280 G A 0.032322 -7.6909e-06
5:103835852 C G 0.148789 -3.2783e-06
5:103836313 G T 0.045513 1.5973e-05
5:103838848 G A 0.028901 -2.7648e-05
5:103841021 T C 0.076692 -1.4498e-05
5:103848700 C T 0.035078 -6.7428e-06
5:103868156 G A 0.287996 -1.0205e-04
5:103872028 C T 0.061632 9.9365e-06
5:103884177 T C 0.083239 -4.7837e-05
5:103889406 T C 0.091779 -8.4522e-06
5:103890782 T C 0.056211 2.4904e-05
5:103904999 T C 0.086125 1.2000e-05
5:103905410 C A 1.037142 -3.7573e-05
5:103913079 G A 0.075800 2.6984e-05
5:103925938 G A 0.066676 8.3838e-06
5:103927181 T C 0.056266 8.5356e-06
5:103932246 T C 0.045682 -3.1279e-05
5:103936246 G C 1.922026 1.9452e-05
5:103940569 G C 1.474300 -1.1581e-05
5:103947205 T C 0.876824 3.5128e-05
5:103958138 A C 0.599968 -5.8895e-05
5:103980276 A C 0.023347 1.1115e-05
5:103981646 A G 0.262084 -2.9268e-06
5:103984171 C T 0.077247 -1.2390e-05
5:103985141 A G 0.031043 7.4349e-06
5:104009509 G T 0.042439 -1.0495e-05
5:104029792 T C 0.089909 -2.5290e-05
5:104031832 G A 0.039307 1.6856e-05
5:104032204 T C 0.045075 4.7744e-05
5:104036672 T C 0.324680 -5.9619e-05
5:104038150 C T 0.049236 6.4180e-06
5:104042295 C T 0.302933 -5.2007e-06
5:104051192 C A 0.462358 1.2587e-05
5:104062200 T C 0.071749 -8.7750e-06
5:104066174 G A 0.327439 -4.8109e-05
5:104066439 C T 0.035724 -2.7595e-05
5:104078233 C A 1.354347 -6.6016e-06
5:104092939 G A 0.977919 1.4098e-04
5:104094081 C T 1.910639 6.4914e-05
5:104096630 G A 0.558168 -8.8662e-06
5:104105157 T C 0.053527 6.9020e-06
5:104109619 C T 0.329620 -5.5308e-06
5:104117963 G C 0.094197 -1.0767e-05
5:104136270 T C 0.034383 -1.5893e-05
5:104136748 T C 0.028394 6.2149e-05
5:104155603 A C 0.064517 -2.3981e-05
5:104157752 T C 0.451365 1.8623e-05
5:104158316 G A 0.231541 1.9247e-05
5:104158641 C T 0.052615 8.6238e-06
5:104170686 A G 0.056289 1.6410e-05
5:104183210 C T 0.217860 -3.6102e-05
5:104184088 C T 0.029115 1.4741e-06
5:104193456 T C 0.074985 -2.7787e-05
5:104195138 T C 0.094294 2.6832e-05
5:104197397 T C 0.124383 -7.8419e-06
5:104197496 A G 0.231901 2.7406e-05
5:104207224 A G 0.030121 -1.0580e-05
5:104210154 A G 0.499390 3.4593e-05
5:104211413 C A 0.164550 -9.1874e-06
5:104233022 C T 0.288255 2.8211e-06
5:104235042 G T 0.552242 2.8654e-05
5:104242779 G A 0.057081 -6.1792e-06
5:104244546 G T 0.035318 -4.6489e-05
5:104252181 T C 0.193610 7.1195e-06
5:104253408 G T 0.453783 -2.0214e-05
5:104268837 A C 0.303751 4.4957e-06
5:104274840 C T 0.361666 9.5352e-06
5:104274906 C G 1.347391 -1.4856e-06
5:104278166 A C 0.110632 -5.2735e-05
5:104279279 A G 0.052816 1.3474e-05
5:104295929 A G 0.255434 -2.5971e-06
5:104296661 A G 0.021341 1.9653e-05
5:104314422 G A 0.050252 6.5417e-06
5:104322249 C T 0.023863 4.5448e-06
5:104326153 C T 0.729168 4.7550e-06
5:104329114 A G 0.035149 -4.4861e-06
5:104332433 G A 0.545334 4.2408e-06
5:104341908 G A 0.281222 3.0536e-06
5:104347649 G A 0.445068 -6.5455e-07
5:104356414 C T 0.058126 -2.2184e-05
5:104362748 T C 0.101708 -7.6915e-06
5:104363471 G A 0.034656 -9.4335e-06
5:104369953 A G 0.314968 -6.0893e-06
5:104370570 T C 1.644358 2.3563e-05
5:104392156 T C 0.071252 2.4473e-06
5:104394157 A G 1.941247 6.4264e-06
5:104409021 A G 0.154505 -1.2703e-05
5:104422405 T C 0.104516 5.0797e-05
5:104424297 C T 1.640619 5.2466e-05
5:104426197 C G 0.079912 3.3496e-05
5:104435376 C T 1.979804 3.0059e-06
5:104441633 C G 0.076650 -7.7224e-06
5:104481423 G A 0.030605 5.6204e-06
5:104486456 G A 0.047847 -1.1289e-06
5:104514481 G C 1.932360 -1.8994e-05
5:104518842 A C 0.454730 -5.8790e-05
5:104518944 T C 0.582382 3.2027e-05
5:104526114 C T 0.405196 7.5970e-05
5:104527442 C T 0.030115 -1.3488e-05
5:104528104 C G 0.040161 1.0939e-05
5:104528145 G T 0.519206 -7.9631e-05
5:104528300 A G 0.042692 -1.8251e-05
5:104541946 A C 0.068964 -3.6410e-05
5:104542580 C T 0.062446 -3.8565e-05
5:104543131 C A 0.436359 -3.8315e-05
5:104545273 C A 0.457723 -4.2876e-05
5:104563540 T C 0.338674 -2.0876e-05
5:104580847 T C 0.027839 -1.8088e-05
5:104582874 G A 0.218499 -5.0105e-05
5:104594025 C T 0.114905 5.4490e-06
5:104594883 C T 0.238740 -1.2709e-05
5:104595872 C T 0.545889 -1.4045e-05
5:104597680 C G 0.052157 -4.5393e-05
5:104603604 T C 0.063725 -3.3815e-05
5:104624558 G A 0.108771 -8.9192e-05
5:104639066 T G 0.055062 -3.7843e-05
5:104655232 T C 0.028859 4.6585e-06
5:104660596 G T 0.093327 -1.6125e-05
5:104661849 C T 0.030277 -2.4445e-06
5:104669542 G T 0.108768 1.0287e-06
5:104678646 T C 0.107995 -4.2855e-06
5:104679284 C T 0.073998 1.4686e-05
5:104692551 C A 1.700248 4.0316e-05
5:104696683 C A 0.237383 -1.4166e-05
5:104710347 T C 0.098433 -2.6225e-05
5:104715303 T C 1.287155 1.4232e-05
5:104716954 A G 0.085342 6.7165e-05
5:104721381 A C 0.109511 7.6884e-06
5:104724973 C T 0.123588 1.8228e-05
5:104731689 A G 0.229431 2.3587e-05
5:104737345 T G 0.185116 -1.6024e-05
5:104740918 G T 0.040144 -2.2826e-05
5:104756287 A C 0.115723 -9.5355e-07
5:104760024 C A 0.029148 4.9170e-06
5:104763006 T C 0.042997 2.0152e-06
5:104767470 G A 0.627071 -7.3520e-06
5:104768913 C T 0.029677 -4.1536e-06
5:104768926 C T 0.521435 -8.0606e-06
5:104792440 T G 0.045792 2.1123e-05
5:104792550 T G 0.036055 -3.8889e-05
5:104795474 C T 0.145442 8.2902e-06
5:104803614 T C 0.107658 4.6680e-06
5:104804919 T C 0.061346 1.7488e-05
5:104823362 C T 0.057062 -4.3561e-05
5:104826962 G T 1.783909 3.8979e-05
5:104832437 C T 0.039904 -2.8743e-05
5:104837456 A G 0.080669 1.0859e-05
5:104837561 G C 0.108540 8.2638e-06
5:104840848 G A 0.108083 -9.7555e-05
5:104842363 G A 0.028184 -2.4831e-05
5:104842750 A G 0.063748 9.5728e-05
5:104855126 A G 0.812034 3.9633e-06
5:104857532 G C 0.135977 2.7162e-05
5:104864551 G A 0.112731 -2.5423e-06
5:104867936 T C 0.245079 -4.4549e-05
5:104873129 C T 0.222651 3.7987e-05
5:104875201 A G 0.024996 -2.0182e-05
5:104878576 T C 0.026236 -1.4913e-05
5:104880515 G A 0.735465 -4.5733e-05
5:104883967 A G 0.023175 2.0551e-06
5:104893776 A G 0.052969 4.1344e-05
5:104894805 T C 0.027898 -3.7507e-06
5:104902611 C G 0.266434 -3.0136e-05
5:104921269 A G 1.289992 -1.7671e-05
5:104922992 G T 0.100507 -3.3730e-05
5:104928809 G A 0.053871 -4.5104e-05
5:104932719 C G 0.044049 2.2147e-06
5:104949907 T C 0.021137 2.5966e-05
5:104953371 T C 0.144485 4.3308e-05
5:104954328 T C 1.839280 -2.0695e-05
5:104955952 G T 0.350952 -2.0629e-05
5:104958202 G A 0.459791 -6.7521e-06
5:104962711 T G 0.270122 4.9312e-05
5:104970490 G A 0.105609 -1.9652e-06
5:104980355 C T 1.287051 -1.5134e-05
5:104982638 A G 0.070395 1.8549e-05
5:104983127 A G 0.141593 3.2466e-05
5:104991612 T G 0.453737 -4.9540e-06
5:104993537 A G 0.065910 -5.4689e-06
5:104995351 G A 0.647305 -1.8684e-05
5:105000521 G A 0.027044 -1.1597e-05
5:105022638 G A 0.381888 -1.1977e-05
5:105023464 G A 0.802222 -1.0322e-05
5:105030899 G C 0.037807 1.6983e-05
5:105038707 T C 1.154806 -7.0472e-06
5:105047733 G A 0.066189 1.0635e-05
5:105048097 C A 0.031537 -2.0718e-05
5:105053447 G A 1.199057 -2.4044e-05
5:105100680 A C 1.795055 -6.8845e-06
5:105101395 A G 0.685119 -8.4956e-06
5:105115696 A G 0.080100 -4.1519e-06
5:105117461 T G 0.359680 6.6202e-06
5:105144834 C A 0.159263 -7.3839e-06
5:105165674 C A 0.087595 -2.1481e-05
5:105165804 G C 0.036548 5.1937e-07
5:105166991 G C 0.023847 1.4059e-05
5:105168262 C T 0.053004 1.5140e-05
5:105169476 G A 0.198992 4.7050e-06
5:105172671 C T 0.041527 -6.1152e-06
5:105174036 A G 0.201715 1.5723e-06
5:105177173 C T 0.192997 2.0693e-05
5:105177612 T C 0.141145 -7.2684e-06
5:105179312 T C 0.029936 -2.7094e-05
5:105194293 C T 0.068120 -7.4798e-06
5:105203301 A G 0.163525 1.1388e-06
5:105203727 A G 0.080831 -7.8263e-06
5:105211061 C A 0.339254 -7.0771e-06
5:105221718 C G 0.360832 2.6107e-05
5:105228022 A G 0.288651 2.4031e-05
5:105234281 C A 0.158899 9.3003e-06
5:105243949 C G 0.082970 -1.2574e-05
5:105251433 G A 1.741941 -9.9287e-06
5:105260051 C T 0.054718 -6.4960e-05
5:105264021 G A 0.021426 -4.2762e-06
5:105271209 C T 0.731038 6.0724e-06
5:105287378 A C 0.238536 1.2908e-05
5:105295959 T C 0.076154 -1.9962e-06
5:105311395 T C 0.038224 7.3281e-06
5:105311686 G A 0.045020 1.2239e-05
5:105314261 G A 0.151713 3.0949e-07
5:105329562 A G 0.033296 -3.0226e-05
5:105373752 C T 0.333778 2.4973e-05
5:105398523 G A 0.029469 1.4278e-05
5:105405491 C T 0.029550 -2.8947e-05
5:105419519 G A 0.046509 1.0209e-05
5:105421213 T C 1.342324 -2.2421e-05
5:105437497 T C 0.122861 -3.3061e-05
5:105437835 A G 0.027297 8.8563e-06
5:105448990 T C 0.064446 2.0202e-05
5:105462366 C T 0.038476 4.7864e-05
5:105469160 G A 1.159373 -3.1540e-05
5:105518291 G A 0.696626 1.0230e-05
5:105525001 C T 0.156835 1.7369e-05
5:105527995 G A 0.654592 -2.0600e-05
5:105533441 C A 0.037265 1.4953e-05
5:105533767 A G 1.021932 -2.8786e-05
5:105551793 A G 0.040527 3.9696e-05
5:105561102 C T 0.061729 -3.8858e-05
5:105574363 T C 0.081938 -1.4867e-06
5:105586744 G A 0.378496 4.1444e-05
5:105588229 T C 0.039868 1.5526e-05
5:105609531 A G 0.021809 7.5344e-06
5:105613672 G A 1.456022 -1.9000e-06
5:105615392 G A 0.101477 -2.4199e-05
5:105624083 G A 0.053287 7.2738e-05
5:105637135 A G 0.425434 -1.5620e-05
5:105642032 A G 0.060272 -3.4326e-05
5:105668175 A C 1.189693 1.1235e-06
5:105675112 T C 0.085498 -2.3496e-05
5:105685045 T C 0.139129 -1.3807e-05
5:105685224 G T 0.031267 5.9377e-05
5:105686330 C T 0.027525 -1.0566e-05
5:105692641 T C 0.034230 -1.2586e-05
5:105708579 G A 0.064121 -3.7233e-05
5:105708859 G T 0.148088 -1.7472e-05
5:105713691 T C 0.172574 -1.5093e-05
5:105722149 G T 0.309850 -5.7162e-06
5:105727449 T C 0.098926 -8.9929e-07
5:105738093 G A 0.769533 -5.7055e-06
5:105752888 C A 0.306601 -2.2115e-05
5:105777453 C T 0.063784 2.9040e-05
5:105790622 T C 0.036077 -3.7205e-05
5:105791269 A G 0.407264 -9.1253e-06
5:105808801 A G 1.101406 -3.2816e-06
5:105822068 G A 0.695899 2.4946e-06
5:105833108 A G 0.065741 -9.3837e-06
5:105837359 A G 0.202520 1.2468e-06
5:105837718 T G 0.071622 3.5559e-05
5:105850039 C T 0.098313 -5.5801e-06
5:105858265 A G 1.926365 6.6153e-06
5:105863176 G A 0.142096 1.4584e-05
5:105863311 C A 0.043410 -1.9617e-07
5:105863826 G A 0.051855 5.3037e-05
5:105876806 T C 1.243976 1.6293e-05
5:105878442 A G 0.220482 -1.0382e-04
5:105880428 G C 0.329214 3.0826e-05
5:105882293 A G 1.455094 2.0107e-05
5:105884643 G A 0.094603 -1.0865e-05
5:105892089 C T 0.113175 9.3547e-06
5:105893449 G A 0.104116 2.0492e-05
5:105893532 T C 0.117353 4.6325e-05
5:105894116 G A 0.033055 -1.9539e-06
5:105899000 G A 0.406384 4.5542e-05
5:105901739 A G 0.266414 -1.7239e-05
5:105903378 G A 1.071678 3.6089e-05
5:105905621 A G 0.238737 -2.7545e-05
5:105908109 G A 0.031764 4.9863e-06
5:105915256 A G 0.138886 -9.0568e-06
5:105915981 T C 0.134734 5.3792e-06
5:105925616 T C 0.134981 1.1019e-05
5:105928247 T C 0.520978 1.6406e-05
5:105930010 G T 0.089510 1.3964e-05
5:105932199 C G 0.153706 3.8503e-05
5:105938249 A G 0.353146 1.0469e-05
5:105949415 A G 1.860368 8.0375e-06
5:105950425 T C 0.039148 8.7026e-08
5:105968905 G T 0.084947 -1.0098e-05
5:105969763 C T 0.061229 3.7324e-05
5:105970268 A G 0.084654 -2.5192e-05
5:105986224 G A 0.050193 1.5363e-05
5:105992483 A C 0.612111 -2.7858e-05
5:105995890 C T 1.141563 4.2420e-05
5:106016405 A G 0.082519 -4.8768e-05
5:106016464 G A 0.491012 2.7101e-05
5:106017273 T C 0.087670 -1.0802e-05
5:106026104 A G 0.047074 3.7988e-05
5:106027535 G A 0.047256 -3.6002e-08
5:106034118 T G 0.334564 7.9128e-06
5:106039272 T C 0.476877 -3.3447e-05
5:106042911 C A 0.050995 1.8635e-06
5:106047930 G A 0.574579 -2.8826e-05
5:106056347 A C 1.329198 1.4550e-05
5:106061582 G A 0.192578 -2.9022e-05
5:106081733 C T 0.206869 9.9936e-05
5:106083320 T C 0.033653 -5.5862e-05
5:106084217 A T 1.169676 1.0486e-05
5:106084707 G T 0.052761 -1.1743e-05
5:106085028 G A 0.061112 -2.1491e-05
5:106095911 A G 1.487017 -3.0066e-05
5:106103975 G A 0.493697 2.5591e-05
5:106104419 A G 0.056909 -3.3492e-06
5:106121016 A G 0.152437 -4.1363e-05
5:106123058 A G 0.094269 -1.8587e-05
5:106130200 G A 1.739350 -2.6807e-05
5:106144139 A G 0.537934 5.1132e-06
5:106146467 T A 0.066387 -7.1917e-06
5:106158747 C T 0.068980 1.1139e-05
5:106160034 C T 0.086443 1.3625e-05
5:106161422 C A 0.071113 1.8317e-05
5:106171687 A G 0.097810 -1.0695e-05
5:106171851 A G 0.077838 -5.1534e-07
5:106179036 T G 0.222605 -3.7532e-05
5:106182573 G A 0.262866 2.4680e-05
5:106185389 G A 0.141680 -1.9120e-05
5:106188367 G A 0.021731 -1.5344e-05
5:106193658 A C 0.081275 5.5085e-05
5:106194483 A C 0.021481 -2.0891e-05
5:106214042 G A 1.335274 2.9295e-05
5:106218473 A G 0.038164 -1.0214e-05
5:106224406 C T 0.858394 -1.3842e-05
5:106224878 C T 0.203682 1.3260e-05
5:106241909 G A 0.218886 -1.4942e-05
5:106242566 A C 0.850098 -7.3880e-06
5:106243466 T C 0.062891 -7.1134e-06
5:106258427 C T 0.336222 7.2607e-05
5:106258648 A G 0.026369 3.6994e-05
5:106264569 A G 1.359917 -2.7584e-05
5:106278362 G A 0.071976 1.2090e-05
5:106279507 T C 0.062901 2.3311e-05
5:106292306 C A 1.694107 -3.4922e-05
5:106303450 C T 0.102399 -1.4379e-05
5:106308008 A G 1.550742 -4.2543e-05
5:106308561 G T 0.043380 -7.0605e-06
5:106310230 T G 0.847985 -3.0199e-04
5:106320154 C T 1.551761 -4.1142e-05
5:106327523 A G 0.134552 2.3100e-06
5:106328781 C A 0.072515 9.1403e-06
5:106338313 T C 0.027430 -1.9744e-05
5:106341032 T C 0.853490 -5.8125e-04
5:106345584 A G 0.045513 4.6454e-06
5:106348311 C A 0.617061 4.0047e-05
5:106352129 A C 0.144290 -7.8340e-06
5:106360732 C G 0.350095 7.5984e-05
5:106364081 A G 0.057019 -6.9026e-05
5:106367115 A G 0.101150 -1.9854e-05
5:106370095 C T 0.276720 -6.4313e-05
5:106373521 T C 0.283374 3.1071e-05
5:106376560 G A 0.045786 -4.0460e-06
5:106377385 C T 0.063943 -4.9169e-06
5:106379106 C T 0.757891 -8.9190e-06
5:106384965 G A 0.400061 -6.3780e-05
5:106390482 C T 0.478659 3.2729e-05
5:106393856 A G 1.299899 1.0007e-05
5:106393894 A G 0.024811 -1.0643e-05
5:106394060 G A 0.686288 4.3729e-05
5:106394177 G A 1.346184 1.6707e-05
5:106394251 T G 0.477597 -4.0273e-05
5:106394383 C T 0.127528 -7.1334e-06
5:106394429 T C 0.041913 -1.4561e-05
5:106399280 C T 0.067919 8.5362e-07
5:106412266 G A 0.067847 -1.7842e-05
5:106428974 C T 0.198096 -3.4432e-05
5:106431863 G C 0.039989 3.8069e-05
5:106443053 G A 0.934996 -2.1902e-05
5:106447128 G A 0.095164 2.1825e-05
5:106451596 A G 0.041991 8.2155e-07
5:106452479 G A 0.358531 -5.5419e-05
5:106452732 T C 1.203247 -5.1103e-05
5:106462217 G A 0.218055 4.2132e-05
5:106469097 C G 0.147114 -1.2294e-05
5:106473749 G A 1.787090 -6.4606e-06
5:106507180 G T 0.046620 4.9366e-05
5:106519760 C T 0.252814 2.4437e-05
5:106530219 A G 0.152051 1.2262e-05
5:106533861 T C 0.943172 -3.7061e-05
5:106534297 G A 0.030852 2.4954e-05
5:106536046 G C 0.087946 2.2594e-05
5:106557196 T C 0.077228 3.1162e-05
5:106566107 A G 1.081912 -9.5751e-05
5:106568266 T C 0.319986 -1.5313e-05
5:106570275 C T 0.022247 -1.5592e-06
5:106571587 A G 0.068136 -1.1439e-05
5:106574726 T C 0.059733 6.3819e-05
5:106577487 A C 0.044143 -7.0813e-06
5:106578619 A G 1.137208 1.8794e-05
5:106583273 T C 0.065351 -1.1792e-05
5:106591660 T C 1.957944 3.0403e-05
5:106598834 T C 1.480700 1.9936e-05
5:106608884 C G 0.221174 -7.2407e-06
5:106613143 A C 0.120310 1.2606e-05
5:106629861 T C 1.450758 -2.1558e-05
5:106631759 A G 0.048447 5.0758e-06
5:106634782 C T 1.677612 -1.2951e-05
5:106648289 A G 0.713728 -2.1229e-06
5:106653230 T G 0.089569 -2.8881e-05
5:106663928 C T 0.026992 -2.6331e-05
5:106663948 T C 0.337748 1.4206e-05
5:106672029 A G 0.041540 -2.6227e-05
5:106681669 A G 0.595762 -8.8491e-06
5:106694018 T C 0.029667 -1.5377e-05
5:106697771 C A 0.046584 -1.8339e-06
5:106697851 G A 0.964650 2.8005e-05
5:106699557 A G 0.053913 -3.4097e-05
5:106701494 C T 0.404008 4.8907e-06
5:106703099 A G 0.026057 5.0331e-06
5:106711746 C A 0.035396 -5.2678e-05
5:106714686 C T 0.080350 -8.7575e-06
5:106720912 C T 0.030842 -1.9664e-05
5:106724057 A C 0.028745 6.2400e-06
5:106726498 C T 0.114432 5.9648e-05
5:106728586 C T 0.230434 4.5483e-05
5:106739481 C T 0.033685 -1.6937e-05
5:106740388 A G 0.148211 3.4415e-07
5:106745348 T C 0.030261 -2.0062e-05
5:106745488 G A 0.024707 -1.1702e-05
5:106747928 A G 0.350754 1.7173e-05
5:106766340 T C 1.700235 3.0924e-05
5:106769067 T C 0.044539 -1.4220e-05
5:106772606 T C 0.205432 6.8803e-05
5:106773195 C T 0.554186 4.3997e-06
5:106773623 G A 0.673480 -2.1847e-05
5:106781232 T C 0.456668 -1.3752e-05
5:106783105 G T 0.093061 7.3259e-06
5:106783834 A G 0.100273 -1.0967e-05
5:106786182 A C 0.024720 -1.9894e-05
5:106791963 A G 0.226604 -5.3109e-06
5:106792953 T C 0.055078 -8.4385e-06
5:106796026 A G 0.050826 -2.8427e-05
5:106801970 A G 0.109579 6.9171e-06
5:106802925 T C 0.045756 4.3979e-05
5:106803663 G A 0.398127 3.7742e-05
5:106803918 C T 0.598417 3.8264e-05
5:106805007 A T 1.052699 2.4288e-05
5:106813991 G C 0.080912 -3.3478e-05
5:106814090 C T 1.271565 2.1097e-05
5:106816311 G A 0.111738 -1.4593e-05
5:106818343 T C 0.052417 1.1942e-05
5:106820247 C T 0.053092 1.7785e-05
5:106824701 T C 0.942964 7.9983e-06
5:106833906 T C 0.171698 -1.3021e-05
5:106834567 T C 0.201962 3.6485e-05
5:106837450 G T 0.741392 4.6272e-06
5:106838407 C T 0.120534 4.1351e-05
5:106842228 G A 0.709677 -1.2053e-05
5:106846342 T C 0.373328 9.4948e-06
5:106848206 C G 0.585391 -1.8882e-06
5:106848482 A C 0.159919 -1.2431e-05
5:106849674 A G 1.705136 -1.3089e-05
5:106852756 A G 0.121482 1.1373e-04
5:106855830 A C 1.693039 1.4591e-05
5:106856406 G A 0.310999 5.1527e-05
5:106861892 G A 0.666138 3.3238e-05
5:106866451 G C 0.095220 6.0360e-06
5:106869642 C T 0.319464 3.7943e-05
5:106875465 G A 0.348092 3.3659e-05
5:106879150 C G 0.263107 2.2434e-07
5:106880837 A G 0.040768 -7.4549e-06
5:106883689 C A 0.375042 4.7209e-05
5:106885442 G A 1.525489 -2.3409e-05
5:106887068 T C 1.193756 -1.0227e-05
5:106887339 G C 0.093042 4.2006e-06
5:106897433 T C 0.257628 7.7137e-06
5:106897753 G A 0.026496 -1.2838e-05
5:106898103 G C 0.138808 3.5768e-05
5:106900735 C T 0.065858 5.2987e-05
5:106901554 A G 0.568282 -2.6772e-05
5:106903466 G A 0.381187 4.9160e-05
5:106907339 C T 1.055588 4.2174e-06
5:106908138 A C 1.967328 1.0700e-05
5:106908278 A G 0.602698 2.5986e-05
5:106909060 C T 0.171260 5.2877e-05
5:106909839 C T 0.990198 1.0412e-05
5:106914655 T C 0.306873 6.0515e-05
5:106917592 C T 0.076251 3.2663e-06
5:106918329 G A 0.282354 -1.0260e-05
5:106933485 T C 0.059214 -4.1210e-06
5:106934147 G A 0.685703 -3.4149e-05
5:106944359 G C 0.424268 1.8319e-06
5:106944541 G A 0.713579 3.0278e-05
5:106962349 A C 1.516116 -2.6662e-06
5:106968202 C A 0.826241 -3.3623e-05
5:106973905 A G 0.349809 -2.0408e-05
5:106998058 G A 0.172022 3.0878e-05
5:107005468 G C 0.032195 -6.9666e-07
5:107008378 C A 0.462647 -5.8738e-05
5:107036027 A G 1.285961 -3.9313e-05
5:107040329 G A 0.061684 -4.3040e-05
5:107040442 T C 0.846865 -2.7713e-05
5:107048984 T C 0.049853 -3.1547e-05
5:107052287 T C 0.031592 -4.4646e-06
5:107053347 T G 0.167290 -2.5375e-05
5:107053676 G C 0.503901 -3.0929e-05
5:107053950 A C 0.083947 -1.2624e-05
5:107059140 T C 0.325222 3.8778e-06
5:107068578 A C 1.407192 2.0832e-06
5:107079248 A C 0.037817 8.3617e-06
5:107079325 T C 1.001818 -3.8830e-05
5:107079827 G A 0.277320 6.3519e-05
5:107080180 A G 0.044166 1.1459e-05
5:107081840 T C 0.468889 -7.4526e-05
5:107087350 A C 1.213744 -4.1293e-06
5:107091258 T C 0.067325 1.2575e-05
5:107093148 G A 0.494271 2.6167e-05
5:107096898 C T 0.067010 6.0504e-07
5:107102159 A G 1.669997 1.1597e-05
5:107102882 A G 0.089484 2.3120e-05
5:107108075 C A 0.044169 6.2577e-06
5:107113735 T C 0.711300 -4.8664e-05
5:107114018 G A 0.067140 -1.3656e-05
5:107118722 T C 0.269809 5.6081e-06
5:107120759 A G 0.403385 3.9666e-05
5:107124437 C A 0.180461 -2.9893e-05
5:107130419 A G 0.764288 -1.9837e-05
5:107134100 T C 0.411970 5.5882e-06
5:107134120 G A 0.413119 4.0179e-05
5:107137464 C T 1.800167 -2.7570e-05
5:107138981 A G 0.103649 1.9790e-05
5:107139167 G A 0.220388 -1.4032e-05
5:107139388 A C 1.036529 -3.1694e-05
5:107140267 A G 0.470872 -1.3468e-05
5:107150569 A C 1.147598 -3.2877e-05
5:107151332 A C 0.080597 -2.4082e-05
5:107158459 G T 0.187787 1.7620e-06
5:107159235 T C 0.349215 -2.9115e-05
5:107160111 C T 0.957511 -3.4593e-05
5:107161898 A G 0.074712 -1.8667e-05
5:107166423 T C 0.306348 9.1519e-06
5:107170408 T C 1.404154 6.4319e-06
5:107172025 A G 0.058720 -1.3062e-05
5:107186583 C T 0.094048 4.1125e-06
5:107186734 G A 0.204334 -2.9839e-05
5:107189264 T C 0.357894 -2.5983e-05
5:107192843 A G 0.030397 2.9518e-05
5:107197725 G T 0.345908 3.8418e-06
5:107205182 A G 0.242671 9.6187e-06
5:107211650 T C 0.078890 1.7395e-05
5:107213224 A C 0.129995 -1.6721e-05
5:107217550 T C 0.154310 4.6018e-05
5:107223597 G A 0.094158 1.1232e-05
5:107236565 G C 0.115590 -1.9121e-05
5:107237349 G C 1.569519 -5.1456e-05
5:107255869 G A 0.308315 -1.0658e-04
5:107256237 A G 0.617603 -1.6927e-06
5:107263580 C T 1.051190 5.1939e-05
5:107263596 C T 0.621186 -2.4128e-06
5:107264669 C T 0.044630 4.3650e-06
5:107268885 C T 0.205766 1.3733e-05
5:107270193 G A 0.852919 2.1535e-05
5:107271356 C G 0.039839 -3.8509e-05
5:107271524 C T 0.642687 -6.4056e-05
5:107272324 C T 0.080545 -3.1739e-05
5:107274345 A C 0.051586 1.8037e-05
5:107275898 T G 0.515461 1.2313e-05
5:107281547 C T 0.859131 2.5750e-05
5:107284862 A C 0.046425 -6.0763e-05
5:107286703 T C 0.024548 1.8331e-05
5:107295162 C T 0.065368 1.5423e-05
5:107306378 C T 0.806150 -3.6548e-06
5:107307321 C A 0.055844 -2.7906e-05
5:107313403 G A 0.566036 5.7990e-06
5:107316863 G A 0.307055 3.4944e-05
5:107318454 T C 0.875578 2.0242e-05
5:107321635 G T 0.052183 3.7331e-05
5:107323932 A C 0.081581 2.3006e-05
5:107325940 C T 0.103402 -1.7273e-05
5:107330082 C T 0.044237 1.3749e-05
5:107341422 C T 0.103104 -5.4237e-06
5:107346202 A C 0.188563 -7.4166e-05
5:107351884 C A 0.079049 3.2265e-05
5:107352294 G A 0.346044 2.6887e-05
5:107361488 T C 0.033468 1.6883e-05
5:107364596 A G 0.099400 3.2518e-05
5:107365642 G A 0.766362 9.0407e-06
5:107366443 G A 0.323268 9.4249e-06
5:107378321 C T 0.078900 -7.2256e-05
5:107400505 A G 0.442487 2.7485e-05
5:107401451 T C 0.984339 1.1637e-05
5:107416131 A G 0.033679 1.8021e-05
5:107424535 T C 0.046730 -3.9294e-06
5:107427320 G C 0.048226 -5.0109e-06
5:107430034 C T 0.057464 -1.0317e-05
5:107438727 C T 1.415466 2.0738e-05
5:107468752 G C 0.028875 -6.3376e-06
5:107488025 C T 1.382485 3.9161e-06
5:107512779 A G 0.040002 -2.9765e-05
5:107516650 G A 1.373767 6.1482e-06
5:107518382 A C 0.093051 -1.0440e-07
5:107524191 T C 0.331980 2.3445e-05
5:107530276 A T 0.403216 -2.9403e-06
5:107540302 T C 0.031196 -2.4657e-05
5:107561177 A G 0.264045 8.6587e-06
5:107563468 G A 0.971245 9.2687e-06
5:107570785 A G 0.635283 -3.8965e-06
5:107607109 A C 0.038236 5.2468e-06
5:107657555 C G 0.077244 -1.5221e-05
5:107678561 T C 0.046633 4.6984e-05
5:107680687 T C 1.595697 -5.7597e-07
5:107687764 G A 0.624481 -1.0340e-05
5:107706511 G A 0.638396 -7.1709e-06
5:107715746 G A 0.165203 5.0433e-05
5:107720033 T C 0.020371 -9.4167e-06
5:107726678 T A 0.067763 -3.4470e-05
5:107742204 G T 0.048450 4.2661e-05
5:107747381 G A 0.039064 3.1983e-05
5:107752303 C A 0.089770 3.8437e-05
5:107754703 G A 0.098585 5.2559e-05
5:107764146 C A 0.049684 -8.6342e-05
5:107799236 A G 0.383059 -6.2279e-06
5:107802355 T G 1.699258 -1.5235e-05
5:107849176 T A 0.510088 -2.9781e-05
5:107849183 G A 0.041881 1.7503e-06
5:107865111 T C 1.630852 -3.6252e-05
5:107874171 G A 0.770432 -2.9905e-05
5:107877298 G A 0.513363 -1.9908e-05
5:107878176 G A 0.060009 -4.4213e-06
5:107881580 A G 0.072502 -2.6568e-06
5:107893309 G A 0.374078 2.1609e-05
5:107896530 T C 0.021565 -2.8628e-05
5:107897628 T C 0.135263 -1.6521e-05
5:107899683 T G 0.025850 -4.0068e-06
5:107915736 G A 1.334953 1.7653e-05
5:107931456 T C 0.081509 -1.7638e-05
5:107939757 C A 0.214390 1.0751e-05
5:107944256 C T 0.831282 -1.0334e-05
5:107950964 C A 0.056903 -4.1858e-05
5:107953221 G A 1.504028 4.5827e-05
5:107960418 C T 1.472891 3.8331e-05
5:107962003 A G 0.917407 -7.3341e-06
5:107962480 G C 0.066095 -1.7134e-05
5:107962550 T G 0.467795 3.0824e-05
5:107963946 T C 0.571093 -7.4790e-05
5:107969691 C G 1.366369 2.8486e-06
5:107974112 A G 0.081032 4.1897e-05
5:107975374 G A 1.461774 2.0040e-05
5:107985758 T C 0.036499 -1.9234e-06
5:107989959 C T 0.329951 5.8432e-05
5:107994409 A G 0.071726 -1.9046e-05
5:107999505 A C 1.512198 3.0485e-05
5:108000885 A G 0.619761 -1.7835e-05
5:108001218 G A 0.022756 4.1119e-07
5:108013902 A G 0.065588 3.9159e-05
5:108019598 G A 0.424969 3.0469e-05
5:108024159 T C 0.292293 3.3149e-05
5:108029900 C T 1.123883 7.2794e-05
5:108039280 A C 1.629129 6.0438e-05
5:108056848 C T 0.242252 3.3717e-05
5:108069506 A G 0.027914 -3.9627e-05
5:108071339 A G 0.065601 8.8997e-06
5:108073934 A C 1.105220 1.4857e-05
5:108086317 G A 0.390635 1.0010e-05
5:108086375 C A 0.166923 1.1888e-04
5:108097996 C A 0.044348 -5.0634e-05
5:108107087 A G 0.102932 -4.5509e-05
5:108113064 G T 0.041339 3.3510e-05
5:108113344 T C 0.150580 1.7180e-05
5:108120029 G A 0.453043 4.1650e-05
5:108121571 C T 0.098232 7.0764e-06
5:108124391 C A 0.043085 3.7847e-06
5:108151600 A C 0.142131 1.9700e-05
5:108164740 T C 0.027599 2.6520e-06
5:108172995 T C 0.083077 -3.4323e-05
5:108199890 G T 0.030095 -1.1887e-05
5:108204163 G A 0.111968 -1.8568e-05
5:108206030 C A 0.056137 -1.5108e-05
5:108208750 G A 0.098936 1.4275e-05
5:108226012 G T 0.074943 -2.4243e-05
5:108226344 G A 0.042429 4.4371e-06
5:108227142 C G 0.021870 1.8921e-05
5:108232212 T C 1.773811 -6.2431e-06
5:108245089 T G 0.477120 3.5029e-07
5:108250350 C A 0.057532 -4.3781e-05
5:108252584 G A 0.048697 -1.1597e-05
5:108261048 G A 0.045938 2.1199e-05
5:108262592 G A 0.341471 9.5984e-06
5:108263527 G A 0.089942 -2.5376e-05
5:108263936 A G 0.072544 -1.1937e-05
5:108270684 G A 0.041745 -2.1847e-06
5:108273069 T C 0.297603 4.7715e-06
5:108277354 A G 0.028950 9.8791e-06
5:108281909 G C 0.109066 -3.4029e-06
5:108314032 T C 0.087264 2.4213e-06
5:108318408 T G 0.024032 1.2835e-06
5:108343438 G A 0.442406 3.1995e-06
5:108343781 T G 0.064459 -2.5151e-05
5:108346952 C T 0.262646 1.2960e-06
5:108362074 G T 0.294215 1.1823e-05
5:108366644 T C 0.030345 3.9946e-06
5:108375766 A G 0.445762 -5.3296e-07
5:108378788 C G 0.061148 -7.2210e-05
5:108390779 T C 0.024097 1.1316e-05
5:108391482 G A 0.056007 2.9506e-05
5:108397843 A G 0.073898 -2.3025e-06
5:108398342 A G 0.381953 3.2895e-05
5:108415427 T A 0.022117 -7.1263e-06
5:108445608 C T 0.107654 2.3282e-05
5:108448970 T C 0.064891 1.7481e-05
5:108452160 A G 0.426524 3.1336e-05
5:108459278 T C 0.052930 -1.6098e-05
5:108472324 A G 0.039057 2.0722e-05
5:108477445 A G 0.250750 -7.5877e-06
5:108481702 G A 0.846781 2.5768e-05
5:108486037 G A 0.044555 -5.2198e-06
5:108497406 T C 0.040826 1.5461e-05
5:108509680 A G 0.020465 -2.4349e-05
5:108514145 G A 0.058659 1.3486e-05
5:108515910 C A 0.279518 -2.1592e-05
5:108518206 C G 0.039067 -1.0652e-05
5:108518834 C T 0.074920 5.5252e-06
5:108534926 G A 0.189641 7.9329e-06
5:108535800 C T 0.941919 -1.2246e-05
5:108538855 G A 0.027781 -1.1434e-05
5:108543555 T C 1.235494 -5.9914e-06
5:108554128 A G 0.283331 9.6747e-06
5:108554590 A C 0.036308 -2.2183e-06
5:108555694 T C 0.497299 -9.1640e-06
5:108560090 C T 1.791310 -3.3733e-05
5:108560216 A G 0.039771 -1.1762e-05
5:108567652 A G 0.473342 -1.4629e-05
5:108571975 T C 0.671039 -3.4075e-05
5:108572550 T C 0.042131 3.1577e-07
5:108574769 T C 0.153933 -1.8426e-05
5:108578256 T C 0.072291 -2.3987e-06
5:108583080 A G 0.031579 2.1151e-05
5:108586279 T G 0.039252 -1.0641e-05
5:108589733 A G 0.053254 2.6223e-05
5:108590423 G C 0.059327 -3.5434e-05
5:108591654 T C 0.111932 9.5905e-06
5:108594753 A C 0.026395 -1.0044e-06
5:108601473 C T 0.270335 -1.0650e-05
5:108602857 G A 0.312615 -6.9103e-06
5:108609433 C T 1.010977 -1.0935e-05
5:108617786 G C 0.092993 3.5605e-05
5:108618052 A G 0.676683 -3.3112e-05
5:108619855 G A 0.151671 2.4941e-06
5:108633176 A C 0.461102 -6.8856e-05
5:108633347 C T 0.500055 -1.1978e-05
5:108634182 C G 1.015327 -8.8676e-06
5:108634292 T C 0.556461 9.5167e-06
5:108634557 T C 0.965565 -2.7150e-05
5:108634778 A C 0.069246 -3.5826e-05
5:108635002 A G 0.407845 1.5517e-05
5:108635200 T C 0.091149 -5.3955e-06
5:108635959 T G 0.047902 4.0230e-05
5:108636727 A T 0.522766 1.8501e-06
5:108639183 C T 0.827851 -2.0650e-05
5:108639715 C A 0.180627 -2.1132e-05
5:108639741 G A 0.291829 -1.6240e-05
5:108640055 A G 0.033942 -2.2722e-05
5:108653295 G A 1.946080 -1.0161e-05
5:108654161 C T 0.057386 -4.5343e-06
5:108657053 C T 0.534010 4.8005e-06
5:108659407 A C 0.090176 -9.4729e-06
5:108664713 T C 0.809285 -2.3436e-05
5:108668924 C A 0.085342 3.3864e-06
5:108672946 T C 0.463848 -5.3176e-05
5:108673453 C T 0.079461 -6.8527e-06
5:108675052 T C 0.031024 -9.6823e-06
5:108675972 G A 0.194996 7.3138e-05
5:108702128 G C 1.301657 2.3733e-05
5:108703508 C A 0.036152 6.8120e-06
5:108704183 C T 0.053735 2.2067e-05
5:108705095 G T 0.091957 -4.3613e-06
5:108706124 G A 0.047808 1.3824e-05
5:108706919 A G 0.050950 2.2023e-05
5:108714298 C T 1.189378 2.1749e-05
5:108715095 G T 0.025898 -4.1134e-06
5:108726104 T C 0.044637 -7.9025e-05
5:108728519 T C 0.108096 -2.6232e-05
5:108728983 G A 0.049976 1.9599e-05
5:108730773 T C 1.518547 4.0741e-05
5:108738215 G A 0.053212 -2.7160e-06
5:108741379 C T 0.074102 3.6651e-07
5:108744375 G A 0.112299 2.5694e-06
5:108746637 G A 0.151590 3.4497e-05
5:108754760 C A 0.111150 -2.8073e-05
5:108784915 G A 0.038453 9.4045e-06
5:108802175 G A 0.082902 1.3838e-05
5:108810213 G A 0.052199 -1.3023e-05
5:108822016 T C 0.103490 -9.9566e-06
5:108828810 G A 0.145299 2.6058e-05
5:108829556 T C 0.138305 1.2407e-05
5:108835126 G T 0.077663 -7.3486e-06
5:108842883 A G 0.021231 1.5304e-05
5:108844343 T G 0.285175 -9.7210e-05
5:108852857 T C 0.253768 -1.4776e-05
5:108858276 G T 0.053167 -4.0457e-05
5:108860847 G A 0.234099 -3.4935e-05
5:108862162 A G 0.981960 -3.3479e-05
5:108869741 C A 0.096369 -2.6126e-05
5:108886067 C T 0.059451 -4.7676e-06
5:108896585 G A 0.022896 -2.0373e-06
5:108903535 T C 0.093126 2.6609e-05
5:108909280 G C 0.070973 2.3605e-05
5:108911758 T G 0.350124 -2.0709e-05
5:108926303 G C 0.031342 -1.3197e-05
5:108934080 C G 0.076764 -2.8446e-06
5:108944883 T C 0.162759 8.0252e-05
5:108953409 G A 1.430195 1.2174e-05
5:108963948 A G 0.092616 -1.0064e-05
5:108964099 T G 0.477166 -6.5721e-06
5:108967348 C G 0.199102 9.5219e-06
5:108969592 G T 0.098952 -1.7793e-05
5:108983551 G A 0.047905 -4.0534e-06
5:108986371 T C 0.680692 -7.2611e-05
5:108990931 C T 0.145906 -3.1795e-06
5:108998626 A G 0.111371 -3.5865e-05
5:109000325 A G 0.152463 -2.2915e-05
5:109007450 G C 0.138480 -2.1116e-05
5:109013192 T C 0.029397 -1.8330e-05
5:109013428 G A 0.052060 -3.6896e-05
5:109017218 G A 0.107722 -1.2832e-05
5:109022550 A G 0.027677 3.1695e-06
5:109024477 A G 0.628697 -1.0236e-06
5:109024678 T C 0.050904 -2.8640e-05
5:109024742 C T 0.218464 1.3822e-04
5:109026663 C G 0.643861 -2.8846e-06
5:109029868 T C 0.068652 2.7414e-05
5:109036678 C G 0.020799 -1.3485e-05
5:109036753 T G 0.042105 3.6417e-05
5:109037077 C T 0.049466 -2.0848e-05
5:109037267 T G 0.040764 3.5083e-06
5:109044248 C T 0.574527 1.3720e-05
5:109052847 T C 0.024921 4.2496e-05
5:109053133 G A 0.323450 1.1432e-05
5:109054855 A G 0.257962 -4.2945e-05
5:109066741 G T 1.317786 5.1217e-05
5:109075276 C T 0.030696 -1.3714e-05
5:109079110 G C 0.029745 1.8535e-06
5:109088305 T A 0.026314 -1.3959e-05
5:109101206 G C 0.062313 2.0350e-05
5:109103566 C G 0.580430 1.4085e-04
5:109104703 A G 0.507699 -6.3885e-07
5:109104820 C T 0.096735 -1.4275e-05
5:109122180 C G 0.056834 6.8957e-06
5:109122698 C T 0.130810 -2.9353e-05
5:109132323 T C 0.145721 -2.9971e-05
5:109134028 G A 0.104581 -2.2645e-05
5:109136025 A G 0.234592 3.5612e-05
5:109149543 G A 0.031017 1.7770e-06
5:109150482 G A 0.069295 1.1698e-05
5:109156748 A G 0.043426 2.0710e-05
5:109161963 A G 0.129596 -2.3121e-05
5:109166108 C T 0.180887 -4.2524e-06
5:109172348 T C 0.673957 7.6786e-05
5:109186372 G A 0.071418 -9.6000e-06
5:109187893 T G 1.207123 7.1938e-05
5:109193177 T A 0.034464 -1.0229e-06
5:109200149 A T 0.037077 -2.4419e-05
5:109205381 G A 0.181046 -1.5643e-05
5:109209323 G A 0.412393 3.6116e-06
5:109217428 T G 0.601598 7.7394e-05
5:109219577 T C 0.090010 6.1377e-06
5:109222911 T C 0.067588 4.4242e-06
5:109230421 T C 0.083752 1.0410e-06
5:109230735 A G 0.755070 -1.3909e-04
5:109230885 A T 1.569315 -2.3228e-05
5:109231464 C T 0.031085 -1.5413e-06
5:109231908 A G 0.043484 -5.7407e-06
5:109234034 G A 0.056396 -8.5826e-07
5:109234306 C T 0.863730 -3.7450e-05
5:109236367 C A 0.133705 -7.1697e-06
5:109236401 C A 1.537074 -1.8705e-05
5:109236820 T C 0.032507 -7.0560e-06
5:109237529 G T 0.233157 -2.9349e-05
5:109238721 T G 0.197164 2.6056e-05
5:109242811 G A 0.054332 -1.4321e-05
5:109242962 G A 0.042835 -2.0169e-06
5:109244198 C G 0.097943 -1.9419e-05
5:109244266 G A 0.045451 1.8885e-08
5:109244830 G T 0.049726 9.7664e-06
5:109247091 T C 0.063401 -2.9972e-05
5:109249345 A G 0.053871 2.8919e-05
5:109250630 C T 0.224238 -9.3633e-06
5:109257700 T G 0.034665 -5.0823e-06
5:109262604 T G 0.082425 2.2418e-05
5:109265328 G A 0.035237 -1.5146e-05
5:109266084 C T 0.021023 -2.1643e-05
5:109266209 G A 0.065903 2.6403e-05
5:109272682 T C 0.145991 -9.6452e-06
5:109280664 G A 0.138223 -7.9526e-06
5:109284830 A C 0.061742 4.0669e-06
5:109292510 A C 0.058844 -4.2924e-06
5:109294429 C G 1.572907 -3.1549e-05
5:109294493 T G 0.129693 -2.7117e-05
5:109299290 A G 0.030754 1.4969e-05
5:109306552 C A 0.639739 -2.1424e-05
5:109310536 G C 0.121482 4.5739e-06
5:109326967 A G 0.047759 1.9745e-05
5:109328711 T C 0.026820 1.0500e-05
5:109332329 T G 0.160629 -2.6076e-05
5:109333790 A C 0.025314 2.7436e-05
5:109334102 A C 0.036022 -1.0266e-05
5:109334943 A G 0.216831 -1.6909e-05
5:109338072 T G 1.534480 1.0939e-05
5:109345357 C A 0.162668 -1.0525e-05
5:109351998 G C 0.055036 -3.4699e-05
5:109352279 T C 0.315760 3.4463e-05
5:109352713 A C 1.060463 -3.4972e-05
5:109353360 C A 0.076799 2.4196e-05
5:109355081 C T 0.256664 -3.3397e-06
5:109358019 A C 0.035110 1.3125e-06
5:109358981 C T 0.898740 -6.1799e-06
5:109362712 T C 0.220070 -9.4594e-06
5:109365711 G A 0.682107 2.5178e-05
5:109369629 C T 0.937372 -2.0561e-05
5:109371279 C G 0.051187 -1.5528e-05
5:109381583 G T 1.574511 -1.5851e-05
5:109381936 T C 0.151210 1.7560e-05
5:109383586 G A 1.189063 -4.0711e-05
5:109392585 G A 0.036285 7.7102e-06
5:109393830 A G 1.452763 4.0836e-05
5:109400416 A C 0.027865 2.1693e-05
5:109400965 T G 1.903076 6.1356e-06
5:109401174 C T 0.154819 3.7785e-05
5:109404223 A G 0.146384 8.8914e-06
5:109406780 G A 0.322463 -3.4221e-06
5:109412224 T C 0.055309 7.7163e-06
5:109416311 G A 1.314183 8.8066e-05
5:109417147 A C 0.060103 -1.1467e-05
5:109419099 T C 1.239974 1.8212e-05
5:109421526 C G 0.035639 -3.7329e-05
5:109421626 A G 0.114315 -3.3736e-06
5:109425043 T G 0.462796 -3.3655e-05
5:109425078 G T 0.086563 1.0539e-05
5:109425143 A G 0.025214 -1.4860e-05
5:109427476 C T 0.097388 -5.8881e-06
5:109428789 G T 0.028141 6.8171e-06
5:109433120 T C 0.159727 -1.4093e-05
5:109433891 C T 0.507030 1.7787e-05
5:109440945 T C 0.031549 3.4199e-05
5:109475723 A G 1.612906 3.0384e-05
5:109480457 G C 0.410506 -9.1840e-06
5:109484586 G A 0.783951 4.2956e-05
5:109486807 A G 0.048340 -2.8869e-05
5:109488544 A G 0.237228 -1.4425e-04
5:109491112 A C 0.266911 -1.3549e-04
5:109491562 T G 0.593623 2.0831e-05
5:109492726 G A 1.896465 -2.9699e-05
5:109496394 T C 0.145062 9.8168e-06
5:109496960 G T 1.320951 -2.0579e-05
5:109497084 A G 0.050921 1.2602e-05
5:109498387 C A 0.052810 -4.4243e-07
5:109500784 C T 0.085229 -1.4859e-05
5:109502028 G A 0.101981 -1.7702e-05
5:109505304 C T 0.164651 1.5817e-05
5:109513992 G A 0.024185 1.5617e-05
5:109516859 T C 0.067572 1.1005e-04
5:109517668 T C 1.571369 -2.3547e-05
5:109520259 A C 0.263441 -2.3286e-05
5:109535623 G A 0.030144 -2.0842e-05
5:109536583 G A 0.548016 1.8105e-05
5:109542439 C T 0.660587 1.3661e-05
5:109542527 T C 0.023906 1.5117e-05
5:109556518 T C 0.115766 -2.8461e-05
5:109556992 G A 0.056231 -3.0671e-05
5:109558295 G C 0.036451 -6.0971e-06
5:109561508 C A 0.051816 -5.1841e-05
5:109566823 G T 0.139064 4.7659e-05
5:109569984 G A 0.499004 6.8075e-06
5:109570655 G A 0.038849 3.7873e-05
5:109573857 A C 0.369515 2.2791e-05
5:109575285 T C 0.126616 8.8070e-06
5:109585570 T C 0.032390 -3.9182e-05
5:109587303 A G 0.310366 6.1906e-05
5:109598385 T G 0.267112 -9.2784e-06
5:109602227 A G 0.034172 3.8314e-05
5:109603559 A G 0.165975 1.1567e-04
5:109606992 T C 0.218937 2.5390e-05
5:109609470 G A 0.054092 -8.8882e-06
5:109610219 C T 0.241434 -4.5338e-05
5:109610430 C A 0.047165 -3.0499e-06
5:109621282 G A 0.208729 -2.7198e-05
5:109622986 G T 0.398607 -4.7189e-05
5:109624256 C A 0.046766 2.6544e-05
5:109624669 T C 0.051365 -4.6131e-06
5:109624885 G A 0.024538 8.5080e-06
5:109625230 T C 0.041235 -9.7501e-06
5:109630435 C T 0.033179 6.3761e-06
5:109630971 G A 0.027593 -1.4779e-05
5:109631614 T C 0.125312 -3.6726e-05
5:109632305 T C 0.062002 2.2074e-05
5:109632633 G A 0.029238 2.1227e-05
5:109634255 A C 0.092902 1.4731e-05
5:109634448 C G 0.023746 1.3391e-06
5:109647344 A G 0.080422 -3.4240e-05
5:109669607 T C 0.097667 -3.4316e-05
5:109670058 A G 0.060811 7.2543e-06
5:109676706 G A 0.084758 -1.2289e-05
5:109677843 C A 0.083145 1.5946e-05
5:109683363 T C 0.047493 4.2661e-06
5:109696543 C T 0.155689 -6.7108e-05
5:109702558 C T 0.025499 -1.2313e-05
5:109702589 T G 0.100578 -3.9195e-05
5:109706758 C T 0.240045 6.8556e-06
5:109711302 C T 0.028356 -2.8071e-05
5:109715591 A G 0.029569 7.4003e-06
5:109723820 A G 0.050901 4.6084e-05
5:109726159 T C 0.128934 2.7939e-05
5:109727668 G A 0.130057 -3.0261e-05
5:109734064 G A 0.028304 1.5438e-05
5:109735121 C T 0.063978 4.0007e-05
5:109746876 C T 0.064462 -7.6931e-05
5:109750763 A C 0.167089 -6.3762e-05
5:109752485 T C 0.060798 -2.1688e-05
5:109763124 C G 0.139080 9.5550e-06
5:109771746 C T 0.090546 2.1035e-05
5:109776723 A G 0.024233 2.8257e-05
5:109800443 A G 0.176151 5.8761e-06
5:109801444 C T 0.033971 2.8126e-05
5:109837419 C G 0.029144 9.0784e-06
5:109850885 G A 0.158007 -8.5183e-05
5:109876372 A G 0.034195 -4.7035e-05
5:109877710 G T 0.113679 -3.7417e-05
5:109904158 C T 0.021848 4.9273e-05
5:109910651 C G 0.068328 -4.2614e-05
5:109921200 G A 0.048392 3.1446e-05
5:109921239 A G 1.132943 1.2623e-05
5:109928777 A G 0.120242 1.8364e-05
5:109944157 T A 0.115110 -1.4520e-05
5:109956470 C T 0.122105 1.0364e-05
5:109957801 G A 0.041313 3.0431e-06
5:109973902 G T 0.185668 7.4359e-06
5:109982948 T C 1.783711 6.6472e-06
5:109988658 T C 0.048074 3.0392e-05
5:109999508 C T 0.280800 9.0458e-06
5:110001018 T C 0.113409 -3.7429e-05
5:110008214 T C 0.026252 -4.8535e-06
5:110011369 C A 0.178787 1.1710e-05
5:110038767 T C 0.056990 1.4322e-05
5:110040761 A G 0.185606 -5.8279e-05
5:110052499 G T 1.609475 3.7974e-05
5:110056980 C T 0.064559 3.9455e-05
5:110058997 T C 0.040634 2.6674e-05
5:110059949 A C 0.030351 -1.5267e-05
5:110062575 G A 0.054848 -1.5061e-06
5:110065637 T C 0.123539 -1.7415e-05
5:110068475 C T 0.034045 -4.5611e-05
5:110071280 A G 0.113993 -4.0489e-05
5:110085098 T C 1.817176 -3.1915e-05
5:110087158 G T 0.848069 2.8371e-06
5:110087674 G A 0.149928 4.7633e-05
5:110096939 A G 0.124666 -2.3135e-05
5:110101538 T C 0.078562 1.4002e-07
5:110102411 C T 0.121559 3.3079e-05
5:110104037 G A 0.192792 3.3784e-05
5:110108860 A G 0.044309 -1.7753e-05
5:110109127 C T 1.777771 -1.2917e-05
5:110116650 G A 0.098842 -2.8932e-05
5:110138146 G T 0.047503 -4.6485e-06
5:110143002 C G 0.059532 -3.3364e-06
5:110152701 G A 0.128733 -2.0607e-05
5:110166945 C T 0.148120 -2.4620e-05
5:110168518 A G 0.376477 1.1579e-05
5:110201448 T C 0.067091 3.2724e-05
5:110214831 T C 0.038233 -4.8342e-05
5:110235499 A G 0.020864 2.8470e-05
5:110239241 G A 0.209304 2.5472e-05
5:110246355 C T 0.215270 -1.8325e-05
5:110252703 A G 0.075014 1.2777e-05
5:110257068 C T 0.085245 -1.9677e-05
5:110259210 C A 0.139986 -1.1766e-05
5:110267552 C T 0.436077 4.2874e-05
5:110288939 G A 0.181341 -2.6103e-05
5:110299472 T C 0.047879 2.8355e-05
5:110300684 T C 0.056899 6.1280e-06
5:110302090 A C 0.058042 -1.3828e-06
5:110303365 C T 0.138282 -8.5639e-06
5:110303851 C T 0.051352 -3.9300e-06
5:110339908 T C 0.154566 -2.9871e-05
5:110342504 G A 0.090779 -6.9337e-06
5:110344780 C T 0.023357 2.6306e-05
5:110344994 G A 0.072930 1.4633e-05
5:110345395 C A 0.153063 8.0313e-07
5:110345956 G T 1.914401 -2.6067e-05
5:110351982 G A 0.037467 -6.6336e-05
5:110363330 A G 0.401502 -2.8577e-06
5:110378663 A G 0.024120 -1.9750e-05
5:110380171 T C 0.023396 -1.8050e-05
5:110380991 T C 1.684993 2.6661e-06
5:110387762 G T 0.678582 -2.0768e-06
5:110393535 A G 0.096846 1.5990e-05
5:110393581 C G 1.025035 -1.2828e-05
5:110400191 C G 0.083892 -2.7894e-05
5:110401468 C A 0.063751 1.6067e-05
5:110401872 C T 1.478513 -4.7974e-06
5:110403035 A G 0.039213 -1.4242e-06
5:110404862 T G 0.068052 3.9563e-06
5:110405675 G A 0.860024 -6.2777e-06
5:110406742 T C 0.853629 -8.4430e-06
5:110408002 T C 0.703296 3.5359e-05
5:110409148 G C 0.124276 -1.2173e-05
5:110428060 C T 0.022250 4.1586e-05
5:110435490 T C 0.276830 -3.5421e-05
5:110435529 C T 0.093340 3.4720e-05
5:110439509 G A 0.607755 2.4913e-05
5:110442373 C G 0.062959 4.2610e-05
5:110442593 G A 0.022020 -1.7568e-05
5:110444810 G A 0.026040 -9.3627e-06
5:110449057 G A 0.033348 1.2450e-05
5:110453076 G A 0.706262 2.9500e-05
5:110457983 A G 0.179592 -2.8997e-05
5:110460958 T C 0.609836 1.7667e-05
5:110462674 C A 0.032520 -3.4891e-05
5:110468988 G C 0.056198 1.5670e-05
5:110469639 A C 0.101172 -2.5020e-05
5:110470347 G T 0.049538 1.4277e-05
5:110481203 C T 0.411460 6.4045e-06
5:110485449 T C 0.084482 -3.3570e-07
5:110487112 C G 0.027398 -1.5578e-05
5:110489493 G T 0.048739 -2.5916e-05
5:110490066 C T 0.188755 2.1068e-05
5:110493600 T C 0.245079 -2.3474e-05
5:110494483 C A 0.029722 2.3518e-05
5:110500803 T C 0.063180 -7.6858e-06
5:110501261 C T 1.461511 -1.2732e-05
5:110502742 A G 0.026723 -5.3512e-06
5:110503045 T G 0.492677 -1.1088e-04
5:110504703 T C 0.076929 3.7950e-05
5:110517505 T C 0.036993 1.9609e-08
5:110521614 C T 0.157510 -5.0506e-05
5:110523293 C G 1.216188 1.9749e-06
5:110526948 G C 0.070337 3.8221e-05
5:110531313 A G 0.121641 -4.1817e-05
5:110532390 G C 0.124581 -3.9960e-05
5:110534482 G A 0.061865 3.5105e-05
5:110540525 T C 0.068514 1.0166e-05
5:110553402 G A 0.689306 -7.2712e-05
5:110560413 T C 0.021504 1.9229e-06
5:110562500 C T 0.524175 1.8920e-05
5:110568584 C G 0.069292 -8.7352e-09
5:110572412 T C 1.492122 -2.4103e-05
5:110596421 G T 0.584619 2.7283e-05
5:110596686 C T 0.572827 -3.5284e-05
5:110596927 C T 0.031043 1.6564e-06
5:110603489 G A 0.877603 4.6312e-05
5:110604853 A G 0.400197 -5.0199e-05
5:110615780 A G 0.031449 -2.8390e-05
5:110621221 G A 0.946622 2.8018e-05
5:110626436 G A 0.032036 1.4008e-05
5:110631265 C T 1.298502 3.0065e-06
5:110631991 C A 0.027817 -7.3877e-06
5:110634273 T G 0.635409 -1.2391e-06
5:110650049 C T 1.796944 1.1450e-05
5:110651969 G A 0.100517 6.9462e-06
5:110655407 A C 0.893495 1.6386e-05
5:110655558 T C 0.073716 1.5882e-05
5:110656119 G C 0.132336 1.2647e-05
5:110658712 G C 0.100497 -3.3497e-06
5:110665372 G A 0.023172 -6.5219e-06
5:110670780 T C 0.873358 -1.1851e-05
5:110678050 A G 0.818055 1.9413e-05
5:110679107 C A 0.047834 -6.5172e-06
5:110681863 A T 0.610244 -2.5027e-05
5:110702085 C A 0.035802 4.1096e-06
5:110710330 C G 0.085430 2.6671e-05
5:110719187 A C 0.069195 3.2882e-05
5:110719938 A G 0.028469 1.0685e-05
5:110721822 G A 1.769257 6.3377e-06
5:110733600 C G 0.082613 2.2337e-05
5:110735144 G A 0.087339 1.6124e-05
5:110736737 A C 0.069000 8.8538e-06
5:110741716 T G 0.803933 -2.3228e-05
5:110748535 A G 0.082197 -1.7465e-07
5:110759842 A G 0.064904 -1.4505e-06
5:110759964 G A 0.663401 3.5354e-05
5:110768850 A G 0.250130 2.4830e-05
5:110769625 G A 0.063031 8.0723e-07
5:110772078 T C 0.037032 -8.7580e-06
5:110772404 T C 0.406251 7.6995e-06
5:110773100 G A 0.760465 -1.5843e-05
5:110781490 C G 0.031799 5.3110e-05
5:110783402 A G 0.050352 7.7796e-06
5:110784822 G A 1.614334 -4.8660e-06
5:110786535 T C 0.035701 -2.1223e-05
5:110794370 T C 0.840435 -2.8142e-05
5:110798072 A G 1.621322 -3.3262e-05
5:110805301 A G 0.249643 9.1391e-06
5:110808243 C T 0.027538 8.3708e-06
5:110815788 G A 0.095246 4.5005e-05
5:110822500 C T 0.116694 7.0561e-06
5:110822592 C T 0.162999 -3.2216e-05
5:110822930 G A 0.030650 -2.7941e-05
5:110823991 C T 0.051758 -2.0778e-05
5:110825128 T G 0.644744 1.5822e-05
5:110825540 G A 0.045935 1.0302e-05
5:110825670 G T 0.048538 -3.9901e-06
5:110828600 C T 0.112900 -1.1527e-05
5:110829078 C T 0.353798 2.2957e-05
5:110833953 A G 0.096881 1.0097e-05
5:110836285 C T 0.499305 -2.7958e-05
5:110837447 C G 0.497212 -3.0738e-05
5:110843320 G A 0.029297 -1.1407e-05
5:110849702 A G 0.089948 -4.4653e-06
5:110859740 T G 0.387766 -2.0746e-05
5:110864277 T C 0.143057 -1.1248e-05
5:110866250 T C 0.289174 6.5768e-06
5:110871473 A G 0.040190 4.0380e-05
5:110877600 C G 0.100588 -3.5621e-05
5:110881168 C T 0.025295 -7.2612e-06
5:110892536 T C 0.731729 1.7430e-05
5:110895170 T G 0.039894 -1.1239e-04
5:110895757 T C 0.192520 1.2486e-05
5:110898742 T C 0.474621 -8.7616e-06
5:110908297 T G 0.033594 4.2444e-05
5:110908767 A G 0.049379 1.3255e-05
5:110917936 A G 0.030874 -9.0627e-06
5:110919007 C G 0.085842 1.7496e-05
5:110919542 G A 0.424573 -8.3305e-06
5:110919783 G T 0.050755 -9.8639e-06
5:110926062 G A 1.458427 -7.6340e-07
5:110930855 C T 0.092876 1.2749e-05
5:110936156 C A 1.886315 -1.0843e-05
5:110939652 A C 0.031916 -7.8015e-07
5:110963811 T C 0.074128 3.9060e-05
5:110973795 G A 1.447210 -2.0572e-06
5:110988028 G A 0.064264 -3.3813e-05
5:110990801 C G 0.551803 1.4815e-06
5:110996740 A G 0.063780 1.0555e-05
5:111012486 G A 0.350069 -1.0676e-05
5:111017980 C A 0.108781 -1.9647e-06
5:111025453 C T 1.808746 -2.0910e-05
5:111028984 G A 0.804458 5.0397e-07
5:111029370 A G 0.023529 -9.1114e-06
5:111031400 A G 1.902914 1.6048e-05
5:111039869 A G 1.097940 3.0537e-05
5:111057011 G A 0.270335 1.1250e-05
5:111058480 A C 0.028080 1.2751e-05
5:111061883 G A 0.157293 2.9127e-05
5:111062263 G A 0.038226 3.3134e-05
5:111066697 C T 0.112023 2.0449e-05
5:111071297 G A 0.246806 4.3171e-06
5:111072368 C T 0.124744 -3.8747e-06
5:111076942 G A 0.049664 1.3954e-05
5:111077948 A G 0.055270 1.8816e-05
5:111079036 C T 0.036022 -2.0702e-05
5:111083707 C T 0.129281 -3.2009e-06
5:111084169 A C 0.198924 -4.0156e-05
5:111084245 C T 0.469515 5.2188e-05
5:111086273 G A 0.240149 3.9260e-05
5:111094463 A C 0.329406 -1.2576e-05
5:111101211 C T 0.824239 -2.3727e-05
5:111108996 C T 0.212751 2.3279e-05
5:111110464 A G 0.031459 1.7063e-05
5:111111113 G A 0.152171 4.0785e-06
5:111112309 C T 0.160182 -3.6801e-05
5:111112899 C T 0.119346 3.6681e-05
5:111121409 G A 0.964796 -3.0096e-05
5:111129444 A G 0.065890 1.9683e-07
5:111135151 C T 0.249224 -5.9785e-06
5:111137056 T C 0.082003 -2.1191e-05
5:111141976 T G 1.543478 4.0832e-05
5:111158565 C A 0.030618 2.9460e-05
5:111168752 G T 0.028651 -1.9705e-05
5:111176206 C G 0.086969 1.2618e-05
5:111177151 C T 0.021867 1.0027e-05
5:111185391 C T 0.031098 5.0873e-06
5:111185632 G A 0.020770 -4.4396e-06
5:111191042 G A 0.031906 2.3778e-06
5:111205439 G A 0.088864 8.7475e-06
5:111214953 T C 1.442153 -3.3818e-05
5:111245325 G A 0.149746 2.8800e-06
5:111245961 T C 0.239176 5.1926e-06
5:111257358 A G 0.114354 1.2755e-05
5:111261184 T C 1.979782 -1.5297e-06
5:111275778 C T 0.856736 3.5914e-05
5:111279115 C G 0.038320 4.9218e-06
5:111280867 C T 0.128431 4.9920e-06
5:111281609 C T 0.027041 -4.6257e-05
5:111297228 C A 0.032776 3.6476e-05
5:111303082 A G 0.047039 5.5408e-07
5:111313372 G T 0.038012 8.4983e-06
5:111334391 C G 0.134841 3.2630e-05
5:111339088 A G 0.079948 -8.0554e-06
5:111339780 G T 0.032708 4.3337e-06
5:111358802 C T 0.161191 -1.1687e-05
5:111379937 A G 0.130572 4.1565e-06
5:111380135 T G 0.104350 -1.5304e-04
5:111383474 A G 0.022753 -5.8262e-05
5:111387724 C A 0.104645 -2.6983e-05
5:111394176 G A 1.314481 -3.1382e-05
5:111409669 T C 0.099965 -2.7501e-06
5:111431372 G T 0.055595 1.1613e-05
5:111447679 G A 0.470729 -9.6073e-06
5:111449843 G T 0.024496 2.4262e-05
5:111461223 A G 0.040583 1.3864e-05
5:111466355 C T 0.348151 1.2518e-05
5:111473494 C T 0.031780 1.8854e-05
5:111476404 C T 0.197009 2.7837e-05
5:111485372 T C 0.402038 1.0896e-04
5:111486407 A C 0.242204 -1.9139e-05
5:111486970 C A 0.023013 -1.7949e-05
5:111494103 C A 0.437615 9.8462e-06
5:111497307 G T 0.317633 7.0917e-06
5:111498553 G A 0.120436 2.9743e-06
5:111503893 G C 0.090818 3.3279e-05
5:111504479 T C 1.268534 6.6792e-05
5:111504782 A C 0.040453 -1.7708e-05
5:111506751 C T 0.271137 5.5680e-06
5:111507747 T C 0.034782 8.7737e-06
5:111517309 A G 0.324820 -2.6038e-05
5:111517453 G A 0.042520 1.4582e-05
5:111519740 C T 1.363250 6.2548e-05
5:111521324 G A 0.029842 1.3685e-06
5:111530284 G A 1.395783 6.5985e-05
5:111532636 T C 0.022510 -1.7278e-07
5:111533170 C T 0.027190 2.2028e-05
5:111535879 G A 0.657643 4.4382e-05
5:111537568 T G 0.133978 -2.9960e-06
5:111545670 G C 1.366379 6.2010e-05
5:111562396 C A 0.130765 1.2271e-05
5:111572697 A G 0.775736 -5.4213e-05
5:111583948 T G 0.152469 -1.5011e-05
5:111591084 A G 0.623637 1.6243e-05
5:111592927 A G 0.043134 1.9094e-05
5:111604275 G A 0.801041 -2.1075e-06
5:111616494 C T 0.093119 -2.5936e-06
5:111619586 A G 0.322496 -2.0561e-05
5:111620309 A G 0.021069 8.6551e-06
5:111629281 C T 0.297785 -3.8959e-05
5:111640746 C T 0.054997 5.3792e-05
5:111668564 T C 1.042722 2.7247e-06
5:111668712 C T 0.040472 -2.1428e-05
5:111686164 G A 0.037707 9.1050e-05
5:111686662 C T 0.330308 2.3683e-05
5:111693371 C T 0.097394 -2.7912e-05
5:111693684 G T 1.939637 1.1064e-06
5:111699278 G T 1.319925 5.6228e-06
5:111699326 A G 0.057338 2.5954e-05
5:111716569 T C 0.062670 1.9158e-05
5:111732551 G A 0.037356 1.5751e-05
5:111734023 T C 0.034643 -1.3674e-05
5:111737261 T C 0.222218 2.1453e-05
5:111743542 T A 0.116684 -1.0935e-05
5:111756389 C T 0.032695 7.0172e-06
5:111770880 G A 0.332272 -1.8235e-05
5:111791221 C T 0.061109 -1.3033e-05
5:111811985 T G 0.089608 1.6509e-05
5:111813278 C T 0.065559 -1.3126e-05
5:111815721 A G 0.930056 6.5532e-05
5:111823546 A G 0.031553 4.3461e-06
5:111833463 G C 1.351734 -4.5328e-05
5:111849228 A G 0.044432 -6.0971e-05
5:111861921 T C 0.026833 -1.0903e-05
5:111868521 T C 0.224657 -6.3227e-05
5:111871096 T C 0.149798 -1.3414e-05
5:111871539 T C 0.073787 4.1005e-06
5:111872699 G T 0.382001 1.2691e-05
5:111874065 G A 1.938797 -1.7422e-05
5:111889765 A G 0.040641 -3.0053e-05
5:111897917 C T 0.023156 1.3787e-05
5:111904297 C A 0.332097 2.1332e-05
5:111904433 A G 1.971076 7.2459e-06
5:111906740 A G 0.105139 2.9884e-05
5:111911521 C A 0.286821 7.6436e-06
5:111914183 G A 0.388551 3.8705e-06
5:111916131 G A 0.121339 9.5258e-06
5:111921730 A G 0.275769 2.3994e-06
5:111928366 T G 0.075183 -3.2219e-05
5:111931224 C T 0.072762 1.2847e-05
5:111932173 T G 1.720765 1.5645e-05
5:111933306 C T 1.721615 1.1713e-05
5:111937000 T C 1.750869 -1.5675e-05
5:111948391 A C 0.584729 -7.4296e-06
5:111949506 T C 0.034738 -8.8828e-06
5:111962253 C T 0.065822 5.1637e-06
5:111965747 G A 0.056364 2.6842e-05
5:111968281 C T 0.186463 6.7529e-06
5:111968357 G A 0.068224 2.4860e-05
5:111972195 G C 1.276957 1.1075e-06
5:111975392 G T 0.055030 2.1753e-05
5:111978946 T C 0.966639 4.0937e-06
5:111979658 T C 0.049713 1.7512e-05
5:111979706 T G 1.230639 7.2769e-07
5:111982202 T C 0.058516 -3.4537e-05
5:111983180 C T 0.451254 4.1036e-05
5:111984667 T C 0.029206 1.5015e-05
5:111984920 G T 1.004927 -2.8300e-05
5:111986117 A G 0.088361 3.8189e-05
5:111989328 A C 0.056432 -3.1641e-06
5:111999253 A T 0.042942 -9.9656e-07
5:111999867 C G 0.621576 -1.1297e-06
5:112000558 A G 0.024019 1.0361e-05
5:112000637 G C 0.190949 -5.7939e-05
5:112015516 C A 0.041264 8.3459e-05
5:112018894 G A 0.361202 -2.9073e-05
5:112021399 G A 1.000117 -1.8845e-05
5:112023530 G T 0.046448 -5.3089e-06
5:112039791 T C 0.031955 2.6049e-05
5:112043072 G A 0.196512 -6.8723e-07
5:112044370 G T 0.056581 -1.2077e-05
5:112044612 T C 0.037983 1.7412e-05
5:112047719 A G 0.181218 -4.2505e-05
5:112052346 T C 0.083009 2.8467e-06
5:112057815 A G 0.096378 -3.8559e-06
5:112060030 G A 0.040732 9.4474e-06
5:112064293 G A 0.064173 2.0974e-05
5:112064525 T C 0.024808 4.1522e-07
5:112068338 A G 0.041397 -5.1757e-05
5:112079882 G T 1.004463 -2.6211e-05
5:112082255 G A 0.048973 -2.1727e-05
5:112093658 G T 0.058633 -6.9359e-06
5:112094628 T A 0.032773 -1.6175e-05
5:112098095 G A 0.096615 -1.2012e-05
5:112102231 G C 0.043280 -1.9592e-05
5:112102584 T C 0.034571 9.9510e-07
5:112115423 G T 0.049090 -1.0658e-05
5:112159385 G A 1.945668 -1.4982e-05
5:112159545 C A 0.031644 4.6918e-06
5:112171097 G A 0.040690 1.5934e-05
5:112176756 A T 1.541199 -4.1768e-05
5:112178492 T C 0.029325 5.4228e-06
5:112178795 A G 0.038661 -1.8028e-05
5:112183157 G A 1.060846 -1.8070e-05
5:112189209 C T 0.105184 -1.1035e-06
5:112192072 G A 1.096638 -9.3772e-06
5:112196595 G A 0.029375 5.8096e-06
5:112200971 C T 0.146127 -2.2224e-05
5:112212608 A G 1.337034 -2.2329e-05
5:112220636 C T 0.047350 -1.8195e-05
5:112221913 G A 0.179822 -3.7206e-05
5:112222787 T C 0.029196 6.6792e-06
5:112228667 A G 0.691436 2.5157e-05
5:112229367 A G 0.037596 -1.7830e-05
5:112229523 G A 0.667442 2.7139e-05
5:112233148 C A 0.038534 1.3018e-05
5:112235182 C T 0.049395 -1.7118e-05
5:112242968 T C 0.685882 2.0108e-05
5:112252066 T C 0.921393 3.2848e-07
5:112258392 G A 0.225621 -2.9147e-05
5:112296901 G C 0.032121 3.4585e-06
5:112303750 T C 0.029141 1.1760e-05
5:112304202 G T 1.014275 -3.8117e-05
5:112306806 G A 0.069428 -1.5298e-06
5:112311102 A C 0.041605 1.9626e-05
5:112317417 C T 0.390989 -6.6999e-05
5:112323463 C G 0.063488 -5.2828e-05
5:112330357 C T 0.028709 4.0268e-06
5:112343878 C T 0.032487 1.0858e-06
5:112347759 T G 0.027599 1.4268e-05
5:112349070 C T 1.514045 -3.0685e-05
5:112349297 C T 0.437359 -1.3685e-04
5:112350098 T C 0.437343 -1.2537e-04
5:112364689 A T 0.027590 7.5896e-06
5:112369121 G A 0.066040 -3.1945e-06
5:112369995 G A 0.320246 3.5026e-05
5:112377864 T C 0.441634 3.5131e-05
5:112393420 T C 1.020092 -1.5400e-05
5:112397781 T C 0.049249 -6.0049e-06
5:112398085 T G 1.858635 4.9020e-05
5:112398161 A G 1.506011 -2.0235e-05
5:112398203 C T 0.261662 4.4855e-05
5:112400208 A G 0.046269 -2.0258e-05
5:112403460 T G 0.021611 -5.0353e-06
5:112403779 A G 0.030631 -1.4115e-05
5:112407273 A G 0.071356 -7.6509e-06
5:112408231 T C 0.047967 5.7233e-06
5:112408670 T C 0.040349 -3.0931e-06
5:112408938 G A 0.368275 8.1997e-05
5:112408964 T C 0.098754 3.9178e-05
5:112425072 T C 0.739905 5.2994e-05
5:112428766 A G 0.046500 -7.9518e-06
5:112431107 T C 0.159588 -2.3509e-05
5:112436122 G A 0.446697 7.4922e-06
5:112445179 A G 0.041719 3.7755e-06
5:112449744 A G 1.097102 -5.6730e-05
5:112456099 A G 0.039833 1.0967e-06
5:112473720 T C 1.869018 -5.4672e-06
5:112480208 T C 0.025915 4.1356e-05
5:112482049 C T 1.344415 -3.8943e-05
5:112484466 C G 0.028605 -8.6522e-05
5:112485651 C T 0.076767 5.0454e-06
5:112490061 G A 0.061755 -6.7979e-06
5:112491901 T G 1.299171 -2.5841e-05
5:112492301 T G 0.117067 2.3501e-06
5:112493256 A C 0.064897 1.9484e-06
5:112495421 C T 0.072285 1.4429e-05
5:112496479 A G 0.028086 -5.3785e-05
5:112499853 T C 0.056481 -1.5848e-05
5:112500310 A G 0.046402 2.0446e-05
5:112510058 T C 0.176781 1.6809e-05
5:112512160 C T 0.024279 2.0717e-05
5:112513773 A C 0.038681 2.4758e-05
5:112517609 C T 0.031981 2.4451e-05
5:112521248 T C 0.384358 -1.5623e-05
5:112525356 G A 0.112429 9.6754e-06
5:112526403 G A 0.065420 -4.4451e-05
5:112528392 G A 0.045110 7.7241e-06
5:112532750 C G 0.080636 1.6500e-04
5:112533615 C G 0.068045 -1.8923e-05
5:112535345 C T 1.334375 -5.1747e-05
5:112538543 A T 0.030102 -1.6120e-06
5:112543958 A G 0.047668 7.1293e-06
5:112545898 G C 0.224426 1.6445e-05
5:112561232 C T 1.502071 -2.7152e-06
5:112562065 G A 0.047727 2.4688e-05
5:112567951 T G 0.053449 7.7886e-06
5:112568083 C T 0.020579 -1.2221e-05
5:112569668 C G 0.036279 1.5820e-05
5:112580290 C T 0.076767 1.0376e-05
5:112583438 G A 0.249500 7.2727e-05
5:112587455 T C 0.145001 -1.4298e-05
5:112604353 C T 0.036298 -1.5190e-05
5:112605760 A C 0.050807 -2.0052e-05
5:112615395 G C 0.060158 -7.7770e-06
5:112616203 C T 0.136393 1.4584e-04
5:112622366 C A 0.049220 -5.1181e-05
5:112630074 A G 0.046097 3.4613e-05
5:112655413 G A 0.142099 2.3143e-05
5:112673962 T G 0.973274 1.1819e-05
5:112689243 G A 0.058123 -3.2509e-05
5:112692298 A G 0.251464 -1.8875e-05
5:112693442 A G 0.454847 -1.8199e-05
5:112711486 T C 0.413758 5.4428e-08
5:112713654 A G 0.047947 4.1315e-05
5:112717759 A G 0.109384 1.6982e-05
5:112723567 G A 0.254853 -1.4643e-05
5:112725635 C T 0.053345 -2.7035e-05
5:112730165 A G 0.823070 -1.2018e-05
5:112730597 T C 0.056734 -2.1961e-05
5:112738734 A G 0.088403 3.6433e-06
5:112739130 A G 1.077092 1.7066e-05
5:112742968 A C 0.053322 -7.3959e-06
5:112769659 T C 0.047327 3.8895e-05
5:112784772 T C 0.037567 -1.4272e-05
5:112786250 G A 0.099644 3.3193e-05
5:112821137 A G 1.317783 4.0078e-05
5:112827399 G A 0.406523 6.4539e-05
5:112841809 C T 0.070821 1.0805e-05
5:112847194 T C 0.054290 6.1638e-06
5:112847671 T A 0.030017 -5.3618e-06
5:112859017 G C 0.020176 1.0845e-05
5:112862092 G A 0.040047 -1.9048e-05
5:112863799 C A 0.048902 3.7182e-05
5:112873928 T C 0.426329 -2.4843e-05
5:112878912 A G 0.039937 1.8200e-06
5:112888882 T A 0.374705 4.8303e-05
5:112889370 C G 0.132378 -3.7076e-05
5:112893148 G A 0.054583 1.0274e-06
5:112903046 C T 0.070496 -1.3868e-05
5:112906681 T C 0.066546 -1.8379e-05
5:112911738 C G 0.028177 2.4939e-05
5:112920108 G C 0.083723 1.5231e-05
5:112936032 T G 0.089033 -4.0111e-05
5:112951922 T G 1.305143 -6.0609e-06
5:112952502 T C 0.041891 6.3213e-05
5:112960309 C A 0.049048 1.1767e-05
5:112965011 T C 0.686716 -3.4491e-05
5:112965621 C T 0.249536 -2.7264e-05
5:112970526 A G 0.047743 -4.8006e-06
5:112971676 C A 1.623676 -3.5952e-05
5:112993158 C T 0.057153 -2.3916e-05
5:112996024 A G 0.077166 1.4213e-05
5:112996654 C T 0.346476 -1.4382e-05
5:113007120 C T 1.818880 2.9658e-05
5:113007302 T G 0.319857 -1.7921e-05
5:113007565 G C 0.249526 -1.6781e-05
5:113009185 T C 0.939368 -2.3277e-05
5:113012209 A G 0.034107 2.9281e-06
5:113012575 G A 1.737293 9.5449e-06
5:113017032 T G 0.056266 -3.1172e-05
5:113018908 C A 0.300875 -3.5434e-05
5:113030009 G A 0.082749 -9.7249e-08
5:113030164 A G 1.558710 -4.2616e-05
5:113043036 C T 0.068299 1.9632e-05
5:113044401 A G 0.031757 1.8921e-05
5:113051271 C T 0.109874 -1.0614e-05
5:113053253 A C 1.614847 -5.2020e-05
5:113058627 G A 1.538317 -2.7795e-05
5:113069453 T G 1.872303 -6.9998e-06
5:113074136 G T 0.266258 -9.2372e-06
5:113083032 T G 0.136075 -7.4755e-06
5:113085683 T C 1.042783 -4.3247e-06
5:113090409 T C 0.317247 -7.6979e-06
5:113096759 T G 0.100455 -1.5541e-05
5:113104838 G A 1.145462 -2.9272e-05
5:113118517 A C 1.393962 -2.3489e-05
5:113118963 C G 0.706762 1.4732e-05
5:113119446 C T 0.139963 -2.1837e-05
5:113119543 A G 0.034730 -3.6900e-05
5:113119623 G C 0.331370 1.0046e-05
5:113124622 G A 0.117947 2.2317e-06
5:113127265 T C 1.867937 7.4060e-06
5:113127467 A G 0.796467 3.7416e-05
5:113128300 C A 1.845099 -2.3868e-05
5:113134457 A C 1.814508 -2.5465e-05
5:113135451 T C 0.033351 -1.5357e-05
5:113136485 A G 0.050447 -6.6665e-06
5:113138897 T G 0.220041 -3.2775e-05
5:113145730 A G 0.040177 -1.1877e-06
5:113148083 T G 0.044293 1.3187e-05
5:113175959 G A 1.486793 -3.9411e-05
5:113177982 G A 0.133046 -3.3297e-05
5:113182983 A G 0.085719 -2.4476e-07
5:113184176 G A 0.032156 3.3019e-05
5:113185123 A G 0.151473 4.1802e-05
5:113191401 G A 0.080795 6.3017e-06
5:113203632 A G 0.113977 8.2128e-05
5:113204206 A G 0.046208 8.7053e-06
5:113205328 T C 0.110089 -1.7521e-05
5:113206679 T G 0.124568 -9.7550e-06
5:113210869 T C 0.345518 1.4264e-05
5:113211923 C A 0.131858 -2.5687e-05
5:113211999 G C 0.077283 -3.1593e-05
5:113220313 C T 0.772614 1.8322e-05
5:113223649 T C 0.537859 -3.7973e-05
5:113230953 G A 0.078419 3.4103e-05
5:113232084 A G 0.065283 4.8501e-05
5:113232296 T C 0.033244 -3.0465e-06
5:113234837 A G 0.412674 1.7020e-05
5:113243407 G C 0.246069 5.3769e-06
5:113245140 G C 0.335464 -1.1967e-05
5:113245667 C T 0.098069 -2.6299e-06
5:113246018 T G 0.251503 1.2987e-05
5:113249827 C T 0.053381 -1.5519e-05
5:113250798 T C 0.432743 1.0768e-05
5:113252993 C A 0.430269 1.4494e-05
5:113254455 C T 0.024766 5.3863e-06
5:113257081 G A 0.095508 -3.4409e-05
5:113270723 T C 0.539998 9.3556e-06
5:113276728 C T 0.044026 -4.3687e-05
5:113278183 T C 0.644816 -2.2528e-05
5:113285418 C T 1.860602 2.7086e-05
5:113296006 C T 0.807669 -1.7066e-06
5:113303743 C T 0.350822 9.1714e-06
5:113306851 C T 0.367648 3.0258e-06
5:113308063 G A 0.024736 -1.3081e-05
5:113308201 A G 0.602490 -9.3705e-07
5:113309137 C A 0.052482 -1.5498e-05
5:113321924 A G 0.379960 6.2935e-06
5:113346704 G A 1.484443 1.2228e-05
5:113356456 C A 0.023954 3.0169e-06
5:113368076 T C 0.082671 3.4518e-05
5:113369605 C T 1.832207 3.0763e-05
5:113370285 A G 0.050583 1.4102e-06
5:113383420 G T 0.050518 -1.4354e-06
5:113388257 T C 0.213482 -9.3717e-06
5:113389560 C T 0.638762 2.5472e-05
5:113392719 T C 1.781296 1.6647e-06
5:113395126 G A 0.284523 3.2735e-05
5:113404038 C T 0.354194 1.9774e-05
5:113408796 C T 0.043819 -1.3345e-05
5:113410817 T C 0.043747 2.3553e-05
5:113413776 C T 1.166423 -2.6250e-05
5:113414173 T G 0.088001 2.8203e-06
5:113414351 C T 0.279991 -8.7253e-06
5:113415686 G C 0.160087 -8.4178e-05
5:113432990 C T 1.260802 -1.8226e-05
5:113446214 G A 0.372150 3.4610e-05
5:113450566 A C 0.076345 4.6298e-05
5:113450775 T C 0.027878 2.7210e-05
5:113455547 A G 0.373588 1.1538e-06
5:113466377 A G 0.319405 -3.4906e-05
5:113472277 G A 0.179975 9.9121e-06
5:113486177 G A 0.252107 -3.2168e-05
5:113488994 G A 0.080776 4.5402e-05
5:113490355 G T 1.760549 1.5343e-06
5:113502854 G T 0.722492 -4.0333e-06
5:113520370 A G 0.028498 2.3513e-06
5:113520917 C T 0.248348 -4.5167e-06
5:113529449 T C 0.216925 -2.3732e-05
5:113550042 A C 1.375665 -3.0602e-06
5:113565725 G A 0.275603 3.1525e-05
5:113574606 G A 1.642755 6.6645e-06
5:113575664 T C 0.030316 -2.5600e-05
5:113584592 T C 1.638129 5.7335e-06
5:113592263 T C 0.125185 2.8460e-05
5:113596658 A G 1.718019 1.2948e-05
5:113597712 T G 0.267407 2.8771e-05
5:113598972 G A 0.127376 1.0870e-05
5:113603570 T C 0.037879 1.4339e-05
5:113604818 T C 0.088040 5.8622e-05
5:113605294 G A 0.124542 3.3307e-05
5:113616399 G A 0.125136 3.2960e-05
5:113616863 T C 0.039670 9.1302e-06
5:113617360 C G 1.873812 -3.2115e-05
5:113631725 G A 0.446080 -4.0955e-05
5:113638683 C T 0.208583 4.5543e-05
5:113642821 C T 0.182617 3.2498e-05
5:113643005 A C 0.398789 -7.3775e-06
5:113648991 G A 0.291433 -8.2324e-09
5:113658892 A G 0.208132 -2.6895e-05
5:113662439 G A 0.058957 -3.5806e-05
5:113698544 C G 0.890145 9.8871e-06
5:113700382 G A 0.804166 2.2841e-05
5:113700560 C G 0.138908 -3.3318e-05
5:113707543 G A 0.025707 -4.8272e-06
5:113710358 T C 0.698911 -9.3511e-06
5:113711389 T G 0.783968 -2.3435e-05
5:113712359 C G 0.364120 1.3581e-05
5:113714993 G T 0.054108 6.8419e-05
5:113716688 A G 0.121537 2.6639e-05
5:113719742 G A 0.057448 1.0183e-05
5:113735530 A G 0.070061 1.3240e-05
5:113748571 T C 0.788466 -2.6561e-05
5:113753724 G A 0.080289 1.6105e-05
5:113758490 C A 0.085437 -2.6224e-05
5:113770064 G A 0.036853 4.5568e-06
5:113773628 A G 0.185840 1.4386e-06
5:113774806 T C 0.077329 -1.9353e-05
5:113779421 A G 0.871387 -1.1042e-05
5:113780089 G A 0.036740 -6.7326e-06
5:113780886 G T 0.091217 1.1223e-05
5:113783989 C T 0.439345 9.7441e-06
5:113798016 T G 1.650330 4.4047e-05
5:113799744 A G 0.467561 2.7310e-06
5:113804074 G C 0.080133 -1.1293e-06
5:113804830 T C 0.078429 -1.8995e-05
5:113814354 T C 0.033328 -5.2952e-08
5:113822197 A G 0.916323 3.2493e-05
5:113824434 C G 0.037428 1.3732e-05
5:113838634 C T 0.121680 6.4965e-05
5:113858051 G C 0.392200 9.2160e-06
5:113859442 G C 0.033266 -7.0325e-06
5:113862664 T C 0.163301 2.0861e-05
5:113918849 T C 0.924982 -2.4385e-06
5:113919791 C T 0.593558 2.0083e-05
5:113929569 T C 0.076959 6.4576e-06
5:113947101 T G 0.033796 -1.5063e-05
5:113953334 C T 0.033185 7.6435e-07
5:113958751 T C 0.028729 2.7263e-05
5:113962288 A G 0.160993 2.0684e-05
5:113962849 C T 1.880849 -2.9895e-05
5:113969331 C G 0.037583 -3.3357e-05
5:113981561 G A 0.092198 -2.9422e-05
5:113984073 C T 0.081882 2.4443e-07
5:113986879 A C 0.349244 -4.8118e-05
5:113992200 G A 0.428926 1.0942e-05
5:114005400 T C 0.074112 1.1638e-05
5:114014225 C T 0.082227 1.1208e-05
5:114019518 T G 0.048106 -1.3271e-05
5:114020281 A G 0.055929 -6.5719e-06
5:114032514 C T 0.085008 5.8006e-06
5:114034445 A G 1.346339 6.3389e-05
5:114037929 A C 1.075965 2.9914e-05
5:114038368 G A 0.054488 4.1977e-06
5:114074638 T C 0.117772 5.6799e-05
5:114075585 A G 0.489139 -3.8798e-06
5:114107043 A G 0.099575 4.6456e-05
5:114118583 A G 0.120991 5.2158e-05
5:114120883 A G 0.054082 -1.1569e-05
5:114124431 A G 0.089237 2.3669e-05
5:114128895 G A 0.092896 -1.5663e-06
5:114136369 C T 0.061294 2.5163e-05
5:114165361 A C 1.640776 -4.5455e-05
5:114165953 C A 0.224053 1.2056e-04
5:114167147 G A 0.577974 -4.9797e-05
5:114177104 C T 0.122634 4.9762e-05
5:114192489 G A 0.049846 -1.3772e-05
5:114218566 A G 0.116408 -6.9467e-06
5:114218628 T G 0.026616 -1.9674e-05
5:114221239 C T 0.125172 7.0754e-05
5:114245560 A G 0.126561 6.8929e-05
5:114245902 C G 0.520215 -4.7142e-05
5:114261631 T C 0.126133 6.4101e-05
5:114267108 A G 0.070392 6.1790e-06
5:114267811 T C 0.281829 2.3486e-05
5:114268470 C A 0.980116 -2.2611e-04
5:114306194 A C 0.036662 8.1867e-05
5:114321340 G A 0.035600 4.3555e-05
5:114340007 T C 0.059892 1.0925e-05
5:114341719 T C 0.125338 5.9766e-05
5:114354070 C G 0.394245 -2.3223e-05
5:114361369 A G 0.460492 -6.9683e-05
5:114365284 T G 0.127681 -1.1449e-05
5:114367728 C T 0.125458 5.3841e-05
5:114368768 C T 0.042084 6.8088e-06
5:114386186 C A 0.038547 -1.3791e-06
5:114390062 C T 1.032692 -6.2645e-05
5:114391581 G C 0.185256 -3.7687e-05
5:114400398 C T 0.064361 3.6718e-05
5:114401208 A G 0.071337 1.4950e-05
5:114404447 A G 0.073521 -2.3788e-06
5:114407693 T G 0.124662 2.9899e-05
5:114416996 A G 1.603526 1.8067e-04
5:114421209 A G 0.087900 3.1378e-05
5:114427052 A G 0.981771 7.5361e-05
5:114429753 T C 0.044315 8.0362e-07
5:114429940 C A 0.036214 -4.0775e-06
5:114436451 A G 0.115818 -1.3561e-05
5:114439937 T C 0.047279 1.3393e-05
5:114444560 G A 0.053400 1.2516e-06
5:114444980 C G 0.229383 7.9856e-06
5:114445575 T G 1.399133 -2.7228e-06
5:114446198 T C 0.026642 -1.6576e-05
5:114451587 C A 0.899457 -2.8577e-05
5:114452294 T C 1.927800 -2.5392e-05
5:114452634 T C 1.915141 -4.5653e-05
5:114462355 T C 1.894653 2.4049e-05
5:114468364 C T 0.023221 1.3897e-05
5:114469724 C T 0.091922 4.3444e-05
5:114469808 C T 0.023652 1.4730e-05
5:114475161 C G 0.608057 -1.9657e-05
5:114488468 T C 0.769994 -9.4699e-06
5:114508161 G A 0.611497 -1.7895e-05
5:114508651 C G 0.692442 -2.6012e-05
5:114509645 T C 0.047805 -1.1041e-05
5:114513668 G A 0.102149 -2.2052e-05
5:114514738 C T 0.125506 4.4013e-05
5:114515163 T C 0.045831 9.7885e-06
5:114515588 G A 0.503155 1.3473e-05
5:114515657 T C 0.039661 -2.8631e-05
5:114525350 T G 0.249117 -2.3716e-05
5:114526010 C T 1.816929 -6.8316e-06
5:114526788 T C 0.034893 1.4661e-05
5:114528472 T C 0.049022 2.9646e-05
5:114533832 C A 0.132128 2.1333e-05
5:114538618 C A 0.439138 5.6663e-05
5:114544875 G A 0.058827 -8.7341e-07
5:114553787 A G 0.086417 5.5277e-05
5:114557324 T G 0.142651 3.3459e-05
5:114562774 C A 0.175758 3.6611e-06
5:114563126 C T 0.174330 1.4936e-05
5:114564742 T C 1.272390 -2.5122e-05
5:114567867 C G 0.142595 1.9160e-05
5:114586449 T C 0.035620 -8.3451e-05
5:114587149 A G 0.115240 -3.2782e-06
5:114590343 A G 0.887279 -8.3520e-05
5:114595454 G A 0.075556 -4.7093e-05
5:114617583 G A 0.659782 3.6331e-05
5:114635340 C T 0.187073 3.7352e-05
5:114638625 G A 0.369112 1.9831e-05
5:114638909 T C 1.777190 -7.5904e-06
5:114644760 A G 0.065958 -1.1703e-05
5:114645509 A G 0.078916 -4.7310e-06
5:114645934 A G 0.077679 -2.1597e-05
5:114649524 A G 0.033221 5.0402e-05
5:114658984 A G 0.653450 1.8680e-05
5:114661491 T C 0.225731 2.2231e-05
5:114672810 G C 1.978315 -1.3957e-05
5:114673479 C T 0.427118 -1.2517e-05
5:114674583 C G 0.902297 3.9147e-05
5:114677540 T C 0.031017 7.2232e-06
5:114681007 T C 0.198242 1.3231e-05
5:114682226 C G 0.067409 3.1222e-05
5:114683721 G A 0.385549 3.3690e-05
5:114683779 C T 1.165725 2.0108e-05
5:114683953 C T 0.043358 8.3552e-06
5:114684036 T C 0.050482 1.4241e-05
5:114684106 G C 0.668153 2.1791e-05
5:114685208 G A 0.041008 -6.3144e-06
5:114696135 C T 0.178715 -3.2923e-05
5:114697053 C T 0.725877 1.1359e-05
5:114706443 A G 0.159773 -1.4906e-05
5:114706752 G A 0.145614 5.9777e-05
5:114710918 C T 0.089361 -1.9531e-05
5:114711938 C T 0.037866 -1.8453e-05
5:114716967 A G 0.072466 -6.3846e-07
5:114717922 C T 0.036139 -2.1745e-06
5:114719148 C T 0.962985 2.8405e-05
5:114719236 C T 0.122280 -1.3346e-05
5:114727815 C T 0.033241 -1.1593e-05
5:114730406 T G 0.243940 -6.5006e-06
5:114731010 G T 0.203510 1.4811e-05
5:114738441 G C 0.063722 -3.1988e-05
5:114744304 G A 0.881131 4.3275e-06
5:114749496 C G 1.032014 2.0630e-06
5:114750119 A G 0.137642 -4.3843e-06
5:114753933 T G 0.104804 6.9851e-06
5:114754424 G A 1.097018 1.4446e-05
5:114758386 T C 0.054442 7.2238e-06
5:114761601 C T 0.273019 4.9225e-06
5:114776341 C T 1.187573 2.6631e-05
5:114787125 A G 0.035565 -3.1452e-05
5:114795608 A G 0.881333 2.1017e-05
5:114813282 C T 1.778489 1.7158e-05
5:114813590 A G 0.063118 9.7177e-07
5:114814289 T C 0.089082 -9.1410e-06
5:114821667 C T 0.097284 -1.0037e-05
5:114825668 C T 1.417783 -7.5533e-06
5:114844882 T C 1.093726 6.7412e-06
5:114856710 C T 0.075170 8.0359e-06
5:114865268 A G 0.145196 3.1123e-05
5:114871727 G A 1.085368 4.2656e-06
5:114895968 C A 0.112679 2.6707e-05
5:114896288 C T 0.413405 5.2792e-05
5:114903463 A G 0.041180 -1.7606e-06
5:114908647 T C 0.047853 -6.1357e-05
5:114909429 A T 0.081986 7.4247e-06
5:114911660 G C 0.050538 1.7370e-07
5:114911776 G T 0.078591 -2.1067e-05
5:114929837 T A 1.092600 2.5545e-05
5:114960881 C T 0.725695 1.4334e-05
5:114971322 A G 1.256940 1.7196e-05
5:114973671 A G 1.073365 2.6104e-05
5:114973862 C T 0.022373 -6.8351e-06
5:114977989 C T 0.831201 2.0224e-05
5:114992696 C T 0.910782 2.0192e-05
5:114993694 A G 0.043812 -5.3369e-06
5:115009025 C T 0.358092 -1.0072e-06
5:115017389 T C 1.603850 -7.3079e-06
5:115022572 C T 0.076277 2.4221e-05
5:115033709 C T 0.555315 1.2280e-05
5:115034098 A G 0.455162 -2.6026e-05
5:115035937 T G 0.046853 1.1959e-05
5:115038096 G A 0.067176 1.1894e-05
5:115045072 C T 0.097544 9.1735e-06
5:115051490 C T 1.137892 1.7762e-05
5:115052306 A G 0.032825 1.6655e-05
5:115068172 C A 0.341954 -2.0276e-05
5:115068325 C T 0.531290 8.9923e-06
5:115070991 C T 0.137415 -3.0585e-05
5:115079058 G A 0.791923 7.1545e-06
5:115081543 G A 0.775876 4.2512e-05
5:115086632 A C 0.338121 8.8836e-06
5:115090694 C T 0.519232 1.6557e-05
5:115106833 T C 0.027791 8.1003e-07
5:115110090 C A 0.896672 2.5689e-05
5:115110784 A G 0.031212 7.3812e-06
5:115112816 T C 0.035662 5.0189e-06
5:115113683 C T 0.100390 2.9752e-05
5:115114770 G T 1.693747 -1.4689e-05
5:115115407 T C 0.043555 1.6871e-05
5:115115802 C T 0.748059 1.0780e-06
5:115117355 T C 0.031413 -2.0043e-05
5:115117708 A C 0.062382 -4.6010e-06
5:115121068 A G 0.036720 7.7591e-06
5:115121239 C G 0.480830 3.3878e-05
5:115127182 G A 1.088880 -1.7031e-06
5:115127453 T G 0.085433 3.4930e-05
5:115128540 A G 1.678634 1.1343e-05
5:115135973 G A 0.050943 6.4470e-06
5:115136309 C G 0.082246 -2.9483e-06
5:115136538 A G 0.042455 -4.9931e-06
5:115138360 A G 0.032351 5.1897e-06
5:115143515 G A 0.020968 1.3279e-05
5:115157245 G T 0.063372 -3.3342e-06
5:115162675 G C 0.030985 6.6835e-06
5:115169920 A G 0.367849 4.6739e-05
5:115170923 C T 0.029777 4.7424e-06
5:115175916 G T 0.783685 4.3565e-05
5:115177207 C T 0.043166 7.3901e-06
5:115178395 T C 0.727331 6.2041e-05
5:115178487 A G 0.030634 -1.6860e-05
5:115196388 C T 0.035996 -1.3290e-05
5:115196792 G A 0.401541 1.2724e-05
5:115206879 T C 0.339241 -7.8990e-06
5:115211224 G A 0.624727 8.1240e-06
5:115219456 C G 1.823893 -1.4184e-05
5:115226115 G A 0.424252 -4.2229e-05
5:115229141 A G 0.076569 -1.1828e-05
5:115231657 T C 0.150980 -4.1575e-05
5:115233116 A G 0.818652 1.0610e-05
5:115239313 A G 0.324226 -3.4130e-05
5:115243122 C A 0.080026 -5.2709e-05
5:115244235 G A 0.032572 3.6028e-05
5:115244374 A G 0.466373 -3.9324e-05
5:115250272 G T 0.501444 -5.2592e-05
5:115254723 C T 0.667997 -2.7537e-05
5:115254983 G A 0.030170 1.6398e-05
5:115256858 A C 0.140313 1.3514e-05
5:115257375 A G 0.070587 1.8749e-05
5:115258475 A C 0.045136 -1.7420e-05
5:115258955 A G 0.070765 -3.2951e-05
5:115259850 A G 0.050667 5.5408e-05
5:115259912 T C 0.924031 3.5025e-05
5:115260800 T C 0.033932 2.2550e-06
5:115261314 A G 0.044159 2.9410e-05
5:115270556 T G 0.069386 7.0332e-06
5:115270867 A G 0.923691 2.8791e-05
5:115281872 C A 0.063959 -4.3300e-05
5:115282816 C T 0.038103 -3.1049e-06
5:115291291 A G 1.800112 -2.5875e-05
5:115292955 A G 0.025976 -1.1560e-05
5:115293388 A G 0.023149 -9.4669e-06
5:115298518 G A 1.622961 -3.7838e-05
5:115298977 T C 0.831860 1.0153e-05
5:115300122 A C 0.106041 3.9358e-05
5:115300934 C T 0.026356 4.1491e-05
5:115302027 C T 0.602841 -2.2330e-05
5:115302941 A C 0.071882 1.8587e-05
5:115310204 T G 0.112104 9.3969e-06
5:115310760 T C 0.133001 1.1976e-05
5:115317071 T C 0.858625 2.1726e-05
5:115322447 C T 0.296720 -3.2039e-05
5:115324753 A C 0.222621 5.1514e-05
5:115324915 A G 0.145445 -8.0906e-06
5:115334574 G T 0.109615 -1.1000e-05
5:115337166 A G 0.085859 1.0426e-05
5:115338958 T G 0.060330 -5.3761e-06
5:115341638 C G 1.677639 -1.1650e-06
5:115341798 C T 0.037707 -3.0753e-05
5:115349547 A C 0.117635 1.3189e-05
5:115350426 G A 0.069393 3.5104e-06
5:115353080 T C 0.026642 1.8265e-06
5:115356017 G T 0.571950 6.0956e-05
5:115356834 G A 0.872702 2.1102e-06
5:115364344 C T 0.148584 -3.7741e-05
5:115364834 A G 1.002801 -6.3505e-07
5:115367905 T C 0.135945 -1.5973e-05
5:115369507 C A 0.827611 1.7331e-05
5:115369912 G A 0.069269 -4.6174e-05
5:115371671 C T 0.131518 -6.9998e-05
5:115374602 A G 0.830013 1.3819e-05
5:115376212 A G 0.025577 1.5072e-06
5:115378016 G T 0.089312 2.2747e-05
5:115378630 C T 1.899986 1.4037e-05
5:115380479 T C 0.034837 -8.1657e-05
5:115382486 T G 1.666641 -5.3747e-05
5:115385416 G A 0.036756 -7.9948e-05
5:115387064 T C 0.259455 2.0088e-06
5:115392937 A G 0.055390 2.3940e-05
5:115393411 T C 1.573823 -8.5555e-06
5:115394570 T C 0.021098 2.5646e-05
5:115396995 A G 0.165229 1.0652e-05
5:115398154 A G 0.068351 -6.5603e-07
5:115407038 G A 0.038788 2.3944e-05
5:115411308 C A 1.435288 -6.9210e-07
5:115411341 C T 0.100634 -1.3340e-05
5:115412499 A G 0.065140 2.3898e-05
5:115419186 A C 1.313969 -1.6585e-05
5:115421351 T C 0.122725 -1.9710e-05
5:115425582 T G 1.305215 -2.1222e-05
5:115425628 A C 0.157520 6.7814e-06
5:115428381 G T 0.108982 1.0475e-04
5:115444914 A G 0.021143 -1.9211e-05
5:115448982 C T 0.265905 6.6883e-06
5:115453031 T C 1.656238 1.4046e-05
5:115454629 C T 0.074706 -1.9346e-05
5:115466139 T C 0.089400 -8.5535e-06
5:115467667 A C 1.784312 5.9116e-05
5:115472300 A G 0.070129 2.4201e-05
5:115489770 G A 1.651966 1.2227e-05
5:115491474 G C 0.042004 3.4778e-06
5:115495327 T G 0.021987 5.2805e-06
5:115520736 C A 1.306912 -1.7121e-05
5:115523956 C T 0.022231 -1.6163e-05
5:115533602 T G 0.023360 4.4330e-06
5:115533645 G A 0.346982 4.2154e-05
5:115548797 C T 0.127623 4.0408e-05
5:115552807 T C 0.243252 2.8582e-06
5:115559325 A G 0.472940 9.4196e-05
5:115561189 T C 0.024603 3.9650e-05
5:115569418 A G 0.066569 1.6492e-05
5:115571703 C T 1.043092 -1.3243e-05
5:115574030 A G 0.025814 1.7606e-05
5:115580154 T C 0.030358 2.0022e-05
5:115592715 G A 0.046337 -4.6693e-05
5:115597048 T C 0.157650 4.6535e-06
5:115607289 A G 0.112299 7.8566e-05
5:115620224 G A 0.121916 -2.7737e-05
5:115633458 C T 0.026953 2.9621e-07
5:115636064 G A 0.068863 3.6521e-05
5:115678956 C A 0.296545 -4.8649e-05
5:115683201 G A 0.071346 2.2596e-06
5:115694606 C A 0.089793 4.1201e-05
5:115696733 T G 0.095745 -3.2495e-05
5:115698231 G A 0.627175 -1.4431e-06
5:115698959 A C 0.209859 2.5046e-05
5:115699821 G A 0.102354 -3.3257e-05
5:115700756 T C 0.478272 4.0951e-05
5:115708114 G A 0.045380 -5.9748e-05
5:115713000 T C 1.003733 -2.0481e-05
5:115714252 A G 0.072044 1.0568e-05
5:115722534 C A 0.241811 -1.3408e-04
5:115722537 G T 0.155871 -2.3806e-04
5:115723410 G T 0.157832 1.8695e-05
5:115727838 T G 0.090075 1.9445e-05
5:115730278 G T 0.452270 9.1280e-07
5:115732822 C A 0.088676 -5.2729e-05
5:115734346 T C 1.205847 -4.6321e-05
5:115740153 T C 1.605194 -6.4506e-05
5:115741379 T C 0.044176 2.5993e-06
5:115741825 G C 0.087368 -1.3132e-05
5:115741872 C T 0.035691 -1.6878e-05
5:115742136 G A 0.089098 1.4412e-05
5:115748719 C T 0.388217 -6.3232e-05
5:115754190 A G 0.108388 -5.9861e-06
5:115756616 A G 0.022990 -1.2398e-06
5:115756628 A G 0.258530 2.1412e-05
5:115761101 G C 0.062930 1.0561e-05
5:115761593 G A 0.245128 -1.2017e-04
5:115763454 C A 0.044491 5.3062e-06
5:115763754 T G 1.085690 -9.9790e-06
5:115766776 A C 1.620991 -1.6197e-05
5:115778740 G A 0.082866 7.3573e-06
5:115785493 C A 0.043208 9.7234e-06
5:115792292 T C 0.089926 -5.1021e-06
5:115793533 G A 0.388282 -3.2512e-05
5:115793979 G A 0.089215 8.8443e-06
5:115794948 C T 1.034665 -2.3550e-05
5:115800332 A G 0.040498 -1.2817e-05
5:115811273 T C 0.084771 1.1306e-05
5:115812424 G A 0.337520 2.1353e-05
5:115812489 A G 1.951761 -7.2228e-05
5:115816948 A G 1.085099 1.7214e-05
5:115821212 G A 0.052362 3.9434e-07
5:115822842 C T 0.131271 3.5771e-05
5:115829877 G T 0.135666 6.3070e-06
5:115830181 A G 1.687943 7.8246e-06
5:115830469 G A 0.426339 -4.9225e-06
5:115831092 T C 0.949274 -1.0159e-05
5:115831574 A C 0.555588 -2.2721e-05
5:115832180 T C 0.060191 4.5545e-05
5:115833529 A C 1.387837 7.3493e-07
5:115833837 A G 0.043712 -9.8386e-06
5:115833853 C T 1.537476 2.3480e-05
5:115835509 G T 0.038596 -1.3935e-05
5:115836872 C T 0.130992 5.4579e-06
5:115837292 G A 0.436051 -2.0955e-05
5:115837772 A G 1.522896 3.7210e-06
5:115838682 C G 0.667556 1.2889e-05
5:115840207 T C 1.837287 2.8716e-05
5:115840528 T C 0.459813 4.1889e-06
5:115842768 A G 0.629447 -1.8194e-05
5:115843166 T C 1.164485 2.0096e-05
5:115843332 T C 0.044731 1.2036e-05
5:115844340 G A 0.131488 -6.4281e-06
5:115845811 C A 0.521543 -7.2014e-06
5:115846212 T C 0.579737 -1.2197e-05
5:115847241 G A 0.361221 2.6543e-05
5:115849242 A G 0.532358 7.8707e-06
5:115851237 T G 0.204880 -1.6050e-05
5:115852553 C A 0.104350 1.0060e-04
5:115852814 T C 0.074563 -7.3619e-06
5:115852960 G A 0.482593 2.5741e-05
5:115854517 G A 0.243557 -1.5817e-05
5:115861632 A G 1.509338 2.0394e-05
5:115868242 T C 0.101822 1.0573e-06
5:115868611 C A 0.150314 4.2874e-07
5:115869596 T G 0.028953 -5.5112e-08
5:115869887 G A 0.037236 -6.6624e-06
5:115879239 T C 0.307019 -2.0801e-05
5:115882107 T C 0.028437 2.7095e-05
5:115882198 G A 0.421243 -2.5677e-05
5:115885331 A T 0.081129 -3.2484e-05
5:115885574 A C 1.609790 -4.4472e-05
5:115886885 G C 0.072901 1.7749e-05
5:115888195 C T 1.539323 -3.5382e-05
5:115888688 A C 1.138010 -1.6677e-05
5:115889733 G A 1.629999 -2.0483e-05
5:115889873 T C 0.043338 -1.1116e-06
5:115899501 A C 0.108375 -3.7466e-06
5:115903375 G A 0.062304 -1.4417e-05
5:115904610 C T 0.097050 -3.4567e-06
5:115913810 C G 1.640490 3.7734e-06
5:115917015 A G 0.389564 -1.4152e-05
5:115917520 G A 0.531491 -1.5137e-06
5:115929508 C T 0.342302 -1.7618e-06
5:115935727 A G 0.457791 -1.5772e-06
5:115939200 G A 0.089364 1.4486e-05
5:115942212 G T 0.633235 1.7390e-05
5:115942677 C T 0.025317 -7.7558e-06
5:115942829 G A 1.961378 2.0213e-05
5:115943416 G A 0.053936 -3.1406e-05
5:115944495 G A 1.154008 -3.2755e-06
5:115946462 A G 0.065014 2.4982e-06
5:115947009 C A 0.048128 -1.3290e-07
5:115947124 G A 0.811625 2.5946e-05
5:115948109 A G 0.924155 1.3402e-06
5:115950900 A G 0.822431 -1.1899e-05
5:115955438 G A 0.053309 -1.0277e-05
5:115956530 A G 0.899782 -1.5467e-05
5:115957300 A G 0.496916 1.3225e-05
5:115958933 G A 1.487306 6.3216e-06
5:115959653 C A 1.799891 -2.5410e-05
5:115960512 G A 0.056640 1.2159e-05
5:115961967 T C 1.022646 -1.9732e-05
5:115962366 T C 1.430776 -1.4329e-05
5:115964385 A C 0.037161 2.9701e-05
5:115965098 T C 0.064748 -1.1904e-05
5:115968165 G A 0.065647 7.4972e-06
5:115973490 T C 0.366197 2.1893e-06
5:115975656 G A 0.393151 3.8491e-05
5:115975963 G A 1.170221 1.0457e-05
5:115976909 C A 0.046110 1.2820e-05
5:115978560 T C 1.831009 2.1457e-05
5:115979183 A G 1.342931 1.4493e-05
5:115980028 C T 0.020510 -3.6798e-07
5:115983601 G A 0.089393 1.8189e-06
5:115988836 C A 0.597888 8.3352e-06
5:115990401 T C 0.067572 9.0237e-06
5:116000771 C T 0.101711 8.6884e-06
5:116006516 A G 0.051901 -1.6603e-05
5:116010139 A G 0.037635 8.2767e-05
5:116011292 G A 1.297655 3.4745e-06
5:116013043 C T 0.049483 -2.0164e-05
5:116013764 T C 0.567279 2.8699e-05
5:116022750 T C 0.028988 3.6620e-06
5:116033247 C T 0.735348 -2.8476e-05
5:116039479 T G 0.087137 -4.4567e-06
5:116051392 C T 1.865301 3.4743e-05
5:116056528 C T 0.110592 1.6405e-06
5:116060232 T G 0.084908 -6.7554e-06
5:116073019 C A 0.043260 1.1200e-05
5:116074260 T C 0.458651 1.0340e-05
5:116080847 C T 1.856332 2.7279e-05
5:116083082 A G 0.088085 6.8014e-06
5:116083610 G A 0.056890 -9.2556e-06
5:116088853 G A 0.771130 -2.9130e-07
5:116093923 A C 0.971693 -2.3103e-05
5:116098215 C T 0.104986 -6.8907e-06
5:116101059 C A 1.247738 -9.5473e-06
5:116102947 A G 0.030968 -1.5322e-06
5:116103796 G C 0.477049 -1.5906e-05
5:116104302 C T 0.038278 -4.5692e-06
5:116106915 A C 0.078861 2.7038e-06
5:116109793 C T 0.399730 9.9651e-06
5:116117561 C T 0.075125 2.9140e-06
5:116120408 T C 0.133368 3.3879e-06
5:116122182 G A 0.089994 9.9615e-06
5:116122540 C G 0.301368 2.5067e-06
5:116124275 G A 0.159097 -1.4584e-05
5:116125078 A G 1.677401 1.8916e-05
5:116127389 T C 0.067942 -1.9733e-06
5:116131102 G A 0.112487 -5.0769e-05
5:116132827 T G 1.057075 -1.3653e-06
5:116143444 G A 0.864406 1.7999e-05
5:116151140 A C 0.151353 9.4568e-06
5:116156050 G A 0.076653 1.1194e-06
5:116160694 C A 0.061294 -2.4116e-05
5:116160897 A G 0.122825 8.9951e-06
5:116171534 G T 0.027382 -1.0109e-05
5:116172761 T C 0.123679 7.6259e-06
5:116173132 C T 0.662541 1.3820e-05
5:116176682 G A 0.531202 2.1526e-05
5:116177017 G T 0.092464 -3.9169e-07
5:116178874 T C 0.087871 -6.6085e-06
5:116185523 G A 0.778829 2.1909e-05
5:116187659 T C 0.103113 4.4420e-06
5:116188253 A G 0.062141 -3.8426e-05
5:116188453 T C 0.251740 1.5455e-05
5:116190436 T C 0.105788 -2.2097e-05
5:116191812 T C 0.030881 5.7809e-05
5:116192688 A C 0.160389 1.3108e-05
5:116195098 C T 0.057432 -6.8745e-06
5:116196030 C T 0.184937 8.2440e-06
5:116199044 C A 0.527031 -4.9597e-06
5:116199122 C T 0.467331 1.2009e-06
5:116199711 A G 0.074261 2.9223e-06
5:116200752 C T 0.049674 3.2166e-06
5:116209872 T C 0.298123 -2.0248e-05
5:116212781 A C 1.162197 -1.6710e-05
5:116212962 A G 0.029670 -1.0070e-05
5:116214869 C T 0.057198 1.6352e-05
5:116215179 T C 0.087631 -7.9224e-06
5:116216686 G A 1.019851 2.1621e-06
5:116218547 C T 1.132261 -1.0290e-05
5:116221252 G A 0.716471 -5.3895e-06
5:116223474 C T 1.852490 -2.6191e-05
5:116225860 A G 0.033679 2.0462e-06
5:116226065 C G 0.135805 -6.8651e-06
5:116228788 A G 0.059746 -7.9440e-06
5:116231506 C T 1.482197 1.0331e-06
5:116233807 C T 0.091841 -2.5739e-05
5:116233809 A T 0.032484 -1.3350e-05
5:116234449 G A 0.085083 3.1032e-05
5:116234868 T G 0.286142 -1.4200e-05
5:116235127 C A 0.107748 -2.8996e-06
5:116244409 G C 1.238877 -6.7180e-05
5:116254291 G A 0.259637 4.5121e-05
5:116254960 T G 0.046036 -4.5346e-05
5:116262452 G A 0.500776 -2.5918e-05
5:116262926 T C 0.696593 1.6987e-05
5:116266179 G T 0.046435 -3.2010e-05
5:116266736 C A 0.359108 1.0924e-05
5:116275528 A G 0.111887 3.7322e-05
5:116278067 A G 0.680153 -4.7009e-05
5:116280537 C A 1.109800 -1.4561e-05
5:116282505 T G 0.125487 3.1894e-05
5:116284226 G A 0.101701 -1.1011e-05
5:116295826 G A 0.130781 5.0126e-07
5:116302411 G A 0.024104 -1.2757e-05
5:116310856 T G 0.087517 -1.0213e-05
5:116312566 T G 0.026252 -1.4871e-05
5:116313469 C T 0.211952 -1.1691e-04
5:116314827 A G 0.216562 3.4205e-06
5:116316981 G A 0.922551 -3.4135e-05
5:116317977 A G 0.521026 -8.3104e-06
5:116347450 G C 0.058957 1.5285e-05
5:116365801 A G 0.024071 -6.2964e-06
5:116366542 G A 0.057561 2.9223e-05
5:116368869 C A 0.026165 -1.1104e-05
5:116369319 G A 0.060807 -9.7929e-06
5:116369437 G A 0.021186 4.6026e-05
5:116381559 A G 0.056227 -1.8494e-05
5:116381642 C T 0.075654 -2.0409e-05
5:116386784 G A 1.793906 1.1624e-05
5:116391443 G T 0.061262 2.2183e-06
5:116396722 G T 0.581107 -7.3478e-06
5:116401118 G A 0.343668 -7.2319e-06
5:116407428 T C 0.177183 -1.7664e-05
5:116413397 G A 0.064212 2.0834e-06
5:116414003 G A 1.954088 2.8046e-05
5:116418850 C T 1.660428 -6.4768e-05
5:116420593 C T 0.456620 -1.3293e-05
5:116425335 T C 0.059311 1.7208e-05
5:116425565 G T 0.111757 -3.0430e-06
5:116426410 G A 0.182253 -9.8704e-06
5:116426999 A G 0.128924 -3.6447e-06
5:116432007 C T 0.097573 1.5251e-05
5:116435063 A G 1.886253 -2.9087e-05
5:116435391 C T 0.050375 -1.2730e-06
5:116435544 T C 0.187109 -9.3793e-06
5:116436612 T C 0.028148 -4.0080e-06
5:116437506 T C 0.137694 -8.0478e-06
5:116444538 C A 0.081428 8.1319e-05
5:116444840 T C 0.319961 -2.8972e-04
5:116460023 A G 0.029005 6.5512e-06
5:116460523 C G 0.022964 6.4593e-06
5:116465497 G A 0.366499 1.3111e-05
5:116469880 A G 0.041560 2.3462e-05
5:116473240 G C 0.110024 4.7194e-06
5:116478640 T C 0.157929 -6.6046e-06
5:116480810 T C 0.026739 -2.8099e-05
5:116480847 T C 0.184817 -3.8843e-05
5:116483701 T C 0.029569 -5.9938e-06
5:116484920 G A 0.588777 -1.1754e-05
5:116486485 C T 0.154167 -1.3372e-06
5:116490888 A G 0.164456 -6.0174e-06
5:116492239 T C 0.060483 -2.6516e-06
5:116495057 T C 0.112990 -1.7925e-06
5:116499061 C T 0.025175 -2.3113e-06
5:116499224 G A 0.538353 3.6177e-05
5:116500217 G C 0.047671 1.4659e-05
5:116514245 C A 0.062855 4.6200e-05
5:116522803 C T 0.041754 4.1042e-06
5:116525783 T C 0.241648 -3.1501e-06
5:116527405 A G 0.873705 4.9136e-06
5:116532863 A G 0.069591 5.3684e-06
5:116535452 C T 0.282958 -2.7478e-05
5:116537725 G C 0.039791 3.6457e-05
5:116538661 T G 0.101663 8.8571e-06
5:116539533 C T 0.089831 3.9561e-05
5:116540309 G C 0.220207 4.3048e-06
5:116541294 A G 0.076072 -4.8581e-06
5:116542731 G A 0.067562 7.3926e-06
5:116546421 T C 0.045669 -1.9725e-05
5:116551588 G C 0.035746 -6.4967e-06
5:116553503 A G 0.141466 3.1167e-06
5:116555353 A G 0.031446 6.4052e-07
5:116561340 A G 0.099004 2.2374e-05
5:116562502 G C 0.151791 -3.0893e-06
5:116575076 G A 0.315546 -1.1843e-05
5:116575511 C T 0.062015 -7.7464e-07
5:116578026 T C 0.068652 7.4584e-07
5:116581505 T G 0.055929 -2.3803e-05
5:116596851 T C 0.061054 2.7816e-05
5:116600516 C A 0.531046 -1.1488e-05
5:116606962 C T 0.048743 1.0163e-05
5:116606966 T C 0.068380 -1.1818e-05
5:116612757 C T 0.043101 -1.3694e-05
5:116617587 A G 0.037989 -7.9871e-06
5:116628071 T C 0.679643 -1.7173e-05
5:116635551 A G 0.028940 -8.5929e-06
5:116647725 G A 0.160834 7.1544e-06
5:116650143 T C 0.025327 -1.4069e-05
5:116652632 T C 0.029034 -9.0690e-06
5:116661975 G A 0.101426 2.9808e-05
5:116662598 C A 0.051813 -1.8255e-06
5:116663400 G A 1.325514 -4.7429e-05
5:116665877 T G 0.210278 3.4505e-05
5:116666094 C T 0.030076 -2.1468e-05
5:116666584 C T 1.229483 -1.7024e-05
5:116673020 C A 0.778846 -7.8357e-06
5:116693237 A G 0.178024 9.9472e-06
5:116698899 C T 0.589406 -1.6894e-05
5:116701547 G A 0.052410 -4.5339e-05
5:116708078 C T 0.163268 -1.1868e-05
5:116713465 C A 0.425966 -1.2586e-05
5:116715275 T C 0.074586 1.2676e-05
5:116717069 T C 0.241093 -1.1583e-05
5:116721482 C G 0.174463 4.7803e-05
5:116730628 T C 0.113727 4.1369e-05
5:116730766 T C 0.065364 8.8398e-06
5:116730918 A G 0.099715 3.9901e-05
5:116732748 C A 0.081285 -1.1693e-05
5:116742547 C T 0.970784 2.9727e-05
5:116748629 G A 0.033886 -1.8833e-05
5:116753244 T C 0.047468 -1.2623e-05
5:116753432 G A 0.021611 1.1492e-05
5:116757011 A G 0.113630 4.0134e-05
5:116759602 T C 0.685317 -4.0102e-05
5:116762511 A G 0.053605 2.3319e-06
5:116781595 G C 0.135117 1.0854e-05
5:116788350 G T 1.956847 -5.8535e-06
5:116797214 C T 0.029920 1.4605e-06
5:116799810 G A 0.146474 1.4842e-05
5:116807553 G T 0.193360 -2.5124e-05
5:116809000 G C 0.122092 8.7554e-06
5:116813281 A G 0.613020 2.0390e-05
5:116825748 T G 0.180595 -1.3539e-05
5:116833941 A C 0.339650 3.3700e-05
5:116842307 T C 0.034510 2.6660e-05
5:116843143 A G 0.163590 1.6803e-05
5:116847640 A G 0.635234 -4.7501e-06
5:116857125 G A 0.657708 -2.0397e-06
5:116875363 A G 0.277849 1.8022e-05
5:116878825 T C 0.153816 -6.5103e-06
5:116882940 G A 0.146633 1.0971e-05
5:116882970 G T 0.048785 1.7525e-05
5:116884329 G A 0.200183 -2.2384e-05
5:116905092 G T 0.035026 1.6310e-05
5:116921899 T G 0.175586 -8.2064e-06
5:116922504 C A 0.834200 3.6605e-05
5:116923692 G A 0.052521 -4.9415e-06
5:116925241 G A 0.217175 -9.3415e-06
5:116931322 C T 0.054725 2.4490e-05
5:116932421 T C 0.137457 -7.0761e-06
5:116938953 T G 0.205565 -1.2199e-05
5:116944887 A G 0.042718 9.0342e-06
5:116954106 G A 0.070723 -2.1476e-05
5:116958423 G C 0.069694 -3.0930e-05
5:116958870 G A 0.050180 2.0918e-05
5:116970649 C G 0.656231 -3.2517e-05
5:116977050 G A 0.668943 -2.5399e-05
5:116995134 G T 0.035474 5.0483e-05
5:117000718 G A 0.198174 -1.7152e-05
5:117000891 A G 0.027888 -2.1154e-06
5:117005522 T C 0.655001 -1.2596e-05
5:117007321 G C 0.223176 4.0883e-06
5:117012470 G A 0.055114 3.7988e-05
5:117013900 T C 0.545003 -3.1366e-05
5:117015001 C G 0.706587 -2.2351e-05
5:117030322 C T 0.193432 -1.1653e-05
5:117032182 T C 0.047655 1.5255e-05
5:117038655 C T 0.077546 -2.2522e-05
5:117058259 C G 1.589588 7.7916e-06
5:117060614 T C 0.036344 5.4887e-06
5:117064790 A G 0.042066 2.5563e-05
5:117073188 G A 0.042280 1.4860e-05
5:117074375 A C 1.323051 1.1972e-05
5:117074923 A G 0.064371 -1.4370e-05
5:117075306 A C 0.956594 8.9879e-06
5:117077505 T C 0.025356 1.6173e-05
5:117079477 G T 0.362585 -4.5793e-06
5:117080568 T C 0.027534 1.4058e-05
5:117081062 C T 0.071989 8.0766e-06
5:117082042 C T 0.906436 -5.0177e-05
5:117082459 G A 0.232047 9.3998e-06
5:117083358 T C 0.289537 -6.1955e-06
5:117085051 A G 0.025337 5.9280e-06
5:117088873 C T 0.666524 1.8998e-05
5:117090189 G T 0.033331 2.1068e-05
5:117091553 T C 1.950037 -1.9661e-05
5:117102259 A G 0.064387 3.6448e-05
5:117108964 G A 0.097430 -2.6526e-05
5:117112321 C A 0.140213 -2.4376e-06
5:117112401 A G 0.082827 4.8491e-05
5:117142887 G A 0.553978 7.3326e-06
5:117145544 A G 1.168241 3.9806e-05
5:117164590 T C 0.192088 -3.0933e-05
5:117168998 C T 0.556705 3.8774e-05
5:117173659 A G 0.071872 -4.5327e-05
5:117182718 T C 0.039203 -3.2973e-05
5:117182849 G A 0.082980 8.6387e-06
5:117193259 G T 0.062544 -5.6567e-06
5:117202399 G A 1.842500 1.8911e-05
5:117204179 C A 0.075177 2.0898e-05
5:117214848 C T 0.022841 2.1851e-05
5:117220491 A G 0.032179 3.1411e-05
5:117223667 A C 0.028378 -1.3838e-05
5:117230490 T C 0.346953 2.2900e-05
5:117239454 T C 0.640346 2.1632e-05
5:117256144 G T 0.187119 1.9056e-05
5:117263360 T C 0.058613 4.6307e-06
5:117265074 G T 0.090549 -2.7833e-05
5:117269244 G A 0.588095 -2.5827e-05
5:117270493 C T 0.228691 -3.7978e-05
5:117272562 C T 0.038619 7.2567e-06
5:117273680 C A 0.509234 -3.5150e-07
5:117275615 T C 0.022257 -5.0893e-06
5:117279386 A G 0.462621 1.4689e-05
5:117283938 G T 0.209564 3.4945e-06
5:117286700 G C 0.020290 -1.3661e-05
5:117287985 A G 0.058795 -1.4716e-05
5:117291155 C T 0.175288 -1.7329e-06
5:117292570 A G 0.032948 -4.3767e-07
5:117298435 T A 0.075829 1.6001e-05
5:117301623 G A 1.274376 -2.4560e-06
5:117302506 G A 0.074235 -4.3723e-06
5:117302560 T C 0.060509 3.8731e-05
5:117310871 G A 0.104045 -1.0610e-05
5:117311899 G T 0.112530 -2.3729e-05
5:117318318 T C 1.761169 -2.2947e-05
5:117321027 C T 0.044903 -2.1448e-05
5:117333733 T C 0.026557 -2.9870e-05
5:117334018 C T 0.027794 2.1376e-05
5:117335671 A G 0.033257 -7.0994e-06
5:117336292 T A 0.020218 -1.3242e-05
5:117337350 G T 0.026359 1.1069e-05
5:117337706 C T 0.058123 -8.0876e-06
5:117337753 A G 0.293251 1.5900e-05
5:117339680 C T 0.584408 -8.9873e-06
5:117340290 A G 0.397059 -2.3944e-06
5:117342015 T C 0.070305 5.0062e-06
5:117345425 A G 1.341487 7.4219e-07
5:117347684 G A 1.836826 4.4183e-05
5:117349053 C T 0.043867 -5.4234e-06
5:117357572 T C 0.159156 -4.5087e-05
5:117357611 C A 0.043588 -3.9968e-06
5:117363519 A C 0.164498 -1.4515e-05
5:117363919 C T 0.099345 -5.9088e-05
5:117364835 C T 0.956551 3.4425e-05
5:117371507 A G 0.167033 7.2403e-06
5:117378598 C T 0.039343 -4.5224e-05
5:117398875 A G 0.178835 1.0628e-05
5:117406556 C T 0.072044 -7.7812e-06
5:117411036 T G 0.159471 -4.7374e-05
5:117416227 C T 0.027697 -2.1760e-05
5:117431932 A G 0.035100 6.2044e-05
5:117436240 C T 0.047522 -1.3081e-05
5:117437223 G A 0.033510 4.5214e-06
5:117441319 C A 0.100611 -4.9194e-05
5:117455971 A G 0.501347 -1.8893e-05
5:117486820 T C 0.481690 -3.4189e-05
5:117491359 C T 0.041839 -4.5541e-05
5:117492511 C G 0.147737 1.3064e-06
5:117492656 G A 0.072190 -4.1704e-05
5:117498748 T C 0.057600 2.1428e-05
5:117501657 G A 0.066591 -7.7482e-07
5:117510611 G T 0.073080 -2.0164e-05
5:117512644 C T 0.095073 -5.4870e-06
5:117519544 T C 0.068656 -4.9847e-06
5:117520174 C T 0.970645 -6.4184e-05
5:117520313 A G 0.431916 -1.6902e-05
5:117527231 C T 0.072655 1.8783e-05
5:117528365 C G 0.128837 -3.7390e-06
5:117531681 C T 0.130200 5.1439e-05
5:117533652 G A 0.082158 5.3524e-05
5:117542690 C T 0.402732 1.7347e-05
5:117566738 G A 0.077566 -1.0413e-05
5:117571865 G C 0.053163 -7.7360e-06
5:117573469 T G 0.111218 1.3477e-05
5:117585882 T C 0.032007 4.3856e-05
5:117592250 A G 0.335177 -2.0972e-05
5:117596185 T C 0.228409 2.1795e-05
5:117604421 G A 0.118278 2.4301e-05
5:117614629 T C 0.109368 1.8833e-05
5:117616067 T C 0.029118 -4.2680e-06
5:117625271 A C 0.074618 -1.2174e-05
5:117636450 T C 0.099322 -9.4464e-06
5:117643356 C T 0.089001 3.3143e-05
5:117645310 G A 0.556468 -4.5165e-05
5:117663338 A G 0.066277 -6.1358e-06
5:117670151 A G 0.191530 -3.9390e-06
5:117670900 G A 1.495991 1.2690e-05
5:117671831 G C 0.043176 7.6207e-05
5:117678433 T C 0.108151 6.2147e-06
5:117678632 C T 0.065459 -7.0878e-06
5:117679209 A G 1.343279 9.3912e-06
5:117690833 G T 0.622085 -2.0772e-05
5:117691747 G T 0.036470 1.6613e-06
5:117700991 T C 0.039826 -3.3921e-05
5:117704200 T C 0.034837 -1.8257e-05
5:117706786 G A 0.324936 8.5767e-06
5:117707395 T G 0.078799 -1.1824e-05
5:117715632 G A 0.349248 1.4458e-05
5:117717520 G C 0.526080 1.1114e-04
5:117717540 T C 0.028531 -5.7071e-06
5:117727725 T C 0.046360 -2.2094e-05
5:117727760 G C 0.088465 2.7566e-05
5:117731391 A C 0.028531 -3.0844e-05
5:117745699 A G 0.071983 3.8363e-05
5:117747508 T C 1.149740 1.0594e-05
5:117751429 G T 0.457736 7.9074e-05
5:117753205 C T 0.131229 2.4374e-05
5:117754463 A G 0.072810 1.2887e-07
5:117759371 G A 0.115636 -3.5852e-05
5:117770863 G A 1.667686 -3.6935e-05
5:117782307 A G 0.130972 9.8909e-06
5:117784768 C T 0.026940 1.5973e-05
5:117785576 A G 0.022341 -4.1295e-05
5:117792635 A G 0.145053 1.2400e-05
5:117793655 G A 0.198602 2.1606e-05
5:117795654 A G 0.522153 -7.4203e-05
5:117797157 C T 0.166251 7.5768e-06
5:117797341 A C 0.055364 -1.6677e-05
5:117799448 G T 0.087050 2.1373e-05
5:117807530 A G 0.028369 -3.7131e-05
5:117809630 T C 1.003846 1.0024e-05
5:117811677 C T 1.121507 3.8205e-06
5:117811962 C T 0.276781 5.3824e-05
5:117812479 C T 0.751347 3.2370e-05
5:117825825 C G 0.057802 -4.1075e-06
5:117829694 C T 0.070691 -1.5139e-05
5:117833397 T C 1.111731 -3.5512e-05
5:117838911 A C 0.050612 4.4909e-06
5:117839937 A G 0.517177 -8.8814e-05
5:117839944 G A 0.192221 -1.2761e-05
5:117840963 T C 0.064878 -1.6674e-06
5:117842505 A G 0.067984 2.0347e-05
5:117843424 T C 0.367898 5.7823e-05
5:117844557 A G 0.034951 -2.3909e-05
5:117852214 A G 0.035263 -2.4297e-05
5:117861849 T G 1.296065 -2.8822e-05
5:117864993 C T 0.192760 -1.0243e-05
5:117870089 G C 0.057906 2.8947e-05
5:117870285 G A 0.379729 -6.9131e-05
5:117871303 A G 0.093055 5.1704e-06
5:117881331 G A 0.405689 -4.9113e-05
5:117881816 G A 0.470122 -4.5516e-05
5:117888912 C T 0.382579 1.2244e-05
5:117890392 A G 0.046857 2.4685e-05
5:117890658 T C 0.059139 2.7782e-05
5:117892157 G A 0.073252 -1.1182e-05
5:117895910 T C 0.102682 -2.2953e-05
5:117905969 C A 0.138733 -2.7424e-05
5:117914783 C T 0.065472 4.5306e-05
5:117915528 A G 0.672619 -5.3224e-05
5:117915719 G A 0.065033 4.3545e-05
5:117921731 G A 0.527680 -6.6879e-05
5:117926052 C T 0.154333 -4.4013e-05
5:117926278 C A 0.157955 7.5437e-06
5:117927862 T C 0.031488 -5.8794e-05
5:117937790 A G 0.066617 1.5829e-05
5:117940903 A C 0.474819 -1.2893e-05
5:117943967 C T 0.033899 3.5081e-06
5:117946886 C T 0.395553 -2.1264e-05
5:117947330 C T 0.023961 -5.2287e-06
5:117948334 A G 0.103438 -5.1701e-05
5:117949113 C T 1.379982 -1.8078e-06
5:117949380 C T 0.381420 -4.2018e-06
5:117950112 T C 0.049664 -1.9009e-05
5:117952862 C T 0.068779 -5.8366e-06
5:117953961 C T 1.595061 4.8454e-06
5:117954671 C T 0.073132 1.6508e-05
5:117954749 A G 0.047058 1.2929e-05
5:117954918 T G 0.036876 -1.9260e-06
5:117956356 C T 0.030887 -2.0841e-05
5:117957080 G A 0.022169 -1.6448e-06
5:117969063 G A 0.096080 -2.1901e-05
5:117979816 C A 1.209830 2.4737e-05
5:117982696 G C 0.961339 3.3181e-05
5:117984304 C T 0.555504 -1.5955e-05
5:117987467 G A 0.098495 -2.5635e-05
5:118002651 T C 0.422301 7.6577e-05
5:118005978 C T 0.932156 7.1300e-06
5:118006434 C T 0.292890 4.4162e-05
5:118014060 C T 0.446801 5.3655e-05
5:118016359 T C 0.060924 5.4615e-05
5:118032323 T A 0.024233 -3.1656e-06
5:118058726 G T 0.565319 -1.4234e-05
5:118058967 C T 0.343691 3.8582e-05
5:118059534 G A 1.036295 2.8862e-05
5:118061494 A C 0.293306 1.7870e-05
5:118080021 C T 0.091315 -4.7263e-05
5:118081953 C T 0.046305 -1.0699e-05
5:118084338 C T 0.238111 -3.0531e-08
5:118094523 G A 0.849261 -3.2051e-06
5:118096480 C T 0.106658 3.7635e-05
5:118104308 A G 0.128366 3.1492e-06
5:118108875 A C 0.134286 1.0021e-05
5:118110507 A C 1.573625 -1.2699e-05
5:118111042 C T 0.158747 4.8690e-05
5:118112962 T C 0.029070 9.5051e-06
5:118115013 C T 0.032932 5.7375e-07
5:118119160 C A 0.022458 -3.2629e-06
5:118122869 A G 0.194013 2.8612e-05
5:118125311 T C 0.091542 2.0199e-05
5:118141872 C T 0.050077 -2.5663e-06
5:118154368 C T 1.872997 2.8547e-05
5:118155517 G T 0.034925 -3.9520e-06
5:118159037 C T 0.101835 -3.9852e-06
5:118166483 T G 0.046480 1.6694e-05
5:118167314 A G 0.053929 -2.1845e-05
5:118168513 G A 0.051803 -2.7863e-06
5:118173652 G A 0.530251 -1.9937e-05
5:118178178 C T 0.139941 2.3142e-05
5:118191798 A G 0.333236 -1.1905e-05
5:118198534 C T 0.058292 -7.6130e-06
5:118208627 T C 0.201507 -2.1335e-05
5:118210168 A G 0.381417 8.0814e-06
5:118229829 A C 0.063677 1.5577e-05
5:118233922 C T 0.021974 1.4429e-05
5:118239648 G A 0.119446 5.3168e-06
5:118240005 G A 0.120453 3.7082e-05
5:118245193 C T 0.661824 3.8488e-06
5:118253103 T G 0.077695 2.7684e-05
5:118255343 G A 0.064043 2.3516e-05
5:118271804 C G 0.035610 -6.8159e-06
5:118274618 A T 0.037729 7.9579e-06
5:118276728 G T 0.178517 -3.0074e-05
5:118285396 A G 1.341357 -2.7144e-06
5:118295726 C T 1.035746 -1.4860e-05
5:118301915 A G 0.231859 5.1840e-05
5:118302142 C T 0.148516 1.9768e-05
5:118303974 C T 1.350737 2.5160e-06
5:118344206 G C 0.072515 2.3139e-05
5:118348244 C A 0.037450 -4.1327e-06
5:118349058 C T 0.364941 -3.3952e-05
5:118351601 C T 0.104967 4.2394e-05
5:118355984 A C 0.060041 -1.0501e-05
5:118358569 C T 0.209375 -2.5261e-07
5:118365527 G A 0.316702 2.5917e-05
5:118374401 A G 0.207431 -2.6847e-06
5:118378475 A G 0.075949 -3.9819e-05
5:118387350 A G 0.202560 -7.0561e-06
5:118414793 G A 0.125373 -6.4501e-06
5:118414871 C T 1.969671 1.0999e-06
5:118437066 A G 0.065134 -4.7340e-06
5:118445170 G A 0.048220 -9.0312e-06
5:118451026 A C 0.032449 -2.6444e-05
5:118464075 T C 0.996978 6.7356e-06
5:118480316 A G 0.130352 -2.6865e-05
5:118481205 A G 0.459723 6.6353e-05
5:118487273 A G 0.064722 -5.4055e-06
5:118494527 C T 0.058636 -2.2539e-05
5:118495671 C A 0.464513 -3.9992e-05
5:118497669 T C 0.096914 -9.9743e-07
5:118500264 G A 0.030699 -2.3500e-05
5:118506805 T A 0.102980 3.9285e-05
5:118508439 C T 0.180117 -9.6677e-06
5:118513876 A G 0.124925 -8.1629e-06
5:118516913 C A 1.075777 1.5234e-05
5:118520371 G C 0.674703 9.3696e-06
5:118521937 T C 0.055150 3.7372e-05
5:118523109 T C 1.684382 2.2560e-05
5:118541012 G A 0.057636 6.5093e-06
5:118549793 G C 0.023746 -3.1160e-05
5:118550475 G A 0.092883 -9.0875e-06
5:118554808 G A 0.041076 5.5795e-05
5:118574488 A G 0.051716 -6.2877e-06
5:118589485 G A 0.323330 -1.7589e-06
5:118595505 T C 0.103974 2.8985e-05
5:118598999 T C 0.072009 6.7011e-07
5:118605859 G A 1.539664 -3.2490e-05
5:118610519 C T 0.686103 -3.0601e-05
5:118611029 C T 0.207441 4.2871e-05
5:118614364 A C 0.139957 9.5582e-05
5:118614942 C G 0.100884 3.8960e-05
5:118617930 A G 1.718817 5.6567e-06
5:118618465 T C 0.049492 -3.3043e-05
5:118621672 G A 0.532653 6.7361e-05
5:118627271 G A 1.319042 1.4650e-05
5:118629279 C T 1.773292 2.6171e-06
5:118638064 G A 0.073583 -4.0476e-06
5:118639462 C T 0.045344 -2.3818e-05
5:118645200 T G 0.048067 6.9031e-06
5:118645320 A G 0.106820 -7.2517e-05
5:118650316 A G 0.086255 3.1550e-05
5:118658048 G C 0.489357 -6.7310e-06
5:118659579 C A 1.261863 -3.9396e-05
5:118666118 T C 0.544841 -1.5884e-05
5:118667642 T C 0.123965 -1.8021e-05
5:118672928 C A 0.033458 -7.1876e-06
5:118675405 G A 0.102883 -5.3742e-06
5:118676043 T C 0.131433 2.6238e-05
5:118676324 C G 0.040888 -3.0565e-05
5:118677032 G A 0.069578 -1.6756e-05
5:118677093 G A 0.591935 3.7947e-05
5:118688903 T C 0.027327 9.3186e-06
5:118689760 G A 0.122413 6.9393e-06
5:118690483 G A 0.874679 2.2930e-05
5:118692455 T A 0.876204 1.9558e-05
5:118695797 G A 0.025243 2.9550e-05
5:118698998 C T 0.522961 -5.8640e-05
5:118699537 G A 0.057941 3.1725e-05
5:118708933 A G 0.106382 7.1108e-06
5:118715080 G A 0.060992 2.4276e-05
5:118717409 A G 0.119641 9.3239e-06
5:118730867 A G 1.388061 -1.0970e-05
5:118734562 C T 0.026320 4.5160e-06
5:118736728 C T 0.024944 -5.1505e-08
5:118738066 T C 0.043991 1.5583e-05
5:118741103 C T 0.023815 -8.3670e-07
5:118744442 A G 0.959106 -8.7256e-07
5:118753515 C T 0.497971 -5.4755e-05
5:118770327 A G 0.025538 -7.4964e-06
5:118782723 A G 0.029602 9.9359e-06
5:118787509 A G 0.037012 -3.7316e-05
5:118794984 A G 0.277009 1.0737e-05
5:118798227 C T 0.033030 -5.3651e-06
5:118811533 A G 0.914352 5.6176e-06
5:118818980 C T 0.107352 9.8124e-06
5:118825790 C T 0.146176 -2.0867e-05
5:118826120 T C 0.021413 -1.4120e-05
5:118834606 G A 1.110540 -4.9996e-06
5:118837833 T C 0.663807 5.4738e-06
5:118848150 T C 0.050323 -3.3943e-05
5:118849377 A G 0.089763 -2.4637e-05
5:118860938 C T 0.159250 -1.7927e-05
5:118861075 C G 0.036288 7.7364e-06
5:118861713 G A 0.811846 -1.1145e-05
5:118872095 C T 0.026872 -2.7652e-05
5:118873313 T C 0.041709 -5.5432e-05
5:118873760 G A 0.023217 1.2061e-05
5:118880310 A T 0.021903 2.2024e-05
5:118882061 C T 0.258627 1.3991e-05
5:118890601 C T 0.061762 1.0051e-05
5:118891682 G T 1.176573 5.6445e-06
5:118906229 C G 0.076319 2.8442e-05
5:118911571 T G 0.047013 -7.7571e-06
5:118912697 A G 0.296519 1.4146e-05
5:118915821 G T 1.441708 1.2946e-06
5:118916330 T C 0.038359 -2.8308e-06
5:118917492 T C 0.109985 1.1854e-05
5:118923303 A G 0.738253 3.2385e-05
5:118927746 T C 0.100630 3.3092e-07
5:118942621 C A 0.107232 -2.1198e-05
5:118951882 G A 1.138954 1.3708e-05
5:118954142 A C 0.057010 -1.0919e-05
5:118962347 G A 0.876532 -2.5554e-06
5:118965219 G T 1.476244 1.3597e-05
5:118968604 T C 0.134546 -1.3369e-05
5:118969342 G A 0.091841 -2.7320e-05
5:118969960 T C 0.877081 -2.6748e-06
5:118977870 T C 1.294176 -5.2576e-06
5:118982658 T C 0.199917 -3.1033e-05
5:118987108 C T 1.194542 2.4854e-06
5:118989356 G A 0.047503 -1.7974e-05
5:118997485 T C 0.038359 -3.8354e-05
5:119015813 A G 1.467996 4.2289e-05
5:119028818 G A 0.046737 -4.7255e-06
5:119043487 A G 0.156533 4.8674e-05
5:119045910 G A 0.144180 1.1890e-05
5:119057521 A G 0.766995 -1.8931e-05
5:119066717 C T 0.027495 1.2971e-05
5:119076770 T C 0.147481 6.0975e-06
5:119076787 A C 0.073716 -5.4063e-05
5:119080201 T C 0.040884 1.5845e-05
5:119080974 A G 0.087456 6.4862e-06
5:119082391 G A 0.117671 2.4854e-05
5:119095582 A G 0.594093 3.4912e-05
5:119097407 T C 0.027499 1.1073e-05
5:119099843 C A 0.026479 -3.5613e-05
5:119120361 T C 0.565777 -1.5567e-05
5:119121514 A C 1.397808 -1.3004e-05
5:119122350 T C 0.671918 -2.0328e-05
5:119123174 T C 0.038379 -3.5091e-05
5:119144042 C A 0.804504 -3.7728e-05
5:119150675 A C 0.041819 3.4170e-06
5:119156317 A G 0.146695 4.4916e-05
5:119162308 C T 0.118703 -1.4241e-05
5:119198009 G T 0.694237 2.3505e-05
5:119203911 G A 0.582022 3.3713e-05
5:119203982 G A 0.035516 5.5400e-06
5:119206641 G A 0.030634 1.1007e-05
5:119209581 C A 0.034282 1.3432e-05
5:119210995 C A 1.698391 1.6488e-06
5:119221368 G A 0.031653 -4.6893e-06
5:119223609 C T 0.391116 -3.0513e-05
5:119223699 T C 0.443172 8.8376e-06
5:119226151 A G 0.050086 -1.5138e-05
5:119228752 C T 0.133046 -4.7958e-06
5:119230059 G A 0.229740 -1.5789e-05
5:119231185 C T 0.237049 2.1159e-05
5:119235740 A G 0.825982 1.1005e-05
5:119243689 C T 0.197272 -2.9211e-05
5:119252406 G A 0.042920 9.8126e-06
5:119254239 T C 0.047649 -2.1609e-05
5:119266581 A G 0.061645 -1.0929e-05
5:119270806 G A 0.044757 -1.7784e-05
5:119283775 G T 0.282325 7.5832e-06
5:119299183 G A 0.044773 4.6578e-05
5:119302786 C T 0.028940 1.0294e-05
5:119312163 C A 0.067234 -2.8476e-06
5:119316071 C G 0.408961 5.3171e-06
5:119331330 C T 0.714780 7.8968e-06
5:119334385 T G 0.723410 2.7728e-06
5:119336081 C A 0.104775 -3.4287e-05
5:119350381 G A 0.041274 -2.7800e-06
5:119350786 G A 0.054264 -1.3803e-05
5:119353430 G A 0.061431 -2.6127e-06
5:119372015 G A 0.845700 2.0614e-05
5:119372397 T C 0.066526 -2.3207e-06
5:119377338 G C 0.226994 -2.5992e-05
5:119383000 C T 0.123965 8.7110e-06
5:119387816 C A 0.091149 -1.2121e-06
5:119388158 G A 1.072804 2.6322e-06
5:119388416 C T 0.075537 1.7507e-06
5:119393845 G C 0.834203 4.8791e-05
5:119398345 A G 0.190160 -2.3886e-05
5:119398841 G A 0.040794 2.9802e-05
5:119407365 T C 0.292335 -5.3383e-05
5:119411379 C T 0.114720 1.5627e-05
5:119416506 A G 1.731061 7.6566e-05
5:119435162 G A 0.801992 3.8156e-05
5:119439871 C T 0.107732 -3.8191e-06
5:119472260 G A 0.049733 -6.0863e-06
5:119487705 G A 0.293877 -5.4419e-05
5:119487893 G A 0.021672 -9.1612e-06
5:119490470 C A 0.094155 -1.9873e-05
5:119490533 G C 0.513279 -2.3224e-05
5:119496432 G C 0.188904 -5.0949e-05
5:119501551 C T 0.052839 1.2701e-05
5:119507876 A G 0.057230 -1.3206e-07
5:119510919 G A 0.028635 -1.7384e-05
5:119525234 T C 0.061284 -9.4311e-06
5:119526332 C T 0.523188 1.9120e-05
5:119526671 G A 0.046834 1.9233e-06
5:119532996 T C 0.679627 -5.6087e-05
5:119535960 A G 0.075943 -5.8846e-06
5:119542129 C T 0.650720 -3.6545e-05
5:119543123 C G 0.100286 6.1188e-06
5:119548784 T C 0.087517 5.7892e-05
5:119576468 T C 0.051274 -2.5953e-05
5:119578103 T C 0.637948 -4.7590e-05
5:119579956 C A 0.069123 -3.1097e-05
5:119580494 G C 0.041219 -5.7015e-06
5:119581486 C T 1.754544 -5.3725e-05
5:119595219 T C 0.032806 -2.7536e-06
5:119601173 A G 0.050245 6.2636e-06
5:119602793 G A 1.817588 -2.8827e-05
5:119603246 C T 0.520945 -2.0477e-05
5:119614401 A C 1.930750 -4.5859e-06
5:119614477 G A 0.457298 -1.1927e-05
5:119615973 C G 0.036051 -1.9614e-05
5:119622250 C T 0.041378 -2.5346e-05
5:119623701 A C 0.050541 -1.2945e-05
5:119626106 T C 0.038181 -3.3344e-05
5:119629163 T G 0.734323 1.0190e-04
5:119629679 C A 0.252999 -1.8149e-05
5:119634322 T C 0.035308 -1.9437e-05
5:119640226 A G 0.742742 -8.3074e-05
5:119649043 T G 0.047749 -2.1501e-05
5:119649127 C T 1.426102 4.1104e-06
5:119655837 A G 0.043322 2.8201e-05
5:119662066 G T 0.219405 -3.0694e-05
5:119662255 A G 0.060512 8.7961e-06
5:119664374 C T 0.035133 5.6357e-06
5:119666803 T C 0.056857 -2.0435e-06
5:119669457 G A 0.310879 -8.8095e-07
5:119670565 C T 0.143858 2.6899e-05
5:119682967 T C 0.115314 2.1269e-06
5:119685686 A G 0.138032 2.1710e-05
5:119700340 A G 0.263392 -2.9281e-05
5:119700860 T C 0.549690 1.7500e-05
5:119705967 G T 0.056078 1.6383e-05
5:119717240 T C 0.027015 -1.9896e-06
5:119728267 T C 0.030644 -3.6891e-06
5:119751925 C T 0.350536 -1.6358e-06
5:119777608 C T 0.110569 1.4105e-06
5:119777756 A G 0.045666 6.6488e-06
5:119781010 T C 0.040729 9.0822e-07
5:119783561 A G 0.168393 2.0130e-05
5:119787890 C T 0.636565 1.8063e-05
5:119793031 T C 0.039447 -3.1214e-06
5:119801966 A C 0.101043 5.1601e-06
5:119802227 T G 0.028992 -1.0953e-05
5:119803606 C T 0.058915 -6.4427e-06
5:119811654 G A 0.335482 3.3921e-05
5:119830107 C T 0.079123 -3.5793e-05
5:119835010 C T 0.423827 -2.0649e-05
5:119847275 T C 0.035694 1.9739e-05
5:119847588 T C 0.039300 1.7363e-05
5:119848806 A G 0.033669 1.7520e-05
5:119862068 A G 0.312985 -2.2857e-05
5:119862127 G A 0.240279 1.5140e-05
5:119867187 A G 0.363062 3.2688e-05
5:119869763 A G 1.598530 1.9905e-05
5:119874306 T G 0.157117 -2.7040e-05
5:119877754 A G 0.315030 -3.8672e-05
5:119887402 C T 0.409351 1.9253e-05
5:119887659 T C 0.130748 -1.0545e-05
5:119888623 T C 0.026908 7.0916e-06
5:119892361 A C 0.097969 9.5306e-06
5:119904843 T G 0.044218 9.1059e-06
5:119918822 A G 0.069156 2.1429e-07
5:119918848 C T 0.153109 1.5619e-05
5:119918898 A G 0.518355 5.4315e-06
5:119919958 G A 0.747296 -1.6951e-05
5:119925570 G A 0.044075 2.5349e-06
5:119926305 C T 1.653106 -1.9896e-05
5:119928020 A G 0.875633 -2.2012e-05
5:119928674 A G 0.561304 -1.1809e-04
5:119937691 A G 0.051446 -7.1779e-06
5:119943901 G C 0.560908 7.0070e-06
5:119945930 G A 0.022335 1.0172e-06
5:119949459 C T 0.051170 -5.3265e-06
5:119950659 C G 0.141609 4.8235e-05
5:119965985 C T 0.696648 -1.2832e-05
5:119966585 G T 0.844320 -7.5316e-06
5:119978239 T G 0.969843 2.6709e-06
5:119984201 A G 0.055267 -2.4469e-05
5:119997879 A G 0.100858 -1.0079e-05
5:119998319 C T 0.697732 -2.0027e-05
5:120008121 A G 0.034383 7.9397e-05
5:120016536 A G 0.682253 -6.3635e-05
5:120016638 G A 0.039216 6.5421e-05
5:120016806 G T 1.529774 -3.9532e-05
5:120021817 A C 0.333720 4.2171e-05
5:120023393 G A 0.291170 5.2910e-05
5:120023753 C T 0.639067 -1.9039e-05
5:120031514 C T 1.053900 -2.0010e-05
5:120043003 G A 1.084025 1.8531e-05
5:120046295 T C 0.081052 3.3698e-06
5:120055902 T C 0.939764 -1.3438e-04
5:120058963 G A 0.046701 -1.5710e-05
5:120069770 G A 0.084557 1.0003e-05
5:120074946 A G 0.149444 -1.8208e-05
5:120082836 A G 0.159941 -2.9576e-06
5:120096543 G A 0.049759 4.5408e-06
5:120097830 C G 0.179012 3.2662e-06
5:120102553 C T 0.606528 7.9313e-05
5:120106043 A G 0.048421 1.0950e-05
5:120109289 G C 0.225848 -1.2490e-04
5:120112029 C T 0.136299 -1.6240e-05
5:120118117 T A 1.969668 -1.6321e-05
5:120118138 A C 0.021685 -4.7359e-06
5:120121165 A C 0.035733 -9.3154e-06
5:120131055 G A 0.042936 -4.4000e-05
5:120138313 C T 0.064238 3.7083e-05
5:120174812 T G 0.575530 9.1652e-05
5:120175032 C T 0.304163 -5.7700e-06
5:120177871 G A 0.025811 -6.6838e-06
5:120177947 A G 0.029190 9.6341e-06
5:120213723 C T 0.236958 2.3971e-05
5:120214679 C T 0.246660 5.5395e-06
5:120219813 A G 0.042079 -2.6365e-05
5:120227628 C T 0.078082 2.3571e-05
5:120242350 T G 0.259186 -1.5224e-04
5:120244182 C T 0.142008 3.7726e-05
5:120269472 T C 0.035795 -6.7878e-05
5:120273930 A G 0.120871 2.0180e-05
5:120310874 C T 0.025782 -2.2580e-05
5:120313871 T G 0.341906 5.9518e-05
5:120326543 G A 0.206327 -3.8826e-06
5:120333359 C T 0.022224 2.2041e-06
5:120335390 G C 0.041261 4.3874e-05
5:120340863 T C 0.068023 8.5219e-06
5:120345218 A G 1.894936 -3.4149e-06
5:120350492 T C 0.886906 5.9568e-05
5:120355634 T C 0.071704 -8.0677e-06
5:120357126 T G 0.292657 2.0179e-06
5:120369632 T C 0.119622 -3.6150e-05
5:120370493 C T 0.045510 7.3859e-06
5:120370908 G A 0.306169 5.0213e-06
5:120372225 T G 0.147967 1.1026e-05
5:120372259 G A 0.028969 1.1316e-05
5:120373810 A G 0.526531 -1.8797e-05
5:120374384 T G 0.110368 2.5639e-05
5:120374935 C T 0.043169 -1.2169e-05
5:120385792 G A 0.052355 3.3479e-07
5:120388740 T C 0.229480 1.6272e-05
5:120392183 T C 0.082016 6.6145e-05
5:120393316 G A 0.267910 -3.0866e-05
5:120395783 C T 0.041076 -3.6801e-05
5:120396066 C T 0.184765 -8.2804e-06
5:120396629 G A 0.417004 3.8576e-06
5:120396795 G A 0.031657 3.8573e-05
5:120407408 G T 0.025194 5.7886e-06
5:120408982 A G 0.063699 6.1340e-06
5:120410245 G A 0.419403 7.7806e-06
5:120438173 A G 0.054660 -9.4290e-06
5:120440333 G A 0.230937 1.5056e-05
5:120450978 G C 0.104678 7.3565e-05
5:120454325 G A 0.287249 -1.8751e-05
5:120454695 G A 0.121787 -3.7735e-05
5:120461872 G A 0.026723 1.3095e-05
5:120470651 C T 0.045231 2.5576e-05
5:120478704 G C 0.065394 2.1689e-05
5:120479159 A G 0.052371 1.6362e-05
5:120480142 A C 0.253174 1.4936e-05
5:120481742 A G 0.092983 -1.9621e-05
5:120483701 C T 1.652473 -5.1081e-05
5:120485470 T C 0.046977 -3.1826e-05
5:120485473 C T 0.196168 2.9880e-06
5:120488971 T C 1.539843 -2.4572e-05
5:120490664 C A 0.211300 5.9139e-06
5:120493832 G A 0.094791 7.8831e-06
5:120494054 T C 0.029709 2.1044e-05
5:120495890 C T 0.172519 3.5279e-05
5:120508438 A C 0.101065 -1.7061e-06
5:120513110 C T 0.041943 1.7993e-05
5:120530756 C T 0.577358 1.7370e-05
5:120552531 T G 0.129947 2.4521e-05
5:120564332 G A 1.709330 -2.7467e-05
5:120569770 A G 0.220161 5.3692e-07
5:120575763 C T 0.269689 2.6680e-06
5:120579541 A G 0.160094 -3.3342e-05
5:120583140 A G 0.040849 -3.1366e-06
5:120598545 A G 0.048681 -4.4487e-06
5:120599997 C T 0.067445 -1.6227e-05
5:120603694 G A 0.038220 1.5271e-05
5:120608476 C T 0.316413 3.6151e-05
5:120613589 C A 1.890285 1.8803e-05
5:120625402 C G 0.027603 6.3354e-06
5:120625526 A G 0.383439 -3.0605e-05
5:120626478 A G 0.237244 3.2775e-05
5:120638202 C T 0.441228 -2.5932e-05
5:120647294 C T 0.743356 -1.7191e-05
5:120661145 G A 0.517635 2.1614e-05
5:120686298 C T 0.366752 -7.5547e-05
5:120689867 A G 1.531816 -4.2394e-05
5:120703577 T C 0.135098 -1.8195e-05
5:120704801 A G 0.393569 -4.1250e-06
5:120714357 G C 0.043140 5.4126e-06
5:120718949 C T 0.058668 2.5927e-05
5:120719214 C T 0.060382 -2.6035e-05
5:120725880 G T 0.237926 6.4981e-07
5:120731476 T C 0.260361 -4.0214e-06
5:120751418 G C 0.108729 -2.1598e-05
5:120759645 G A 0.282536 9.7297e-06
5:120768765 C A 0.138957 -1.4642e-05
5:120769879 G A 0.382897 2.6678e-05
5:120779308 T C 0.122202 -4.3263e-05
5:120780768 T C 0.238945 -4.7495e-06
5:120789705 T C 0.036571 -5.3719e-06
5:120790219 C T 0.044786 -1.6330e-05
5:120811393 T G 0.029738 2.7185e-05
5:120812352 A G 1.827695 1.0560e-05
5:120833832 G A 0.326936 1.7758e-05
5:120836941 C T 0.335664 6.1781e-05
5:120839003 G A 0.041410 7.8771e-06
5:120840462 T C 0.065618 5.6409e-06
5:120852005 T C 0.038642 1.0416e-05
5:120853119 A C 0.031627 3.1449e-06
5:120858628 G T 0.354564 -3.5629e-05
5:120870349 C T 0.087400 -4.0244e-05
5:120870561 G A 0.389116 -3.2903e-05
5:120873915 T C 0.104581 5.3673e-05
5:120877921 T C 0.043702 2.6264e-05
5:120882892 T C 0.038294 2.7803e-05
5:120883097 G A 0.730174 1.2666e-05
5:120883308 C T 0.429345 2.2986e-05
5:120885003 T C 0.795542 -2.5422e-06
5:120885242 C G 0.039265 8.8888e-06
5:120886736 C T 0.105548 -1.5681e-05
5:120889325 C T 0.336371 1.6461e-05
5:120895100 C T 0.256339 -1.8188e-05
5:120906698 T C 0.020540 -8.4302e-05
5:120908500 G A 1.869492 1.0302e-05
5:120911892 C A 0.096868 1.4827e-05
5:120917249 G A 0.840315 1.4463e-05
5:120922701 G A 0.131641 -1.3490e-06
5:120925692 T C 0.443020 1.6113e-05
5:120929360 G A 0.151840 -8.6651e-06
5:120930528 C T 0.287467 1.8402e-05
5:120936118 C T 1.112581 -2.3914e-06
5:120939880 T C 0.032208 -1.2097e-05
5:120945262 C T 0.185742 3.0983e-05
5:120945515 T C 0.051148 -8.2668e-06
5:120948396 G C 0.640671 -1.0812e-05
5:120948472 A G 0.382800 2.0281e-05
5:120950722 T G 0.039781 5.5814e-06
5:120951613 G A 0.027161 -9.0852e-06
5:120952441 T G 0.480285 2.2391e-06
5:120955649 G A 0.145715 -4.5399e-05
5:120958414 A G 0.110326 -4.5546e-05
5:120960853 A G 0.134802 2.4407e-05
5:120962825 T C 0.044581 3.1929e-05
5:120965472 C T 0.892174 3.2045e-05
5:120965891 G A 0.280816 -4.5479e-05
5:120966807 C A 1.019663 -1.5181e-05
5:120968682 G T 1.460239 5.1513e-06
5:120970242 G A 0.026145 1.8522e-05
5:120972914 A C 0.061839 -1.5893e-05
5:120974270 G C 0.040583 1.0905e-05
5:120976511 A G 0.177066 8.1633e-06
5:120978039 G T 0.032991 -6.6081e-06
5:120978669 C T 0.352932 -5.7038e-06
5:120978927 C A 1.010293 1.9022e-05
5:120986049 T C 0.852847 -3.5742e-05
5:120988422 T C 0.023123 -3.0617e-05
5:120990415 A G 0.035139 -2.8694e-06
5:120991023 T C 0.063725 3.4922e-05
5:120992680 A C 0.099001 3.4516e-06
5:120992720 A G 0.054949 2.7096e-05
5:120998271 T C 1.039800 2.5014e-05
5:121007018 T C 0.098452 7.9486e-06
5:121012524 A G 1.059713 -4.8398e-06
5:121018550 G A 0.907867 -1.4730e-05
5:121019736 G C 0.156355 -6.4421e-05
5:121030609 G A 0.813316 -1.1321e-05
5:121031953 C A 0.152606 2.8053e-05
5:121033150 T C 0.089215 3.6285e-06
5:121046899 T G 0.909730 -5.1111e-06
5:121064838 T C 0.034526 6.2571e-05
5:121066488 T C 0.032286 -3.1641e-05
5:121067314 G T 0.169776 2.5473e-05
5:121072959 G A 0.237332 3.4769e-05
5:121074699 T C 0.256810 -4.2359e-08
5:121076830 T G 0.298038 2.4173e-05
5:121086314 T C 0.259770 5.2836e-05
5:121091474 A G 0.051495 1.4240e-05
5:121096645 A G 0.024032 1.0035e-05
5:121106974 G A 0.071110 1.6384e-05
5:121107310 T G 0.087173 2.3295e-05
5:121107724 T C 0.067085 -2.0487e-05
5:121110144 G A 0.103256 1.9635e-05
5:121115880 A G 0.036162 3.8479e-06
5:121121371 G A 0.024688 -1.0130e-05
5:121136108 C G 0.087498 7.6620e-06
5:121141709 C T 0.034805 6.4606e-08
5:121151193 A G 0.068192 2.4499e-05
5:121151279 T C 0.106476 3.5872e-05
5:121178515 G A 0.109375 3.4055e-05
5:121182996 A G 0.484936 3.3152e-05
5:121183092 A T 0.195290 3.2413e-05
5:121188738 T C 0.038301 -3.6946e-06
5:121188992 G A 0.117145 -2.5370e-05
5:121189496 A G 1.062950 6.0565e-05
5:121189885 C G 0.101779 -2.4977e-05
5:121190450 C A 0.190144 -9.0159e-06
5:121199449 T C 0.058577 2.3334e-05
5:121202114 G A 0.091227 1.4694e-05
5:121207152 C T 1.256264 -5.3839e-05
5:121209773 A C 0.372459 1.4624e-05
5:121210437 A G 0.132228 7.9888e-06
5:121211925 G A 1.530459 -3.2720e-05
5:121215624 A G 0.035175 -2.6972e-05
5:121232014 A G 0.019949 1.1353e-06
5:121235038 A G 1.504041 -1.7838e-05
5:121235470 C T 0.058379 9.2666e-06
5:121245084 T C 0.104142 -9.0461e-06
5:121254148 A G 1.545029 -4.2459e-05
5:121259359 A G 0.028219 4.7284e-06
5:121271817 G A 1.721813 -7.0313e-06
5:121274955 G A 0.035922 2.2034e-06
5:121275097 C T 0.056419 -3.4827e-05
5:121297115 C T 1.728347 -9.4851e-06
5:121313132 A G 0.036597 3.4811e-05
5:121315411 C T 0.080526 -1.5500e-05
5:121316144 G A 0.043974 -6.5339e-06
5:121320272 A T 0.092915 2.5893e-05
5:121322430 T C 0.046292 6.4422e-06
5:121350120 A G 0.023568 5.3537e-06
5:121350470 A G 0.046113 -8.3605e-07
5:121353856 C A 0.026885 3.8343e-05
5:121356189 A T 0.093090 1.7292e-05
5:121359965 G C 0.023789 9.2379e-06
5:121360442 G A 0.081402 -1.4070e-06
5:121360503 C G 0.274422 2.4437e-05
5:121363910 C T 0.444827 -5.8895e-07
5:121366191 A G 0.091769 1.7631e-05
5:121366985 C T 0.034029 -2.2027e-06
5:121402597 T C 0.365616 2.0033e-05
5:121405328 C T 0.036834 4.7018e-06
5:121411601 T C 0.337624 1.1238e-05
5:121413205 T G 0.022471 9.5842e-06
5:121413208 T C 0.338381 1.0382e-05
5:121417463 T G 1.031413 -2.6739e-05
5:121420946 C T 0.557441 1.3149e-05
5:121426691 T G 0.049554 7.8943e-06
5:121427979 C T 0.041063 1.2113e-05
5:121428395 A G 1.342753 -3.5057e-05
5:121430368 C G 1.893832 -3.5558e-06
5:121435169 C T 0.098125 1.3283e-05
5:121438821 A T 0.044098 -4.8273e-06
5:121444484 T C 0.054364 -1.3471e-05
5:121448078 A C 1.581043 -1.5160e-05
5:121450127 T G 1.439495 -2.2651e-05
5:121480802 G A 0.143287 2.0707e-05
5:121482840 T C 0.050609 2.0517e-05
5:121486643 T C 0.024402 -1.3333e-05
5:121487045 C T 0.112124 -1.7232e-06
5:121487969 A G 0.043783 -2.1955e-05
5:121488203 A G 0.089916 -1.1835e-05
5:121488506 G C 0.577205 1.3037e-05
5:121489122 C T 0.580685 2.3388e-05
5:121496811 T C 0.066731 -2.5008e-05
5:121500387 C T 0.081597 3.8360e-05
5:121502942 T C 0.205347 -5.4400e-05
5:121507211 C G 0.068120 1.9120e-05
5:121515258 A G 0.029307 2.3952e-05
5:121518309 A G 0.812278 2.6063e-05
5:121522447 C T 0.365058 -3.7839e-05
5:121532861 C T 0.580516 -6.2881e-05
5:121534176 A C 0.082489 6.6700e-06
5:121535504 T A 0.439878 -3.4028e-05
5:121539398 C T 0.111494 -3.6918e-05
5:121564997 A G 0.024967 1.9884e-05
5:121585253 C A 0.136046 1.2784e-05
5:121620784 A C 0.023360 1.0942e-05
5:121624283 A C 0.471135 -4.0672e-05
5:121635552 T C 0.175434 -1.2469e-05
5:121636440 T C 0.800943 -3.8958e-05
5:121636557 G T 0.401262 -2.0197e-05
5:121651833 C T 0.022516 2.4129e-05
5:121652295 G A 0.385666 2.0214e-07
5:121657715 C A 0.301677 3.5867e-05
5:121659639 G A 0.028300 -3.5939e-05
5:121662830 C T 0.060934 -3.8600e-05
5:121676688 G T 0.286954 -2.7306e-05
5:121677927 T C 0.071742 -5.1975e-05
5:121683300 C T 0.032893 9.6817e-06
5:121689895 G A 0.026463 2.3420e-05
5:121697432 T C 0.032046 1.9029e-05
5:121707453 T C 0.099676 -3.6868e-06
5:121707541 T G 1.586943 3.1433e-05
5:121709465 C G 0.058409 -3.5679e-05
5:121719885 G A 0.035727 -1.1453e-05
5:121731583 A G 0.251724 -5.0321e-06
5:121732448 C T 0.413625 1.2969e-04
5:121734205 G T 0.022831 -4.0064e-05
5:121737189 C T 0.044581 2.4435e-05
5:121748004 G A 0.698018 -1.9286e-05
5:121757061 G A 0.736942 -6.0942e-06
5:121763818 A G 0.158984 -3.3131e-05
5:121768671 A G 1.201137 3.3730e-06
5:121772708 C T 0.048811 2.1219e-05
5:121773123 G A 0.471352 3.2802e-06
5:121773304 A G 0.019996 -3.6914e-07
5:121781287 T G 0.097261 9.4517e-06
5:121786667 C G 0.030287 -9.5754e-07
5:121786959 A G 0.032617 2.6120e-05
5:121790168 A G 0.434214 -3.8391e-06
5:121793477 G T 0.468993 -2.5798e-06
5:121796138 G T 0.435931 -4.9193e-06
5:121799505 C T 0.285821 -5.8013e-06
5:121802585 G A 0.070129 -8.0003e-06
5:121807528 C T 1.890882 -1.5345e-05
5:121824443 T C 1.340880 1.3228e-05
5:121824840 C T 0.170091 -1.8286e-05
5:121834412 G A 0.117677 -1.5297e-05
5:121838606 T C 0.518375 -1.6312e-05
5:121838912 G A 0.328185 -3.7661e-05
5:121842018 G A 0.028122 2.3833e-05
5:121842055 G A 0.049479 2.6038e-05
5:121851428 G A 0.040722 1.9479e-05
5:121852428 G A 0.437943 3.5920e-05
5:121852531 T C 0.247472 -5.0491e-06
5:121855294 A G 0.040336 3.9029e-06
5:121856232 G A 0.217561 6.1186e-06
5:121856384 G T 0.412421 -1.2304e-06
5:121857402 G A 1.956827 -1.0437e-05
5:121863536 G A 0.175252 -1.4977e-05
5:121873312 C T 0.064930 -1.1452e-05
5:121877232 C T 0.206895 -7.4289e-06
5:121877725 C T 0.060408 7.2669e-06
5:121878965 T G 0.065650 -2.0168e-05
5:121898632 G C 0.028849 6.6642e-05
5:121908577 A G 1.437365 -1.0063e-05
5:121909270 G A 1.036636 -2.1643e-05
5:121910555 G A 1.005748 -4.3395e-05
5:121911657 T C 0.091049 1.5873e-05
5:121913473 A C 0.183642 -1.2481e-05
5:121914456 C T 1.325475 2.6227e-05
5:121914715 G A 0.272584 3.0913e-06
5:121917603 A G 0.668601 2.5186e-05
5:121919241 A C 0.030621 1.0269e-05
5:121921114 G A 0.438755 3.9720e-05
5:121927602 G A 0.036418 2.0623e-05
5:121927831 T C 0.044179 4.1422e-05
5:121934425 T C 0.378707 2.4450e-05
5:121938691 G A 0.045497 -2.0295e-05
5:121942165 T C 0.063329 1.0548e-06
5:121950141 C T 0.624270 -3.0572e-06
5:121962938 T C 0.349433 4.0352e-05
5:121974040 C A 0.063819 -4.4541e-06
5:121977182 G A 0.037441 2.7981e-05
5:121985038 T C 0.275655 -5.2728e-05
5:121985503 T C 0.075108 9.8302e-06
5:121988585 G A 1.897906 6.9875e-05
5:121999924 T G 0.028602 4.8921e-07
5:122002653 G C 0.022828 6.0104e-05
5:122003928 A G 0.669461 -1.8613e-05
5:122004636 G A 1.644530 5.7005e-05
5:122005153 T C 0.202085 4.0053e-05
5:122019220 A G 0.028145 3.1732e-05
5:122019311 T C 0.318338 -1.5054e-05
5:122025741 A G 0.902651 2.9315e-05
5:122026090 T C 0.671415 4.0123e-05
5:122026532 G T 0.072148 -1.3566e-05
5:122029776 C A 0.410737 1.7993e-06
5:122036899 C T 1.091977 2.1519e-05
5:122037923 C A 0.367830 5.9395e-06
5:122038686 A G 0.066114 1.1195e-05
5:122040733 G C 0.723943 1.3995e-05
5:122041971 G C 0.089250 -5.1041e-06
5:122049502 T G 0.033107 1.4478e-05
5:122064581 C G 1.431107 8.9776e-06
5:122066149 C T 0.091753 -1.3147e-05
5:122067801 G A 0.046847 3.1928e-05
5:122068104 A G 0.659763 4.7556e-06
5:122070182 C T 0.119966 3.7857e-05
5:122076870 A C 0.848426 -3.5585e-05
5:122082273 C T 0.031134 -1.8931e-05
5:122091087 A G 0.207478 5.5903e-05
5:122095154 T C 1.426651 3.1699e-06
5:122098688 G T 0.742466 -1.4590e-05
5:122101042 A G 0.321054 2.5302e-05
5:122102746 A G 0.083664 4.7901e-06
5:122109207 G A 1.115928 -5.4835e-07
5:122126629 T G 0.051024 -7.8042e-06
5:122136216 G A 0.041926 6.8952e-05
5:122136312 T G 0.052332 -4.8624e-05
5:122138145 C T 1.007400 1.9098e-05
5:122141866 T C 0.190991 -9.1561e-06
5:122153867 C A 0.078419 -2.0683e-05
5:122174684 C T 0.043799 -3.0857e-06
5:122182265 A G 0.652155 1.0747e-05
5:122188337 T C 0.270819 7.3340e-06
5:122191126 A C 1.025434 5.6466e-06
5:122191383 G A 0.032754 7.9549e-06
5:122193849 G A 0.081733 1.3752e-05
5:122196255 G A 0.233820 1.6619e-05
5:122200907 C G 1.116571 1.5057e-06
5:122213680 G A 0.215422 4.0445e-05
5:122229130 T G 0.052673 -1.7341e-05
5:122235192 C T 1.427699 -2.1775e-06
5:122255304 G A 0.083152 -5.4826e-05
5:122258698 C T 0.026057 -5.7763e-06
5:122261900 A G 1.897630 -1.7177e-05
5:122263235 T C 0.059889 1.3219e-05
5:122267367 G A 0.256011 4.3552e-05
5:122309792 A G 1.341123 1.2863e-05
5:122350353 C A 0.044075 8.2625e-06
5:122350403 T C 0.079201 -2.2693e-05
5:122350972 A G 0.052186 -2.2661e-05
5:122357713 A G 1.423304 3.0852e-06
5:122359003 A G 0.086089 1.9987e-06
5:122359640 C T 0.687794 -2.2069e-07
5:122360403 C T 0.758309 -1.8763e-05
5:122361903 T C 0.224144 1.7776e-05
5:122379842 C G 0.112864 -3.4910e-05
5:122380159 T C 0.222881 -5.5166e-06
5:122394409 C A 0.050466 2.7345e-05
5:122396166 G T 0.065501 -2.2140e-05
5:122398510 A G 0.271883 7.5744e-06
5:122403263 C T 0.045961 -9.9837e-06
5:122405957 G A 0.517157 2.1174e-05
5:122406325 C T 0.489561 1.3724e-05
5:122410117 A G 0.547003 7.4020e-06
5:122411732 G A 1.928968 5.5803e-05
5:122416248 A G 0.174856 1.8727e-05
5:122418806 G T 1.792241 1.6872e-05
5:122419396 G A 0.027340 4.3959e-06
5:122420856 C A 0.059928 -4.8432e-05
5:122421104 G C 1.031163 -3.5089e-05
5:122423702 C T 0.720908 -3.4714e-05
5:122424462 T C 0.579107 -3.6732e-05
5:122424932 G A 0.750529 -2.5202e-05
5:122425052 G A 0.219213 2.7896e-05
5:122428404 C T 0.148831 2.0986e-05
5:122433803 T C 0.140544 -2.5293e-06
5:122435293 G C 0.460574 -7.4754e-06
5:122436974 G T 0.172785 -1.1661e-05
5:122442291 C G 0.056718 3.7372e-05
5:122444837 C T 0.426424 -1.7739e-05
5:122450451 T C 0.034886 5.2692e-06
5:122450771 A G 0.268047 1.5529e-05
5:122455147 G A 0.441322 1.1234e-05
5:122458025 C T 1.862114 -5.0521e-05
5:122471808 G A 0.044192 -2.9487e-05
5:122476457 A G 0.300112 1.0181e-05
5:122481271 G A 1.501435 -2.7219e-06
5:122488002 G A 0.054238 1.5690e-05
5:122491094 T C 0.103061 -8.4561e-06
5:122501933 C T 0.562525 1.8325e-05
5:122508535 C A 0.220742 6.0877e-06
5:122511063 A G 0.175908 3.0506e-05
5:122513814 T C 0.367200 -7.9233e-06
5:122524829 A G 0.026041 -5.0021e-06
5:122528157 G C 0.022620 2.9010e-05
5:122531347 A G 0.563780 -1.8205e-05
5:122535039 T C 0.101640 -7.4825e-06
5:122550550 G A 1.136925 -5.5979e-05
5:122552547 A G 0.087342 2.2645e-05
5:122552826 C T 0.122254 2.6496e-06
5:122558244 A G 0.092698 -8.7929e-06
5:122559297 T C 0.085469 2.2047e-05
5:122578507 T C 0.702036 2.5784e-06
5:122580696 G A 0.520267 -1.1734e-05
5:122596276 A G 0.866480 -8.9227e-06
5:122600671 T C 0.071788 3.9546e-06
5:122602623 G A 0.228789 2.4261e-05
5:122603713 T C 0.021108 9.5147e-06
5:122604925 T G 1.266129 -7.4637e-06
5:122606476 C T 0.114529 -2.8308e-05
5:122607023 T C 1.366071 -2.9068e-06
5:122609853 G C 0.140473 2.8444e-05
5:122614522 T C 0.066961 6.6456e-06
5:122617244 A G 0.660087 4.9010e-05
5:122618401 T C 0.051041 -5.3500e-05
5:122623085 T C 0.378084 -2.2040e-05
5:122626788 C G 0.031770 -1.5173e-05
5:122632499 A G 0.215805 2.6221e-05
5:122639162 A C 0.449966 -1.1381e-05
5:122641359 G A 0.229337 -1.8822e-05
5:122644305 C T 1.574901 -1.4850e-05
5:122644620 A G 0.553884 -4.7150e-06
5:122681834 T C 0.877908 -3.1123e-05
5:122682334 T C 0.045367 3.8646e-06
5:122685727 G C 0.336407 -1.2293e-05
5:122697892 C T 0.104486 8.7757e-06
5:122705110 G A 1.415232 -1.5931e-05
5:122711641 C T 0.491710 1.3448e-05
5:122714730 C A 0.067124 1.2662e-04
5:122718736 C G 0.870605 -3.3079e-05
5:122725578 G A 0.038846 2.8038e-07
5:122727026 A G 0.877136 -2.6586e-05
5:122740686 C T 0.208476 -4.6304e-05
5:122757242 C T 0.058194 8.8786e-06
5:122765335 C A 0.087170 5.4291e-05
5:122774785 C G 0.535011 4.5844e-05
5:122777373 A C 0.037950 9.9149e-06
5:122785740 T C 0.095554 1.1321e-05
5:122798317 G A 0.129051 5.5536e-07
5:122817253 C T 0.375656 -9.8081e-08
5:122841745 A C 0.433545 -5.2141e-05
5:122842673 T C 0.110728 6.8278e-07
5:122855416 A G 1.087118 -2.2336e-06
5:122859555 A G 0.036876 1.3632e-06
5:122870342 G A 0.064361 1.5760e-05
5:122886762 G A 0.044987 -7.4307e-06
5:122887148 G T 0.446976 -9.1213e-06
5:122890160 T G 0.041089 -9.2315e-06
5:122899027 A G 0.146422 4.2089e-05
5:122947877 G A 0.142401 7.3812e-07
5:122950589 C T 0.083681 -2.6327e-05
5:122960166 A G 0.091747 -1.4718e-05
5:122970815 A G 0.301687 -2.0188e-06
5:122970989 G C 0.059097 4.4446e-06
5:122993656 G A 0.882212 1.6077e-05
5:122995774 T C 0.032358 -3.4758e-06
5:122997675 T C 1.829046 7.8417e-06
5:123000031 A G 0.277940 -6.1807e-06
5:123007533 A G 0.076426 8.8221e-06
5:123008892 T C 0.036814 8.5530e-07
5:123016433 A C 0.391839 -2.9452e-05
5:123019910 G A 1.610998 -2.4474e-05
5:123042675 C T 0.104113 7.6923e-07
5:123045467 C A 0.183194 3.5814e-05
5:123047337 G T 0.651658 -8.8078e-07
5:123047375 A G 0.021517 5.3430e-05
5:123056950 A G 0.033166 1.8983e-05
5:123074679 G T 0.162606 -1.7787e-05
5:123078588 A G 0.048837 1.8634e-05
5:123080738 A C 0.384682 -4.1425e-05
5:123082557 C T 0.181925 5.4768e-06
5:123107671 A C 0.390330 3.0618e-05
5:123119565 A C 0.181429 5.1801e-06
5:123120265 C A 1.509874 -2.0602e-05
5:123122233 C T 0.086839 5.7799e-06
5:123138158 A G 0.038885 4.5470e-06
5:123138442 C G 0.045643 2.0799e-05
5:123140147 C T 1.621998 -3.8134e-05
5:123141256 A G 0.065244 -1.1846e-05
5:123144113 G A 0.630498 -5.0835e-05
5:123151406 G C 0.108450 -7.6069e-06
5:123151664 T G 0.509066 -3.5280e-05
5:123156479 C T 0.458476 1.0256e-05
5:123157422 G A 1.277865 -3.3869e-05
5:123157800 A G 0.030053 -1.0558e-05
5:123167570 A G 0.623374 4.4153e-06
5:123169574 A G 0.031468 9.2264e-06
5:123170084 T C 0.089780 -9.2260e-06
5:123170526 G A 0.260828 -2.3356e-05
5:123171016 C T 0.191637 3.9458e-07
5:123188689 T C 0.050755 -2.5356e-05
5:123189156 T C 0.126039 -1.5342e-05
5:123190309 A C 0.156150 -1.5652e-05
5:123192097 G A 0.274639 2.6048e-06
5:123193642 C T 0.023016 -2.6842e-05
5:123194024 G A 0.183107 -4.9065e-05
5:123194193 C T 1.441858 1.2266e-06
5:123194446 T G 0.085381 -2.9289e-05
5:123195043 A G 0.748458 -5.6075e-05
5:123202786 A G 0.024340 -1.0483e-05
5:123203390 A G 0.058366 3.3890e-06
5:123203588 G A 0.136640 -3.2683e-05
5:123205928 C A 0.053154 1.5215e-05
5:123206135 A G 1.519332 -2.5281e-05
5:123210031 G A 0.796363 -5.5875e-05
5:123215059 T C 0.023276 -8.0940e-06
5:123218543 T C 0.098378 2.9753e-05
5:123218720 G A 0.647335 1.7536e-05
5:123221992 T C 0.021111 -9.5538e-06
5:123224481 T C 0.042725 4.8093e-07
5:123235632 G A 0.072440 6.5621e-06
5:123242880 A G 0.056714 3.4569e-05
5:123246522 A G 0.122799 -1.1389e-05
5:123247587 C A 0.475218 2.0695e-06
5:123248853 A G 1.368641 2.1830e-05
5:123251334 T C 1.691874 1.2681e-05
5:123252098 C T 0.323252 -7.3826e-06
5:123252456 A G 0.582937 1.3697e-05
5:123274918 T C 0.894764 2.3581e-05
5:123275209 G A 0.105519 -2.3647e-05
5:123275967 A G 0.048804 2.2402e-06
5:123281744 T G 0.311310 -8.6963e-06
5:123313960 G A 0.410039 -4.3206e-06
5:123317000 C T 0.854136 2.1751e-05
5:123326079 A G 0.051229 9.5115e-06
5:123330340 G T 0.026132 2.9340e-05
5:123333040 C A 0.134325 6.8198e-06
5:123333556 G A 0.085878 -1.5048e-05
5:123335648 C A 0.517362 -1.7320e-05
5:123337523 C T 0.134819 8.1367e-06
5:123340543 T C 0.028018 -1.8898e-05
5:123349075 T C 0.026703 -3.4313e-05
5:123356922 G T 0.064741 8.1909e-05
5:123356958 A G 1.758248 2.6849e-06
5:123365265 C T 0.642378 -9.6172e-06
5:123365831 C T 0.180332 -1.0904e-06
5:123369091 A G 1.865376 -5.1489e-06
5:123390923 C T 0.671948 2.7577e-05
5:123391492 T C 0.398571 -4.1381e-07
5:123399650 G C 0.124572 -4.8691e-05
5:123404262 T C 0.085229 1.5394e-06
5:123411626 C T 0.049200 -9.3639e-06
5:123414747 G A 0.456422 -4.6341e-06
5:123416065 C A 1.515171 1.6045e-05
5:123422276 G A 0.287859 5.3798e-07
5:123425663 T C 1.149340 8.3842e-05
5:123438461 C T 0.380774 1.9550e-05
5:123438554 G A 0.332100 -8.2420e-06
5:123466714 A G 0.462368 7.4419e-06
5:123467841 T C 0.032526 2.5122e-06
5:123472576 G A 0.389480 8.7088e-05
5:123490734 C T 0.033870 -3.0412e-05
5:123496844 T C 0.139207 1.4107e-05
5:123500674 C T 0.183775 -2.8855e-07
5:123502550 C T 0.111546 1.0068e-06
5:123504631 A G 0.189099 -1.9094e-07
5:123513536 A G 0.090101 -5.5297e-05
5:123515729 A G 0.690845 6.3383e-06
5:123515916 A G 0.200725 1.0812e-05
5:123516000 C T 0.097573 -2.2560e-05
5:123525292 G T 0.071548 -2.0924e-06
5:123531038 C T 0.044169 1.9723e-05
5:123542124 T C 0.300946 -4.4174e-06
5:123542328 A G 0.083385 -1.4084e-05
5:123543912 A G 0.046432 1.8096e-05
5:123545512 G A 0.547603 -4.3148e-06
5:123555271 G A 0.350043 -7.0241e-06
5:123558636 C T 0.197573 6.7639e-06
5:123563409 A G 0.031822 -9.7767e-06
5:123568433 T C 0.070632 2.3292e-05
5:123568579 A G 0.354762 -2.9668e-07
5:123571160 T G 0.305575 -1.3040e-05
5:123574405 A C 0.134033 2.2870e-05
5:123586162 T C 0.227071 -2.4629e-05
5:123588206 C A 0.114419 -2.8352e-05
5:123589362 T G 0.117538 7.7478e-06
5:123591352 G A 0.128298 6.4030e-06
5:123598240 C T 0.214419 1.7686e-05
5:123598900 T G 0.109332 -2.0251e-05
5:123599714 C A 0.573537 1.7022e-05
5:123600935 T C 0.118245 1.0398e-06
5:123601243 C A 0.208002 1.2520e-06
5:123603559 G A 0.057555 -1.5673e-05
5:123604228 A G 0.051054 -2.4097e-05
5:123610452 C T 0.040709 1.1742e-05
5:123613014 C T 0.048450 -8.9348e-07
5:123615560 G T 0.118830 -5.8706e-06
5:123617847 G A 1.892745 -2.9658e-05
5:123620086 A G 0.783374 -2.0848e-05
5:123620415 C T 0.149636 6.3342e-05
5:123621707 G T 0.528466 4.4703e-05
5:123623533 G A 0.778579 -1.5570e-05
5:123623588 G A 0.049973 -3.1158e-06
5:123623800 G A 1.955555 -2.4607e-05
5:123625270 C T 0.025629 -6.2285e-06
5:123625368 C T 0.024999 -7.0546e-06
5:123630568 G A 1.935817 9.9696e-06
5:123633938 C T 0.791796 3.7483e-05
5:123634102 T C 0.059178 1.8648e-05
5:123637299 T C 1.251915 3.0802e-05
5:123637349 C T 0.084752 -2.6887e-05
5:123645164 G A 1.270033 2.2269e-05
5:123651758 G A 1.973725 -1.3092e-05
5:123657241 A G 1.207296 8.2941e-06
5:123666426 T C 0.036959 1.2896e-05
5:123667877 C T 0.061168 2.2845e-05
5:123679133 G T 0.131050 2.2191e-05
5:123679280 T C 0.035967 9.8986e-06
5:123680152 G A 1.318114 1.5373e-05
5:123684104 T G 0.045500 -6.9621e-06
5:123687170 C T 1.320665 1.2088e-05
5:123689492 T C 0.047506 1.3966e-05
5:123692233 C G 0.440368 5.7569e-06
5:123701870 T C 0.093194 5.6562e-06
5:123704891 G A 0.061823 1.7595e-05
5:123705763 C T 0.135387 5.9213e-06
5:123713744 C T 0.084086 -2.2334e-05
5:123714917 A C 1.555474 -1.5459e-05
5:123731118 A G 1.659451 6.4556e-07
5:123734726 G T 0.081188 1.0532e-05
5:123737922 A G 0.745560 -1.1492e-05
5:123740639 A G 1.782367 2.1207e-05
5:123740915 G A 1.608141 5.9922e-05
5:123746171 T C 1.079880 -7.6785e-06
5:123746753 C T 0.695788 2.9204e-05
5:123747948 C A 0.515898 1.3403e-05
5:123748356 C A 0.048863 -1.6285e-05
5:123749440 A C 0.047908 -3.9095e-05
5:123755919 A C 0.550077 -2.7044e-05
5:123765669 G T 1.934967 1.0083e-05
5:123772792 T C 0.677719 9.6712e-06
5:123774148 A G 0.029823 5.0693e-06
5:123787623 A G 0.033708 -1.0686e-05
5:123790231 C T 1.840529 2.7737e-05
5:123791653 A C 0.073547 -8.6624e-06
5:123795152 A G 0.323359 -2.0193e-05
5:123796325 T C 0.033228 -3.3032e-05
5:123796615 A G 1.893728 1.9149e-05
5:123796711 G A 0.448878 3.2754e-05
5:123798436 T C 1.482080 3.9116e-05
5:123799069 G C 0.254450 -2.4164e-05
5:123800439 C T 0.573161 1.8459e-05
5:123801827 C A 1.729113 1.2727e-05
5:123812942 A G 0.086051 -5.6961e-06
5:123815034 A G 0.676281 1.2472e-05
5:123819489 A G 1.741058 2.0103e-05
5:123831090 A G 0.046438 6.2124e-05
5:123831302 A G 0.551106 -4.1064e-06
5:123841540 A G 0.666310 -6.6810e-06
5:123842846 C T 0.046036 6.0663e-06
5:123846318 T C 1.260835 2.1064e-05
5:123851418 G T 0.883977 7.3877e-05
5:123856109 G C 1.138353 7.1550e-05
5:123860751 A G 0.321794 2.7946e-05
5:123867087 T G 0.518196 5.4093e-05
5:123869863 A G 0.110942 4.5451e-06
5:123870271 G T 0.820749 -8.9983e-05
5:123872090 C T 0.351607 6.6318e-05
5:123881434 C T 0.916644 2.0635e-04
5:123886927 A G 0.120787 -2.7346e-07
5:123895618 G A 0.070097 -1.9481e-05
5:123896030 G A 0.578896 2.8974e-05
5:123899738 T C 1.609212 -1.1626e-05
5:123904568 C G 0.325631 1.3216e-05
5:123907353 A C 0.566760 3.3779e-05
5:123909500 C T 1.124585 1.5834e-05
5:123909776 T C 0.123877 2.1048e-05
5:123909853 T G 0.081009 -3.1933e-06
5:123914126 T C 1.078981 -4.9491e-07
5:123914631 C G 1.083911 -2.6276e-05
5:123917294 C A 0.022812 -3.1506e-05
5:123919931 T C 0.718230 -2.6126e-05
5:123922399 T C 0.335784 2.6143e-05
5:123924246 T C 1.067114 3.3987e-05
5:123929071 T C 0.031608 2.8893e-05
5:123929729 C A 0.201387 6.4209e-06
5:123930829 C T 0.653326 1.0536e-05
5:123933561 C T 0.063336 -4.5969e-06
5:123935176 A C 0.154904 -2.2065e-06
5:123942422 G A 0.048496 -5.6336e-08
5:123942559 G A 0.336569 1.8223e-05
5:123944553 C T 0.512467 5.8276e-06
5:123948093 T G 1.274522 3.4134e-05
5:123954112 A C 0.256501 1.1001e-05
5:123956924 T C 0.328799 4.7603e-06
5:123961257 T G 0.903203 -1.9718e-06
5:123963652 T C 0.387675 -1.5069e-05
5:123972308 A G 0.382950 1.4789e-05
5:123977334 T C 0.121988 -1.4681e-05
5:123980164 C T 0.025405 4.9587e-05
5:123983915 T G 1.036340 3.5302e-06
5:123984763 T C 1.498741 1.5875e-05
5:123985443 C T 0.462582 5.6054e-06
5:123988063 T G 0.292761 -1.6448e-05
5:123989154 C T 1.443893 5.0424e-06
5:123990270 C T 0.689348 8.1861e-06
5:123993439 A G 0.081357 -5.0858e-07
5:123994762 T G 1.164164 2.6133e-06
5:123995286 C T 0.413904 -3.2391e-05
5:124001764 A G 0.257469 -3.5164e-05
5:124006906 C T 0.418906 1.2603e-06
5:124008857 A G 0.102516 2.0820e-05
5:124015672 C T 0.045928 9.2749e-06
5:124019288 T C 0.602974 -2.5026e-05
5:124026164 T C 0.347287 3.1379e-06
5:124031011 C T 0.910590 3.8727e-06
5:124041231 C T 0.070727 -1.0840e-05
5:124042018 T G 0.029277 -7.7785e-06
5:124042644 G A 0.081548 3.1099e-06
5:124047014 C A 1.974426 -2.9244e-05
5:124047247 G A 0.706899 5.7175e-09
5:124047919 G A 1.149685 -6.7085e-06
5:124049104 G A 0.079571 2.7178e-05
5:124049126 C T 0.097819 1.3543e-06
5:124056045 C G 0.400889 -1.9082e-05
5:124057158 A G 0.030874 6.6092e-05
5:124060686 T C 0.057019 1.4111e-06
5:124063861 C T 1.951193 -1.2338e-05
5:124064149 G A 0.308824 -1.4493e-05
5:124068513 T C 0.058879 -4.4399e-05
5:124075470 T C 1.677586 3.1969e-05
5:124076656 A G 0.105525 -1.8195e-05
5:124083436 A G 0.131638 1.1480e-05
5:124084365 T C 0.830659 -1.0878e-05
5:124088879 G A 0.219814 -6.0688e-05
5:124090704 A T 0.246060 2.6598e-05
5:124101039 G A 0.076705 2.3445e-05
5:124104421 A G 0.062878 5.0029e-05
5:124106607 T C 1.499393 2.4437e-05
5:124107931 T C 0.029294 -1.4849e-05
5:124108382 A G 0.232920 4.8860e-06
5:124110061 G A 0.048918 -7.6154e-06
5:124110646 C A 0.873056 1.1042e-05
5:124110787 C T 0.180409 -3.4449e-05
5:124111400 T C 0.054890 1.7421e-05
5:124117552 G A 0.864545 -2.8613e-05
5:124117608 A C 0.056964 -5.2954e-06
5:124117835 C A 0.196577 -7.3743e-06
5:124118029 C T 0.089121 -4.2806e-05
5:124119522 A G 0.022607 1.6260e-05
5:124131323 T C 0.225322 2.3541e-05
5:124135707 T C 0.084580 4.2862e-05
5:124137203 G A 1.111575 1.2188e-06
5:124139895 T C 0.358151 9.1438e-06
5:124142068 A G 0.101088 -4.6847e-05
5:124142547 A G 0.058058 -2.2632e-05
5:124143238 T C 0.138597 -2.8595e-05
5:124147560 G A 1.330032 1.8952e-05
5:124155078 G C 0.061693 -1.2702e-05
5:124158954 A G 0.803069 6.5113e-05
5:124164410 T C 0.068464 -2.1812e-05
5:124167106 C T 0.176670 -1.1564e-05
5:124168741 C T 0.035561 -1.4190e-06
5:124182594 C T 0.047837 1.5295e-06
5:124184817 T C 0.045834 2.1812e-06
5:124185055 T C 0.076046 -1.6205e-05
5:124185889 T C 0.706048 9.1525e-05
5:124186965 G T 0.262600 -3.2397e-05
5:124190641 G A 0.033893 1.2657e-05
5:124194851 C T 0.197054 -4.4134e-05
5:124198504 T C 0.076868 1.1417e-05
5:124205733 G A 0.106229 4.0633e-05
5:124205970 A G 0.020036 -2.1052e-06
5:124208920 G T 0.065254 -3.9806e-05
5:124211131 A G 0.038398 5.5908e-06
5:124214809 T C 0.026505 1.6162e-05
5:124227159 G A 0.020273 -4.6388e-06
5:124232036 C T 0.060249 -2.0091e-05
5:124239493 C T 0.598157 -1.1700e-06
5:124242856 C T 0.191023 2.0425e-05
5:124265062 G T 0.037697 1.7973e-06
5:124266531 G A 0.078815 6.6988e-05
5:124266790 T G 0.196476 9.1208e-06
5:124273318 A C 1.873611 2.9408e-06
5:124278536 C A 0.872579 1.4664e-05
5:124285447 A C 1.478337 -2.1432e-05
5:124288124 T C 0.033903 3.7139e-05
5:124299676 G A 1.619894 5.4145e-06
5:124302131 T C 0.546204 -6.5554e-05
5:124304677 C T 1.332269 -4.0535e-05
5:124307366 A G 0.282637 6.0997e-05
5:124310278 C G 0.871832 2.3369e-05
5:124324096 G A 0.717474 -2.0213e-05
5:124325007 T A 0.053034 -2.6954e-05
5:124325176 T C 0.963423 -1.0126e-05
5:124325743 C T 0.188446 4.6014e-05
5:124329888 G A 0.182555 5.9666e-05
5:124330125 C T 0.051018 2.2319e-05
5:124331198 A G 0.058224 3.0289e-05
5:124339029 G A 0.055689 1.6951e-05
5:124339524 G T 0.107109 -1.9470e-05
5:124341117 C T 0.117496 -1.4349e-05
5:124341984 G A 0.380219 -1.8403e-05
5:124348767 G T 0.480249 2.1339e-05
5:124369730 T C 0.080487 -1.2487e-05
5:124373149 C T 0.077257 -7.7387e-06
5:124382640 G C 0.057915 -7.6360e-07
5:124384611 T C 0.110650 -5.0993e-05
5:124388462 A G 0.043361 2.2630e-05
5:124391431 G A 0.043036 9.5420e-05
5:124392573 A G 0.114821 -1.3377e-05
5:124392845 G T 0.026398 -3.5752e-06
5:124397677 C T 0.865120 -1.9014e-05
5:124402549 A G 0.133394 -1.8516e-05
5:124403137 C T 0.731161 -1.5045e-05
5:124417295 A G 0.049625 -7.5114e-06
5:124419531 C T 1.576439 6.8160e-06
5:124426269 G A 0.045734 1.3545e-05
5:124434498 G A 1.282085 -5.6236e-06
5:124435607 T C 1.401895 -2.2026e-06
5:124442967 G A 0.082765 6.2037e-06
5:124450901 G A 0.061051 1.6508e-05
5:124455180 A G 1.006693 -5.0317e-06
5:124463166 T C 0.064981 -1.1275e-06
5:124473456 A G 0.110913 2.1348e-06
5:124475161 C G 0.157260 -1.4776e-05
5:124476950 C T 1.108112 -2.1805e-05
5:124478401 C T 0.030722 -4.0011e-05
5:124481090 T C 0.142576 1.5164e-06
5:124487525 A G 0.089228 2.3218e-05
5:124490443 G C 1.652635 -1.7345e-05
5:124490816 A G 1.769559 -9.0101e-06
5:124493644 C A 0.256206 -9.8402e-06
5:124495720 A G 0.318464 -6.2223e-05
5:124506313 G A 0.751539 8.4325e-05
5:124506786 T G 0.026457 -1.2458e-05
5:124509027 T C 0.510270 1.0781e-04
5:124509217 T C 0.082820 -1.3664e-06
5:124510131 T C 0.647682 1.0101e-05
5:124510425 G A 0.217194 3.8071e-06
5:124515748 T C 0.079036 -1.8811e-06
5:124517716 C T 0.043598 -7.6128e-06
5:124519188 T G 0.166680 -1.9864e-06
5:124519261 A C 0.046630 2.3525e-05
5:124520411 G A 1.304478 1.2992e-05
5:124524482 T C 0.430439 9.0359e-06
5:124526150 T C 0.137448 -3.3334e-05
5:124526865 G A 0.469015 -2.1640e-07
5:124529484 G A 0.886799 8.2367e-06
5:124533489 A G 0.046172 -2.8369e-05
5:124533861 A G 0.035266 2.4280e-06
5:124535818 T C 0.241999 1.1436e-05
5:124536877 A G 0.431912 -1.2728e-05
5:124540483 T C 0.479798 -4.5200e-06
5:124544112 G A 1.417378 8.3700e-06
5:124547240 G A 0.311554 6.8968e-06
5:124558000 A G 1.042348 1.2472e-05
5:124560951 C T 0.565637 -1.2254e-05
5:124568116 T G 0.770643 2.1510e-05
5:124568300 G A 1.318422 3.1472e-05
5:124568702 G T 0.129930 -5.0900e-05
5:124569876 T C 0.253269 -1.1323e-05
5:124572900 A G 0.088689 -5.2030e-06
5:124574217 C T 0.031066 4.2444e-06
5:124588883 T G 0.261231 1.1600e-05
5:124590011 A G 0.053621 -1.4275e-05
5:124593173 T G 1.063164 2.4219e-05
5:124593564 C T 0.126065 -2.6113e-06
5:124597571 G A 0.087050 -2.3144e-05
5:124600310 A C 0.066909 -7.3489e-06
5:124611730 A C 0.033760 -9.9456e-06
5:124612211 G T 1.624049 -1.0208e-06
5:124615134 G A 0.488558 -2.3831e-05
5:124617261 A C 0.085771 -2.6689e-06
5:124618353 C T 0.925320 -6.1190e-06
5:124620415 T C 0.096161 6.2184e-06
5:124621156 T C 0.416654 -2.3881e-05
5:124623260 A G 0.070493 4.1214e-06
5:124625976 G A 0.218684 1.5049e-06
5:124627510 T C 0.037223 2.4298e-05
5:124640204 A G 0.479113 -2.0224e-05
5:124640591 T C 1.145566 -2.5941e-05
5:124648233 A G 0.025243 -7.8109e-06
5:124650592 C T 0.200543 7.3866e-06
5:124652315 G A 0.482817 1.7547e-05
5:124652884 T C 0.110800 -2.0476e-05
5:124655560 T G 0.051531 -2.5740e-05
5:124663527 A G 0.490188 -6.4643e-06
5:124664446 C T 0.402869 -4.5333e-05
5:124665264 A G 0.049301 -8.0595e-06
5:124669572 C T 0.213176 -4.9587e-06
5:124677147 C T 1.557282 -2.4837e-05
5:124683175 C T 0.408929 -1.0777e-05
5:124683815 C T 0.634442 5.4226e-05
5:124685511 T C 0.261605 3.3881e-05
5:124685904 C T 0.115428 1.3442e-05
5:124686701 T C 0.186953 -8.4896e-07
5:124688336 A G 1.780647 1.7946e-05
5:124703888 T C 0.049905 2.0209e-05
5:124718329 T C 0.133595 -6.4795e-06
5:124727428 T C 0.195804 -1.3865e-05
5:124735802 G A 0.731470 7.9749e-05
5:124742807 A G 0.048168 4.8729e-06
5:124743267 C T 1.850848 4.1978e-06
5:124746481 G A 0.221930 1.1455e-06
5:124749381 G C 0.023312 -2.8469e-06
5:124750389 T G 0.828134 1.4757e-05
5:124754504 C T 0.099303 1.2474e-05
5:124758578 G A 0.169026 -2.9409e-05
5:124760356 A G 0.027005 -2.3470e-05
5:124762550 A T 0.063196 -4.4452e-06
5:124762648 G T 0.078000 -5.7033e-06
5:124765867 A G 0.182659 2.0248e-05
5:124774701 G A 0.102571 -4.1712e-06
5:124782491 A G 0.106349 -1.1436e-05
5:124783400 G A 0.088170 -7.0273e-06
5:124784212 A G 0.035986 2.5634e-05
5:124803437 T C 0.320545 -1.6524e-04
5:124803999 T C 0.034016 -7.1524e-06
5:124806403 G C 0.045302 8.5189e-06
5:124807122 G T 0.244846 2.9294e-05
5:124809717 G A 1.404446 -2.2668e-05
5:124815619 G A 1.271299 -3.4323e-05
5:124821177 G A 0.030962 1.2622e-05
5:124824455 T C 0.034013 -3.4948e-05
5:124828696 G A 0.356921 9.8089e-06
5:124830408 C T 0.022620 2.6217e-05
5:124840625 C G 0.174194 -2.2903e-05
5:124840910 C A 0.321366 -1.5568e-05
5:124849261 G C 0.122760 2.6542e-05
5:124854425 G A 0.626941 -5.6908e-05
5:124855841 G T 0.082282 -3.8408e-05
5:124856792 T G 1.318464 -2.2357e-05
5:124864236 C T 0.516203 -4.3540e-05
5:124866783 A G 0.688745 8.3322e-06
5:124892410 C T 1.435391 -7.7768e-06
5:124898302 G A 1.237695 9.6154e-06
5:124899559 G A 0.054751 -6.8907e-07
5:124899940 T C 0.118148 -1.9161e-05
5:124900867 A C 0.080552 -2.0256e-05
5:124909028 C G 0.029323 4.8946e-05
5:124909173 C T 0.035360 1.0008e-05
5:124913190 C A 0.205905 -4.5423e-06
5:124930199 T C 0.113510 -1.1038e-05
5:124933163 G A 0.518592 -2.7949e-06
5:124935474 T C 0.028112 -6.3115e-06
5:124940197 A G 0.053413 -2.4120e-05
5:124941554 A G 0.078877 5.7909e-06
5:124943054 T G 0.048989 -1.4114e-05
5:124946753 T G 0.612893 2.8633e-05
5:124956846 A G 0.046165 -1.2372e-05
5:124958445 T C 0.030530 2.5299e-06
5:124965813 C T 0.092071 2.8277e-06
5:124971126 G A 0.037470 3.7395e-05
5:124974930 T C 0.037142 3.5462e-05
5:124978810 T C 0.052034 -2.0404e-05
5:124984241 A G 0.092435 -6.8740e-06
5:124989000 T C 0.767933 9.1426e-05
5:124997011 T C 0.264665 -2.5999e-06
5:125000240 A G 1.444405 4.4261e-05
5:125006891 G A 0.433522 1.4142e-04
5:125007275 T C 0.453448 -4.6120e-05
5:125011212 C T 0.277658 -4.6069e-05
5:125017505 G A 0.066510 4.2986e-06
5:125017612 T C 1.805189 8.6329e-07
5:125022190 G A 0.522610 -1.3065e-05
5:125028892 G A 0.145536 -2.4138e-05
5:125039396 T G 0.022864 1.3707e-05
5:125042668 A G 0.054871 -2.0765e-05
5:125050446 A G 0.714442 5.0623e-05
5:125051062 A G 0.540544 -3.6467e-05
5:125052640 C T 1.864818 -8.8252e-06
5:125054477 G A 0.039661 4.5255e-07
5:125056069 G A 0.479068 -1.1351e-05
5:125080061 C A 0.284899 1.9458e-05
5:125087205 G A 0.590007 -3.5265e-05
5:125087944 C G 0.037814 3.9280e-06
5:125090347 T C 0.094457 -2.1212e-05
5:125095073 C A 0.104357 2.4315e-06
5:125097604 A C 0.028842 5.1548e-07
5:125099477 A C 1.491350 2.0027e-05
5:125100687 T C 0.309915 3.3529e-05
5:125113616 A G 0.125646 -1.3845e-05
5:125114495 A C 0.056864 2.4285e-06
5:125124205 C A 0.043436 8.5696e-06
5:125126645 T C 0.033812 -3.5410e-05
5:125127240 C T 1.608213 5.1195e-05
5:125128834 A G 0.041368 7.1133e-05
5:125131181 G A 0.087998 5.9084e-06
5:125131596 T G 0.034023 1.0591e-05
5:125131805 A C 0.268332 -1.0148e-05
5:125132123 G A 1.232233 8.5286e-06
5:125133310 A G 0.043014 2.9924e-05
5:125141765 C T 0.035347 -6.9711e-07
5:125151187 C T 0.071587 -2.5338e-05
5:125155871 G C 0.041586 -2.2735e-05
5:125156409 T C 0.715361 3.5449e-05
5:125157230 A G 0.187164 -1.7178e-05
5:125166018 T C 1.074735 1.9561e-05
5:125169075 C T 0.113111 -8.6341e-06
5:125171544 A G 0.044815 7.0653e-06
5:125175874 G A 0.070973 -4.2709e-05
5:125189406 A G 1.105012 3.1877e-05
5:125203666 G A 1.852068 2.6941e-05
5:125206748 C T 0.098566 1.7419e-05
5:125210040 A C 0.079753 -1.9036e-05
5:125215337 G A 0.070727 -4.0265e-05
5:125219813 T G 0.232073 -3.8563e-06
5:125220878 T C 0.559882 1.0268e-05
5:125253712 A G 0.128950 1.6754e-05
5:125273138 G A 0.187372 1.7018e-05
5:125280433 A C 0.271328 -2.2527e-05
5:125284607 T C 0.090062 -2.6643e-05
5:125293921 A G 0.047006 -2.2958e-05
5:125302223 T C 0.188320 1.7285e-05
5:125306533 A G 0.182802 1.6798e-05
5:125308528 T C 0.256891 2.1908e-05
5:125310611 G T 0.135267 3.5940e-05
5:125315488 G T 0.283585 4.5837e-06
5:125319456 G C 0.271896 2.1888e-05
5:125327924 T C 0.291722 6.0838e-05
5:125338475 C A 0.971362 3.1450e-05
5:125343268 A G 0.095629 -1.5689e-05
5:125343591 A C 0.047306 -1.0716e-05
5:125357822 T C 0.090172 -8.2345e-06
5:125360756 T C 0.022150 -1.5908e-05
5:125368536 A G 0.989617 4.8345e-05
5:125371267 A G 1.640074 -1.1565e-05
5:125371963 C T 0.064112 1.2702e-05
5:125372340 T C 0.134238 2.8695e-06
5:125374330 G T 0.031975 -2.1700e-05
5:125376909 G T 0.022107 -1.0601e-05
5:125405386 G A 1.275376 2.0610e-05
5:125410419 A G 0.136643 -2.5877e-05
5:125418053 A G 0.044127 -1.3688e-05
5:125419878 T C 1.496465 -1.1218e-05
5:125420807 A G 0.020725 1.8623e-05
5:125435854 C T 0.037879 -1.3507e-05
5:125436052 A G 0.051002 8.6548e-06
5:125441235 C T 0.023201 1.6814e-06
5:125447413 G C 0.064965 7.2792e-06
5:125451892 T C 0.208577 -2.4285e-05
5:125465995 T C 0.044676 -1.6832e-05
5:125471402 T G 1.191539 2.6318e-07
5:125473558 C T 1.582788 -3.4590e-05
5:125476172 A G 0.032293 -9.8809e-06
5:125495616 T G 0.182094 -1.6906e-05
5:125495838 T G 0.087829 4.5513e-05
5:125496653 G A 0.043150 5.8734e-05
5:125518676 A G 0.135072 -1.1535e-05
5:125519684 T C 0.040800 1.1337e-05
5:125522991 A G 0.206876 -2.4666e-05
5:125524364 C T 0.050979 1.1431e-05
5:125534820 C A 0.859336 -7.9661e-06
5:125535501 C T 1.589036 -4.9425e-05
5:125537213 A C 1.697203 -3.8914e-05
5:125549272 T C 0.517498 -2.0380e-05
5:125568341 A T 0.033516 -6.1431e-06
5:125575589 T C 0.306656 1.7155e-06
5:125585240 C A 0.132017 9.6778e-06
5:125585574 C T 1.258575 -3.2444e-05
5:125589461 G A 0.101198 3.2021e-05
5:125601876 T C 1.951313 -4.4645e-05
5:125601910 A C 0.037665 5.1509e-06
5:125602674 G T 1.480558 -7.0940e-05
5:125607260 T C 0.079127 6.6248e-06
5:125607726 T C 0.055400 5.7165e-05
5:125608220 A C 1.383621 -5.5959e-05
5:125610205 C A 0.200569 2.1584e-05
5:125617931 T C 0.179669 6.2872e-06
5:125620570 T C 0.032186 2.5502e-05
5:125620866 G A 0.030926 -9.6829e-06
5:125621336 A G 0.028631 4.3616e-05
5:125622805 G T 0.127094 2.6671e-05
5:125633094 A G 0.551511 -2.2496e-05
5:125650234 G A 0.649740 4.5985e-06
5:125654296 A G 0.029096 1.7938e-05
5:125664939 C T 1.371222 -1.1529e-05
5:125671050 A G 0.024668 -1.6460e-06
5:125676868 T C 0.064715 -1.7487e-06
5:125685909 A G 0.556474 6.8447e-06
5:125687743 C T 1.921565 -1.2433e-04
5:125688034 A G 0.158289 1.4345e-05
5:125690656 C T 0.380135 -2.4417e-05
5:125694196 G A 0.114892 -1.7836e-05
5:125696506 G A 0.101429 8.5612e-07
5:125697957 G A 1.111007 -2.8352e-05
5:125699081 G C 0.791024 -1.2691e-05
5:125699985 G A 0.309678 4.7307e-06
5:125706284 C T 0.658539 -2.7468e-06
5:125708858 C A 1.028885 -7.2706e-06
5:125718807 T C 0.079494 4.0315e-05
5:125721567 A G 0.029141 -5.9004e-05
5:125722130 T C 1.755755 -1.2144e-04
5:125739465 C T 0.033088 3.9874e-06
5:125742769 G A 0.091562 2.1444e-05
5:125756398 T C 1.699784 -4.2800e-05
5:125758373 C T 1.441215 1.4502e-05
5:125758855 T C 0.021893 1.8238e-05
5:125759937 C T 0.028959 7.3156e-06
5:125760022 T C 0.397828 -5.7788e-05
5:125762737 A G 0.458262 3.1333e-06
5:125774155 A G 0.458444 -2.5826e-05
5:125776486 A G 0.479499 -8.7798e-06
5:125778935 C T 0.150717 9.0791e-05
5:125782286 C T 1.939232 1.7337e-05
5:125783395 T C 0.045617 1.6144e-05
5:125784359 G C 0.139954 -1.3653e-05
5:125785238 A G 0.813245 -3.4307e-05
5:125786604 A G 0.114162 1.2149e-05
5:125791290 C T 0.623523 -1.7950e-05
5:125793848 T C 1.877840 -2.6807e-06
5:125795225 G A 1.879333 -2.1086e-06
5:125795751 A G 1.968425 -6.5889e-06
5:125798571 A G 0.092019 6.5341e-06
5:125800646 C T 0.732307 3.8896e-06
5:125802027 A G 0.520458 3.8619e-05
5:125807911 C T 0.054838 -1.4499e-05
5:125809483 A G 0.540326 3.8948e-05
5:125815602 G A 0.793212 -1.8512e-05
5:125821287 C T 0.085683 6.2270e-06
5:125824878 A G 0.032796 -5.1554e-06
5:125825824 G A 1.351650 -1.9531e-06
5:125826424 C T 1.689413 1.1974e-05
5:125829121 T C 0.020264 -3.4331e-05
5:125843369 T C 0.887548 -5.1048e-05
5:125847133 A G 0.644838 4.3663e-05
5:125851402 A G 0.287739 1.9431e-06
5:125855539 C T 0.647159 3.9988e-05
5:125862248 G A 1.481625 1.5275e-05
5:125866090 A G 1.083982 4.4106e-05
5:125867809 T C 0.645423 3.6185e-05
5:125870512 T C 0.114120 6.5610e-06
5:125874286 G A 0.192919 -1.5213e-05
5:125874334 C T 1.197466 6.3336e-06
5:125874525 G A 0.381832 -6.2598e-05
5:125880589 C T 0.958840 -1.9180e-05
5:125886071 T C 0.477305 -1.8549e-05
5:125887685 T C 1.466665 -8.0775e-06
5:125890269 A G 0.352127 3.1242e-06
5:125890309 C A 0.050486 -1.5838e-05
5:125890567 A G 0.053803 2.4400e-06
5:125891500 T C 0.419396 1.9520e-05
5:125895822 C G 0.188355 -1.0790e-05
5:125898223 G A 1.645371 1.8796e-05
5:125900721 C G 1.173213 1.4164e-05
5:125901441 T G 0.817036 -1.4498e-05
5:125904684 T C 0.347320 8.0503e-06
5:125906344 C T 0.155099 2.0754e-05
5:125908135 G T 0.080029 -2.5629e-05
5:125912915 C A 0.040352 -7.6846e-06
5:125918148 G A 0.197648 -8.0257e-06
5:125919818 C T 0.093230 2.4707e-06
5:125929187 T G 0.038859 2.1690e-05
5:125929807 C T 0.153463 4.6544e-06
5:125936381 A G 0.178196 6.5673e-05
5:125939409 T C 0.070568 3.3600e-05
5:125941688 C A 0.305965 3.9823e-05
5:125943528 G A 0.396244 6.0532e-07
5:125961346 A G 0.071327 2.9733e-05
5:125966322 A G 0.183607 4.2199e-05
5:125972624 G T 0.113159 1.7397e-05
5:125972830 C T 0.194964 1.5057e-05
5:125977916 A G 0.150548 3.7640e-05
5:125984187 A G 1.060869 1.1317e-05
5:125985047 G A 0.164515 -1.5193e-05
5:125991043 T C 0.477555 2.3194e-06
5:126000971 T G 0.318023 -1.9433e-05
5:126004041 T C 0.267407 5.1109e-05
5:126009267 C T 0.049466 -1.8303e-05
5:126012128 A G 0.040206 3.8744e-05
5:126020269 C T 0.172094 1.4751e-05
5:126024888 A C 1.091107 9.7656e-06
5:126025528 A C 0.035600 1.8536e-05
5:126031307 T C 0.217435 -1.0895e-05
5:126037121 T C 0.029268 -1.0289e-05
5:126039486 T C 0.061898 1.1356e-05
5:126041754 G T 0.812489 4.2760e-06
5:126053825 G A 0.390830 7.9030e-06
5:126058263 A G 0.558766 2.8518e-05
5:126058798 A G 1.383459 -2.8589e-05
5:126059955 T C 0.039300 7.2270e-06
5:126060309 C A 0.446824 9.4344e-07
5:126061344 C A 0.484754 -1.7588e-06
5:126061991 T G 0.335310 2.8926e-06
5:126063751 G A 0.397581 -9.0649e-06
5:126064429 T G 0.523743 -1.0190e-05
5:126067012 C T 0.820662 -2.5609e-05
5:126069820 T C 0.036778 -1.2477e-06
5:126077191 A G 0.259156 -1.7243e-06
5:126085712 C T 0.970791 -1.9670e-05
5:126086196 T C 0.051677 -9.2845e-06
5:126087378 C T 0.208781 1.4680e-05
5:126087495 G A 0.086553 1.1741e-05
5:126088249 T G 1.119352 1.4825e-05
5:126091664 C T 0.963085 1.3193e-06
5:126092078 G A 0.398539 2.4732e-05
5:126112153 A C 1.450708 2.0975e-05
5:126112169 C T 0.039804 -3.3461e-06
5:126116445 G A 0.217470 3.3785e-05
5:126126409 G A 0.028609 -9.3762e-06
5:126133306 G A 0.045049 -3.6959e-05
5:126158200 G A 1.450355 2.2512e-05
5:126161266 C A 0.431617 -1.6268e-05
5:126161690 T C 0.055780 -6.3742e-05
5:126164189 G C 0.637753 1.7013e-05
5:126169822 C T 0.135646 1.1351e-05
5:126173660 A G 1.296243 -2.7871e-05
5:126175035 A G 0.036068 -5.0128e-06
5:126181862 C T 1.395017 1.1960e-05
5:126183294 T C 1.356771 1.3930e-05
5:126183502 A G 0.084972 1.8667e-05
5:126188516 A G 0.048467 2.1885e-05
5:126188804 T C 0.115863 1.1241e-05
5:126189615 T C 1.060733 1.7682e-05
5:126190995 T C 1.481655 1.6828e-05
5:126191740 A G 0.136325 5.6762e-06
5:126194314 A C 0.052589 5.6696e-06
5:126197849 A G 0.095778 -1.0926e-05
5:126201154 G C 0.057393 8.1626e-06
5:126201232 G A 0.613831 3.9153e-06
5:126204628 G A 0.160191 6.8924e-06
5:126205370 A G 0.087877 1.5488e-05
5:126211262 T C 0.317841 -1.5576e-05
5:126212248 T C 0.062209 -3.1595e-05
5:126213388 T C 0.035003 6.5389e-06
5:126213485 T C 0.020527 -2.2779e-05
5:126221815 T C 0.074109 -1.0941e-05
5:126233388 C T 0.075332 2.3525e-06
5:126250812 T C 0.054403 2.9915e-05
5:126263424 C T 0.023464 -5.7793e-06
5:126266202 G C 0.039330 -5.1974e-06
5:126266819 C T 0.039625 -4.2644e-05
5:126267895 A G 0.190186 1.1323e-05
5:126273798 A C 0.046578 -8.7846e-06
5:126280493 C T 0.056993 1.9648e-05
5:126280746 T C 0.044111 -3.4803e-07
5:126302969 C T 0.055796 2.0732e-05
5:126334408 G C 0.924194 7.0858e-06
5:126340086 G A 0.707087 -1.2617e-05
5:126359641 A C 0.038765 9.7357e-06
5:126359739 C G 0.076098 -4.9760e-05
5:126364543 T A 0.049044 2.9104e-05
5:126374186 T G 0.133670 -2.4625e-05
5:126385616 C T 1.958924 5.0200e-06
5:126396601 C T 0.053598 6.6807e-06
5:126396958 C A 0.077202 7.1459e-06
5:126403895 A G 0.054994 2.1196e-06
5:126436288 A G 0.190595 4.8138e-06
5:126445385 T C 0.056718 2.1056e-05
5:126451362 G A 0.164878 2.5359e-06
5:126451897 A G 0.031361 -1.2002e-05
5:126462027 T G 0.059726 2.0586e-05
5:126472709 A G 0.021088 -3.6258e-05
5:126479170 A G 1.012156 -1.9593e-05
5:126484885 T C 1.067464 -1.0823e-05
5:126503486 C G 0.062414 -1.1196e-05
5:126519027 T C 0.050499 7.2549e-05
5:126528115 T C 0.077936 1.5359e-05
5:126541479 G A 0.392193 -5.3113e-06
5:126544516 C A 0.192611 -5.0185e-06
5:126547326 T C 0.298967 -1.9156e-05
5:126552537 T C 0.038934 -5.6763e-05
5:126553484 C T 0.041462 6.4099e-06
5:126568929 G A 0.884277 -1.5060e-05
5:126569160 A G 1.903028 -1.0947e-05
5:126571663 T C 0.026684 8.9754e-06
5:126573317 A G 0.091266 1.6465e-05
5:126577468 A C 0.088410 1.7605e-05
5:126584423 A G 0.046743 3.7479e-05
5:126592101 C T 0.888769 -1.3087e-05
5:126594959 C T 0.120748 1.5752e-06
5:126600097 C G 0.069707 -3.4424e-05
5:126612109 T C 0.044387 5.0794e-05
5:126618229 A G 0.976484 -1.0681e-05
5:126623579 C T 0.039693 3.5499e-05
5:126633442 A G 0.021491 -2.3621e-05
5:126633524 A G 0.037626 -4.4461e-05
5:126633827 T C 1.247079 -1.1648e-05
5:126642920 G A 1.386919 -3.5087e-05
5:126646297 C G 0.089306 -2.4253e-05
5:126646864 C T 1.027950 -9.2874e-06
5:126660522 G A 0.119985 -1.9237e-06
5:126662225 T G 0.030826 -5.4243e-06
5:126667279 G C 0.041160 -7.3284e-06
5:126668574 C T 0.043283 1.3550e-05
5:126668683 A G 1.033520 -2.6537e-06
5:126671284 A C 0.025759 -1.1275e-05
5:126681193 C T 0.053322 -1.3689e-07
5:126687687 A C 1.265324 -4.0596e-05
5:126688400 C T 0.171169 -3.1342e-05
5:126690903 A G 0.047077 3.6271e-05
5:126699321 C T 0.089010 -7.6888e-06
5:126701622 G A 0.786840 2.3357e-05
5:126706883 G C 0.023240 -4.4372e-05
5:126713082 A G 0.037123 1.7216e-05
5:126713978 C T 0.085031 3.1296e-05
5:126724629 T C 0.045088 -2.3428e-05
5:126727418 T C 1.603587 1.7672e-06
5:126732399 A G 0.306124 -4.4610e-05
5:126732427 A G 0.276820 -3.9066e-05
5:126733515 A C 0.031491 -1.2379e-05
5:126735032 A G 0.066763 -3.0889e-05
5:126736651 G T 0.027762 -2.1839e-06
5:126744956 T G 0.275243 -1.7100e-05
5:126745209 A G 0.070509 -3.0089e-05
5:126746277 T C 1.824359 -2.1773e-05
5:126747263 T C 0.034730 -1.4743e-05
5:126748065 C T 0.041313 1.9462e-05
5:126766201 C A 0.036298 -2.0503e-06
5:126770359 A G 0.034646 -9.9019e-06
5:126773064 A G 1.229571 4.0224e-05
5:126780756 A G 0.250260 -3.4377e-05
5:126782845 T C 0.044140 1.7791e-05
5:126785310 A G 0.107700 -2.3243e-05
5:126791282 A G 0.337446 -5.0713e-05
5:126792644 G A 0.062047 5.2279e-05
5:126808054 T C 0.101792 1.8920e-05
5:126811747 C T 0.127454 1.8096e-05
5:126812478 G A 0.053433 2.3443e-05
5:126816370 T C 0.079435 1.3803e-05
5:126821901 G A 0.022883 -4.4876e-05
5:126823617 C G 0.033994 1.1810e-05
5:126824897 C T 0.272682 -2.8634e-05
5:126829647 T C 0.393027 -1.3429e-05
5:126840039 G A 0.035561 -1.2908e-05
5:126842229 G C 0.032835 1.2964e-05
5:126842519 T C 0.088244 -1.2091e-05
5:126860223 T C 0.052939 -2.6648e-05
5:126868529 A C 0.049197 1.9807e-05
5:126870221 G A 0.091240 -2.9688e-05
5:126874203 C T 0.035198 1.8772e-06
5:126882048 T C 0.111335 1.9448e-05
5:126887569 A G 0.590698 3.4980e-05
5:126892632 G A 0.032478 -4.6750e-05
5:126892761 T G 0.553274 6.0856e-05
5:126899015 A G 0.057156 3.0416e-05
5:126902768 T C 0.417783 6.2284e-05
5:126906533 C T 0.066809 2.7585e-06
5:126924448 G T 0.067111 -1.7089e-05
5:126933680 C T 0.444782 1.5548e-05
5:126937911 C T 0.172460 -1.9584e-05
5:126940058 C T 0.236695 2.2586e-05
5:126941827 G A 0.432873 3.7875e-05
5:126943698 G T 0.048837 2.0062e-05
5:126943979 G A 0.567374 1.9062e-05
5:126947307 G C 0.569500 -2.5376e-07
5:126949167 A C 0.020923 -2.5017e-05
5:126950715 G T 0.382930 -7.2589e-06
5:126957657 G A 0.382293 4.2013e-05
5:126958230 G A 0.704789 -5.9124e-06
5:126960710 T G 0.074635 -3.8911e-05
5:126961958 A C 0.047013 -6.0544e-06
5:126963224 A G 0.051839 -6.8742e-06
5:126972005 C T 0.631151 1.7229e-05
5:126975062 T G 0.350215 3.3484e-05
5:126976009 T C 0.049953 5.3747e-06
5:126981185 T C 0.341970 3.3772e-05
5:126981997 A G 0.099945 -1.4256e-05
5:126982737 T C 0.529018 -1.1013e-05
5:126983782 G T 0.119073 4.2723e-05
5:126985324 T G 0.339140 3.9684e-05
5:126985777 G A 0.057565 2.4213e-05
5:126986175 C T 0.059515 6.3580e-06
5:126986357 G A 1.518047 2.0555e-05
5:126987061 G A 0.520566 -2.1422e-05
5:126989546 G A 0.025415 1.8699e-05
5:126989854 G A 0.616528 1.6903e-05
5:126990589 G A 1.601490 6.4548e-06
5:126990997 A G 0.043182 2.7406e-05
5:126991456 A G 0.194820 8.1667e-06
5:126991736 T A 0.050979 3.0483e-05
5:126993249 C G 1.339377 6.7587e-05
5:126993282 A G 0.020669 -1.8711e-05
5:126994315 T A 0.052625 -5.4425e-05
5:127000694 C G 0.499357 2.3620e-05
5:127004734 A G 0.089757 9.0172e-06
5:127005069 C T 0.066786 -6.6245e-05
5:127008556 A G 0.793231 2.8289e-05
5:127037003 T C 0.041673 2.6737e-06
5:127078046 G A 1.845333 -5.3804e-05
5:127078312 G A 0.035931 3.1868e-05
5:127082383 T C 0.056033 -3.5726e-05
5:127094336 A G 0.797389 2.2525e-05
5:127107016 A C 0.081772 -5.1598e-05
5:127125469 T G 0.065526 2.3829e-05
5:127126847 G A 1.629930 -4.4899e-05
5:127129054 G C 0.051498 4.1165e-05
5:127134520 C T 0.023931 1.9880e-06
5:127146563 G A 0.069831 -2.4167e-06
5:127147205 C T 0.124559 7.9483e-06
5:127151976 G A 0.710687 3.4676e-05
5:127152643 C T 0.663645 3.4462e-05
5:127166140 T C 0.026285 3.6215e-06
5:127180888 A C 0.043721 -3.5414e-05
5:127186063 G A 0.131307 5.1423e-06
5:127189916 G A 1.903336 9.0761e-06
5:127196066 A G 0.807993 2.7806e-05
5:127200064 T C 0.102490 4.8226e-06
5:127225607 G A 0.482184 3.8715e-05
5:127229195 C T 1.380868 2.0787e-04
5:127234113 G A 0.106356 -8.4419e-06
5:127236278 C T 0.063209 5.2241e-05
5:127246333 A G 0.051466 -3.7924e-05
5:127265136 T C 0.032338 -1.6639e-06
5:127268647 T G 0.036652 9.1373e-06
5:127273963 A G 0.483884 3.9093e-06
5:127283793 G A 0.046925 -4.3426e-05
5:127294296 G A 0.045016 1.3701e-06
5:127298057 G A 0.047996 6.0792e-06
5:127298553 C A 0.195765 -7.1219e-07
5:127299203 G A 0.082337 1.2805e-04
5:127304405 C T 1.634598 6.1361e-05
5:127316161 G A 0.098235 4.2354e-05
5:127317562 T C 0.103428 -1.0722e-05
5:127326035 G A 0.037866 1.9022e-07
5:127330849 T C 0.078919 2.1134e-05
5:127334255 A C 1.042735 3.2010e-05
5:127347013 G A 0.734005 -3.6165e-06
5:127359391 A G 0.064809 -4.9173e-05
5:127360851 C A 0.024548 2.1982e-05
5:127378828 C T 1.503541 -1.4204e-05
5:127395340 A G 0.037639 2.0821e-05
5:127396300 C T 0.131222 4.8480e-05
5:127397946 C T 0.024983 1.2732e-05
5:127400990 G T 0.142755 -2.8729e-06
5:127412113 C T 0.073498 1.3982e-04
5:127423013 G A 0.194013 1.1092e-05
5:127430304 G A 0.021309 -4.5659e-06
5:127432757 C T 0.053131 -5.1684e-05
5:127436162 C T 0.047418 -2.7785e-05
5:127459888 A G 0.052900 2.6959e-05
5:127460198 C A 0.235608 1.2195e-04
5:127462745 T C 0.065436 -5.1757e-05
5:127468177 C T 1.081629 -4.2045e-05
5:127469186 A G 0.072145 5.1514e-05
5:127497973 A G 1.914164 3.3335e-05
5:127499642 A G 0.060492 1.3021e-05
5:127522543 T C 0.425038 1.0289e-04
5:127528880 G A 0.459612 -2.1201e-05
5:127536032 C A 0.050054 1.4409e-06
5:127548955 A C 1.483735 -1.4134e-06
5:127552590 A G 1.478545 -9.4410e-06
5:127555435 A G 0.467207 5.1618e-05
5:127574115 A G 0.252071 -1.7251e-05
5:127588021 A G 0.027158 -2.0827e-05
5:127589755 T C 0.025347 -5.3010e-05
5:127592675 T C 0.052235 -1.6532e-05
5:127593201 T C 0.034133 -2.1197e-05
5:127594512 C T 1.937674 5.3716e-05
5:127609633 A G 0.152064 1.1051e-05
5:127610002 T C 1.142329 1.6492e-05
5:127618642 A G 0.028261 -1.7902e-05
5:127624780 C T 0.078883 -3.3592e-06
5:127626884 A G 0.564141 -1.0053e-04
5:127638206 A G 0.088144 1.2908e-06
5:127640861 G A 1.155491 -1.7314e-05
5:127653022 C A 0.238042 -3.3445e-06
5:127653556 G A 0.461956 3.8959e-05
5:127662545 G A 0.920214 -1.7121e-05
5:127666298 T C 0.022789 4.2777e-06
5:127675017 T C 0.086891 7.2803e-05
5:127677194 C T 0.166680 2.1784e-05
5:127677874 T C 0.025071 -8.1816e-06
5:127685135 T C 1.353061 2.4345e-05
5:127688335 C T 0.734641 2.5622e-05
5:127696604 C T 0.048278 2.4705e-05
5:127730403 T C 0.120881 1.0609e-04
5:127737033 T C 0.193156 -1.5559e-05
5:127744469 A G 0.024376 7.5420e-06
5:127758806 A C 0.030206 -2.1170e-05
5:127762756 G C 0.083233 -3.2883e-06
5:127764211 C T 0.068360 -1.2976e-05
5:127773702 T C 0.282952 4.4093e-06
5:127789692 A C 0.021127 -9.3111e-06
5:127790993 G A 0.445451 3.4843e-05
5:127802451 A C 0.026103 3.0480e-05
5:127809413 T C 0.229791 -2.1057e-06
5:127810139 T C 0.021173 -2.6927e-06
5:127821991 A G 0.025434 -1.3588e-05
5:127835637 A C 0.035457 -2.2365e-05
5:127851756 T C 0.117859 1.7909e-05
5:127873094 A G 0.098780 4.9733e-05
5:127873114 C G 0.172256 -1.1030e-05
5:127895247 G A 0.172954 -1.4374e-05
5:127899008 G C 0.061200 3.3283e-06
5:127910272 C A 0.194483 -3.2096e-05
5:127920075 A C 0.227902 1.1364e-04
5:127923651 A G 1.885104 -4.9968e-05
5:127933555 A G 0.029469 -2.6912e-05
5:127951287 C T 0.138551 5.3482e-05
5:127962298 G A 0.546821 5.8454e-05
5:127976640 A G 0.107236 -1.9251e-06
5:127995054 A C 0.264648 3.4089e-05
5:128005087 G A 0.021666 3.8819e-05
5:128010246 C T 0.056399 -2.8633e-05
5:128018413 C T 0.332175 7.8593e-05
5:128027045 T C 0.428456 -3.5507e-06
5:128030993 G A 0.736715 -1.6992e-04
5:128042841 C A 0.086018 -2.6883e-06
5:128068610 A G 0.036788 1.2183e-05
5:128072042 G A 1.388636 4.8982e-05
5:128081654 T C 1.907913 1.1715e-05
5:128092151 T C 0.756641 6.8652e-05
5:128097417 C A 0.838020 -2.7615e-05
5:128098710 A G 0.075063 2.7190e-06
5:128100108 C T 0.124120 6.9117e-05
5:128100400 T C 0.035568 -8.7081e-06
5:128101152 A C 0.027135 -4.3152e-07
5:128106527 G A 0.178430 -1.5929e-05
5:128111033 G T 0.102928 8.3238e-05
5:128111957 A G 0.043789 -8.7467e-06
5:128115472 C T 1.506501 4.9519e-05
5:128126530 A G 0.077630 -5.6207e-05
5:128133922 A G 0.078643 -3.7369e-06
5:128152227 A G 0.021620 -7.2933e-07
5:128158074 G A 0.065150 1.8353e-05
5:128158231 C T 0.032176 2.4598e-05
5:128161187 A G 0.079007 -2.1275e-06
5:128177032 C T 0.173473 5.7369e-05
5:128191463 C G 0.094236 -6.8579e-06
5:128204865 T C 0.070824 1.7716e-06
5:128206444 T C 0.102156 -5.5960e-06
5:128207455 C T 0.161577 -1.8928e-05
5:128207868 A G 0.505239 1.9731e-05
5:128221499 T G 0.931464 2.5344e-05
5:128225214 T C 0.042004 1.6839e-07
5:128253080 G A 1.855509 -4.7957e-05
5:128255275 C T 1.251503 -2.7578e-05
5:128258452 T C 0.415673 -2.5685e-05
5:128260132 G A 0.148720 -1.3222e-05
5:128261851 C G 0.603490 1.0946e-06
5:128284057 G T 0.606044 2.3065e-05
5:128301211 G A 1.222826 2.4598e-05
5:128301971 C T 0.759462 7.9827e-07
5:128303266 A C 0.626435 2.0718e-05
5:128309803 A G 1.326806 1.7230e-06
5:128313390 T A 0.073878 -3.8146e-05
5:128323644 T C 0.616454 -5.7564e-06
5:128328219 A G 1.889983 7.1446e-06
5:128332603 A G 0.333015 1.7049e-05
5:128335353 A C 0.033659 2.7592e-05
5:128351350 G A 0.396676 -3.1614e-05
5:128353431 C T 0.139499 2.5949e-05
5:128357981 G A 0.098420 4.4219e-05
5:128367914 A G 1.488834 -4.0936e-05
5:128380750 G A 0.064293 -2.0829e-05
5:128388021 T C 0.062278 1.9455e-05
5:128404365 T C 0.091519 -6.8070e-06
5:128409695 G A 0.198985 -5.7645e-06
5:128413927 G A 1.219752 2.7618e-05
5:128418371 C T 0.029764 -1.3983e-05
5:128424669 G A 0.035561 1.0347e-05
5:128428054 A G 0.182328 -1.0346e-05
5:128443032 G C 0.075112 2.6655e-06
5:128448016 G A 0.048473 2.7859e-05
5:128448483 G A 0.071149 2.1190e-05
5:128452719 T G 0.069522 -6.0413e-06
5:128454108 G A 0.150941 -2.7140e-05
5:128456120 G A 0.104327 1.7440e-05
5:128456237 T G 0.095424 -4.3761e-05
5:128457088 T C 0.152388 -1.4653e-05
5:128464171 A G 0.780965 -7.7746e-05
5:128471303 G A 0.282299 -9.1852e-07
5:128471716 T G 0.891937 2.3137e-05
5:128474742 G A 0.219739 -1.2738e-06
5:128491696 G T 1.240350 1.4779e-05
5:128494193 C A 0.283451 -1.5363e-06
5:128506203 A G 0.064355 -1.5727e-06
5:128506589 G T 0.191890 -1.9304e-05
5:128524501 T C 0.073193 -2.5099e-05
5:128530664 T C 0.072758 9.6414e-06
5:128533650 G A 0.515593 2.4990e-05
5:128535398 G A 0.587803 3.0654e-05
5:128537401 T C 0.107479 -4.8259e-05
5:128537810 G A 0.183055 5.0750e-06
5:128538467 C T 0.310869 8.6953e-06
5:128543644 G A 0.076446 2.7453e-05
5:128553667 A G 0.930224 -1.8290e-06
5:128553704 T G 0.122183 -2.6373e-05
5:128554195 G A 0.259728 2.4922e-05
5:128554898 C G 0.035282 -1.2468e-05
5:128560991 G A 0.268537 -1.1545e-07
5:128565180 A G 0.450274 -1.1300e-05
5:128572285 G A 0.049914 -3.0243e-05
5:128579264 T C 0.034480 -5.9419e-06
5:128615051 C T 0.904936 -2.1190e-05
5:128615902 C A 0.111838 -1.3157e-05
5:128627725 C T 0.226481 -2.7861e-05
5:128645798 C T 0.068094 -1.6365e-05
5:128646395 C T 0.232567 -1.9282e-05
5:128665719 G A 0.968421 4.0811e-05
5:128682265 A G 0.167838 -2.2636e-05
5:128682476 C T 0.774250 3.2314e-05
5:128692877 T C 0.470463 -1.8671e-05
5:128693657 G A 0.159149 -1.6400e-05
5:128694141 G T 0.693110 -3.4925e-07
5:128697129 C T 0.217863 5.7520e-05
5:128698684 C T 1.205003 3.1896e-05
5:128704008 A G 0.083142 -2.0319e-05
5:128718147 C T 1.170889 -3.5004e-05
5:128722938 G A 0.193250 -1.6471e-05
5:128730528 T G 0.081396 3.0897e-07
5:128731422 C A 0.061700 -3.0621e-05
5:128732672 G A 0.834304 -3.2162e-06
5:128733572 C T 0.567750 1.2458e-05
5:128737908 C T 0.858709 1.6005e-05
5:128738910 C A 0.107729 -1.9943e-05
5:128739908 T C 0.380943 6.5583e-06
5:128741548 T C 0.122738 -1.4794e-05
5:128743894 T G 0.307464 1.9809e-05
5:128760076 G A 0.244336 1.2894e-05
5:128763144 C T 1.126779 -5.3519e-05
5:128773161 C T 0.244586 6.5698e-06
5:128777031 G A 0.031764 6.5590e-06
5:128777969 A G 0.060113 -1.0043e-05
5:128777999 A G 0.099621 5.5743e-05
5:128778235 A G 0.053300 -1.5712e-05
5:128779485 T G 0.103087 1.6023e-06
5:128783504 A G 0.081892 -3.0375e-06
5:128785309 G A 0.233167 1.0736e-06
5:128794782 G A 0.032913 -1.2579e-05
5:128796722 C T 0.054420 3.8324e-05
5:128800657 G A 0.036061 -2.2852e-05
5:128813527 T C 0.522033 -3.6966e-05
5:128817006 A G 0.025580 6.4166e-06
5:128819595 T G 0.162983 -2.5800e-05
5:128828485 T G 0.065348 -2.3999e-05
5:128847172 G A 1.478597 -7.7744e-05
5:128859133 A G 0.036928 4.9039e-05
5:128868965 G C 0.312570 -2.9050e-05
5:128883145 G A 0.054595 -3.8783e-05
5:128891688 G A 0.463569 1.1433e-05
5:128900479 C T 1.770663 3.0223e-05
5:128902590 A G 0.048110 -9.6956e-06
5:128920789 A G 0.040725 2.8235e-05
5:128934045 A G 0.230694 6.1747e-06
5:128941087 T C 1.308181 8.6864e-06
5:128943022 G A 0.029784 3.1178e-06
5:128945641 A G 1.770481 3.2698e-05
5:128966775 A G 0.061421 -1.1688e-05
5:128968594 C T 0.143845 -4.3331e-06
5:128986082 T C 0.106684 1.9881e-05
5:128987308 G T 0.044731 7.6142e-06
5:128993273 A C 0.729951 -3.4875e-05
5:129000386 G T 0.176768 4.3036e-05
5:129015452 C T 1.099150 2.3107e-05
5:129015635 G A 0.042167 -7.3778e-06
5:129021865 G C 0.065179 -4.3857e-06
5:129028821 T C 0.082405 1.0543e-05
5:129029815 G C 0.050161 -2.1549e-05
5:129036271 C T 0.222488 -2.9346e-05
5:129040056 T A 0.405047 -1.1203e-06
5:129045738 G A 1.846248 -3.0509e-05
5:129053848 A G 0.051268 -2.0081e-05
5:129075194 T C 1.249318 6.0171e-05
5:129081099 G A 0.109180 1.6234e-06
5:129081619 A G 0.279099 -2.0346e-05
5:129084084 T G 0.086888 1.4481e-05
5:129093450 C T 0.235244 1.2894e-05
5:129125496 C A 1.825810 -6.5643e-05
5:129155460 C T 0.821038 3.6100e-05
5:129168372 T C 0.387091 2.1744e-06
5:129168470 C T 1.825641 -4.5667e-05
5:129184066 C T 0.678881 -3.4166e-04
5:129195230 T C 1.141281 8.5222e-05
5:129197472 A G 0.032078 8.8531e-06
5:129238943 A G 0.123955 8.9265e-07
5:129244122 T C 0.829588 1.5676e-05
5:129246025 T C 0.021380 -1.5122e-05
5:129248598 G A 0.066978 -1.5367e-05
5:129257092 G A 0.398182 -2.9150e-05
5:129270262 A C 1.153667 4.7252e-05
5:129278410 C A 0.057941 2.5604e-06
5:129299404 C A 0.126941 -3.2425e-05
5:129302715 G A 0.082064 2.9400e-05
5:129304566 C T 0.690390 -1.2300e-04
5:129326887 C A 0.052167 -1.0140e-06
5:129327874 C T 0.276103 1.4022e-04
5:129336943 A G 1.200543 7.0753e-05
5:129359827 A G 0.127022 1.3936e-05
5:129360432 A G 0.494378 -1.3148e-06
5:129364691 A C 0.307156 -4.7025e-05
5:129388452 G A 0.062885 -1.5792e-06
5:129391894 A T 0.038846 -1.0999e-05
5:129393477 G A 0.081759 -6.4758e-05
5:129405463 A G 0.029975 2.6131e-05
5:129418359 A G 0.045993 -3.1221e-05
5:129425755 T C 0.163476 4.0110e-05
5:129427034 A G 0.064777 1.8318e-05
5:129444308 A G 0.253006 2.6478e-05
5:129457678 G A 0.039320 -1.6984e-05
5:129460664 A G 0.975053 -6.3286e-06
5:129466064 G A 0.756411 -7.6065e-06
5:129466207 C T 0.222385 2.2052e-06
5:129466788 A C 0.064952 1.9140e-05
5:129468048 A G 0.337881 -3.9604e-06
5:129476584 A G 0.113140 1.2639e-06
5:129493347 A G 0.031111 -1.8167e-05
5:129494174 T C 0.054416 4.8040e-05
5:129500007 A G 0.053141 -3.7116e-06
5:129515846 T C 0.066676 1.1927e-05
5:129519147 G C 0.565270 2.5082e-05
5:129521126 G A 1.509069 3.7245e-05
5:129528484 C T 1.859556 2.1485e-05
5:129536512 A G 0.036048 -3.9577e-06
5:129545445 G A 0.258387 -1.4406e-05
5:129552445 T C 0.202234 -3.5769e-06
5:129552816 G A 0.509536 -2.3129e-05
5:129560749 A G 0.059055 -1.3202e-05
5:129569049 T C 0.064540 -1.8756e-05
5:129572868 C T 0.033344 -1.3508e-05
5:129576960 A G 0.145864 -1.8462e-05
5:129578982 T G 0.232391 -1.7410e-05
5:129580901 C T 0.042751 -1.8033e-05
5:129585039 T C 0.044750 -6.1620e-05
5:129610559 G T 0.165524 1.7182e-05
5:129618696 A G 0.063378 -1.9778e-05
5:129635172 C G 0.053014 -2.2870e-05
5:129638125 T C 0.077452 -3.0967e-06
5:129647781 T C 0.633215 1.8598e-05
5:129661222 C T 0.346410 2.1525e-05
5:129670962 C G 0.020796 -2.9674e-05
5:129676463 T C 0.353454 3.4124e-05
5:129690860 C T 0.896237 1.2916e-06
5:129697384 T C 0.107284 -5.2680e-05
5:129699944 G A 0.038184 -1.5815e-05
5:129708350 A G 0.440436 1.0202e-05
5:129709041 G C 0.063109 -1.4677e-05
5:129709104 T C 0.201274 -2.0961e-06
5:129718367 C A 0.080198 1.2921e-05
5:129727341 C T 0.213893 -2.3684e-06
5:129746719 T C 0.038453 -1.4701e-05
5:129758652 A G 0.625195 -1.2789e-05
5:129761087 G A 0.031514 -2.4932e-06
5:129766141 T C 0.082393 -1.4542e-05
5:129768929 T C 1.160827 1.3786e-05
5:129793171 T C 0.024548 1.7557e-05
5:129797963 C T 0.357654 -6.1196e-06
5:129815935 T C 1.978555 1.6747e-05
5:129820038 A G 0.663457 -7.2485e-07
5:129821782 A G 0.036772 3.4743e-07
5:129829786 A G 0.040514 -1.6373e-05
5:129839281 T C 1.940806 4.4434e-07
5:129847235 C T 0.163414 1.5704e-05
5:129862350 A G 0.032832 1.9972e-05
5:129865842 A C 0.174599 3.1747e-05
5:129882502 T C 0.042812 -2.0450e-05
5:129882754 G A 0.223238 -7.3375e-06
5:129889258 T C 0.308094 -1.6430e-05
5:129907445 C T 0.076212 -6.1970e-06
5:129941583 G A 0.629418 -1.2044e-05
5:129951526 A G 0.061869 -2.4584e-05
5:129961005 A G 0.042056 -1.4346e-05
5:129987162 A G 0.482609 -1.0474e-05
5:130005010 T C 0.075936 -5.3478e-06
5:130017402 C T 0.379667 1.3303e-05
5:130034669 A G 0.176829 -1.3292e-05
5:130043919 G A 0.061440 -1.2877e-06
5:130048413 T C 0.071947 -1.2850e-05
5:130053704 A C 0.066315 -9.4627e-06
5:130095748 A G 0.097982 -4.2610e-05
5:130111154 C T 0.574693 1.2666e-05
5:130117354 G A 1.885533 1.1972e-05
5:130146777 G C 0.030495 -3.2853e-05
5:130151602 C A 0.534776 6.4399e-06
5:130151808 T C 0.220745 5.1193e-06
5:130160263 C T 0.023428 -1.0214e-05
5:130164406 C T 0.036837 -1.8343e-05
5:130164772 T C 0.412723 -4.6606e-06
5:130174256 G T 0.022266 3.4060e-05
5:130180815 G A 0.069373 1.5711e-06
5:130185380 T G 0.455088 -3.5298e-06
5:130205555 C T 0.454208 -4.7328e-06
5:130211627 T C 0.075222 -2.3614e-05
5:130218335 T C 0.044594 6.3944e-05
5:130255430 C T 0.384682 8.8222e-06
5:130256944 T G 0.020231 -4.4457e-06
5:130276362 T A 0.027521 1.3193e-06
5:130279550 A G 0.021192 -3.9810e-05
5:130308754 T G 0.049392 -1.6733e-05
5:130324938 A G 0.108839 -1.4091e-05
5:130336132 G A 0.088741 7.7357e-06
5:130336133 T G 0.132056 -7.3257e-06
5:130337870 A G 0.056831 2.1037e-05
5:130359215 C T 1.544854 -3.2781e-06
5:130402914 A G 0.055403 2.2656e-05
5:130408165 T C 0.033292 -3.2039e-05
5:130412981 G A 0.332616 2.0976e-06
5:130413981 G A 0.154443 -3.8734e-05
5:130414405 G T 0.487296 -2.3271e-05
5:130421912 C T 0.027450 -1.4638e-05
5:130432955 G C 1.768001 -2.3532e-05
5:130448187 G C 0.026914 -1.8700e-05
5:130452393 T C 0.233193 1.2089e-05
5:130463135 C A 0.499156 -2.3853e-05
5:130467462 T C 0.040333 -2.1020e-05
5:130476885 T C 0.208853 -1.8617e-05
5:130489710 C T 0.424746 -7.6718e-06
5:130492613 A G 0.057201 -2.6922e-05
5:130512491 G A 0.099413 1.4232e-05
5:130515811 A G 0.085135 -1.0815e-05
5:130559715 G A 0.023708 -9.3054e-06
5:130564228 A G 0.093892 6.7066e-06
5:130575413 T C 0.394212 -7.2492e-06
5:130575764 T C 0.039784 -4.5207e-05
5:130594431 A G 0.067114 -1.4545e-05
5:130598318 C A 0.460502 -1.0628e-05
5:130604046 A G 0.034519 -3.0354e-05
5:130613600 C T 0.762227 -3.3846e-05
5:130616188 T C 0.057571 -9.4345e-06
5:130616564 A G 0.040577 2.7908e-05
5:130721603 T G 0.055169 3.7426e-06
5:130721635 C T 0.021007 -5.3813e-06
5:130741471 C T 0.069782 -1.9940e-05
5:130762287 A C 0.046016 4.2379e-05
5:130764699 T A 0.022808 2.1471e-06
5:130766662 C T 1.679854 -1.9323e-05
5:130771037 A G 0.384552 -5.1235e-07
5:130794269 T C 0.031595 4.0495e-05
5:130831365 C T 1.587478 -1.3040e-05
5:130835975 C T 0.056993 1.6382e-06
5:130868840 T C 1.555452 1.0909e-06
5:130883996 G T 0.152788 4.3080e-06
5:130894552 G T 0.055682 1.7199e-05
5:130925365 C T 0.035782 -2.1359e-05
5:130939407 G A 0.023938 -3.8198e-05
5:130946982 A G 0.039648 -3.3006e-05
5:130967887 G A 0.095414 2.5604e-05
5:130969724 C T 0.346625 2.2715e-05
5:131004513 A G 0.035318 -1.9632e-05
5:131005600 C T 0.077923 -1.9664e-05
5:131008194 C T 1.883741 1.3781e-05
5:131022616 A C 0.135247 -6.8528e-06
5:131037237 T G 0.063060 5.2387e-05
5:131074197 A C 0.115714 -1.2350e-05
5:131076270 C G 0.033208 3.7568e-05
5:131078394 T C 0.035438 -1.1462e-05
5:131107381 G T 1.553582 1.5918e-06
5:131143747 C T 0.075848 -9.6864e-06
5:131148950 C T 0.411512 2.0898e-05
5:131157137 A C 0.023276 -2.8820e-05
5:131162124 T C 1.610705 -9.8691e-08
5:131176493 T C 0.041621 2.3114e-06
5:131188436 A C 0.095869 2.5609e-05
5:131275660 T C 0.045399 8.4755e-05
5:131284349 G A 0.068824 9.5190e-06
5:131284610 T C 0.446983 -6.5793e-06
5:131286068 A G 0.047795 1.1001e-05
5:131302662 T C 0.025249 -2.5455e-07
5:131310677 T G 0.046555 -2.8536e-05
5:131312327 T G 1.649811 -1.7497e-05
5:131318297 T C 0.410237 -9.6526e-06
5:131342241 A G 0.065420 -7.9752e-06
5:131346040 T C 0.029050 1.9452e-05
5:131361778 A C 0.739759 -4.4875e-05
5:131364014 A C 1.063203 -2.7412e-05
5:131371999 G A 0.686057 -4.0920e-05
5:131388213 T C 0.021218 3.8409e-05
5:131396478 T C 0.436765 2.3735e-06
5:131402738 T C 0.858936 -4.0154e-05
5:131411460 C T 0.412441 2.4866e-05
5:131418299 A G 0.140862 -8.5704e-06
5:131429032 T C 0.024159 -9.8844e-06
5:131430118 A G 0.188793 5.1047e-05
5:131436573 C T 0.051800 1.7027e-07
5:131436838 T C 0.997728 2.3086e-05
5:131478896 C T 1.303245 -2.8408e-05
5:131499654 C T 0.023948 -8.3971e-06
5:131516324 G T 0.046393 -6.9331e-06
5:131524545 T C 0.037067 -2.1886e-06
5:131532932 G T 0.090614 -1.3132e-05
5:131533444 T C 0.177816 -4.5195e-06
5:131534776 A G 0.026145 -1.2396e-05
5:131535125 G T 0.918507 -3.8187e-05
5:131539255 T C 0.159756 -1.6646e-05
5:131540053 T C 0.351857 9.1065e-06
5:131540884 T C 0.420059 2.8027e-05
5:131542184 T C 0.242966 -1.5935e-06
5:131545554 G A 0.061577 -1.0444e-05
5:131547233 A G 0.030069 1.1285e-05
5:131562015 T C 1.616765 -2.4143e-05
5:131576737 C T 0.917494 -5.3068e-05
5:131577330 G A 0.208048 2.3740e-05
5:131586349 C T 1.119297 -2.8402e-05
5:131590257 T C 1.119865 -4.2982e-05
5:131597392 G A 1.322151 -1.6338e-05
5:131602533 T C 0.198937 1.6090e-05
5:131607588 T G 0.181361 4.1784e-05
5:131607721 T C 0.083927 1.3519e-05
5:131612876 T C 0.067056 -7.3292e-06
5:131623879 A G 0.045815 2.9676e-05
5:131624386 T C 0.497241 1.2430e-05
5:131625169 C T 1.720843 2.2500e-05
5:131639843 G A 0.217269 4.4588e-05
5:131646100 T C 0.023802 1.7584e-05
5:131649186 G A 1.394144 1.5747e-05
5:131650527 T C 0.031209 -9.7197e-06
5:131656100 A G 0.027836 -1.1374e-06
5:131656760 G A 0.043030 -1.7471e-05
5:131667353 G A 0.236231 -2.3592e-05
5:131667548 A G 0.148815 5.0584e-05
5:131671662 G C 0.081785 1.5503e-05
5:131676320 T C 0.863124 -6.0044e-05
5:131699867 G A 1.265041 -5.4458e-06
5:131717050 A G 0.951436 -4.8579e-05
5:131721174 G A 0.745297 -1.5902e-06
5:131723288 C T 1.095476 -1.9235e-05
5:131730011 T C 0.258540 -5.7427e-05
5:131731106 T C 0.038453 -1.8172e-05
5:131742228 C G 1.670938 -8.1082e-05
5:131743777 T G 1.055195 -9.8007e-06
5:131744574 C T 0.377704 1.0984e-05
5:131752090 G A 0.048450 -5.8229e-05
5:131759609 G A 0.031984 -1.7094e-05
5:131760450 G A 1.752843 -5.7588e-05
5:131774449 T C 0.043380 -1.6361e-05
5:131784393 T G 0.853474 -8.1862e-05
5:131796922 A G 0.705123 4.3819e-05
5:131801158 T C 0.477214 6.0693e-06
5:131801220 A G 0.021419 1.1462e-05
5:131803537 C T 0.163307 -1.0096e-05
5:131805735 T C 0.371053 2.1002e-05
5:131806768 C G 0.467207 -2.0431e-06
5:131809393 T C 0.038577 1.8436e-05
5:131811856 T C 0.059577 1.8735e-05
5:131812322 T C 0.038041 1.2944e-05
5:131813322 T C 0.071174 -1.2215e-05
5:131813917 C T 0.035983 4.9459e-05
5:131815942 T C 0.043017 -6.2944e-06
5:131818657 C T 0.207149 3.0708e-05
5:131819921 A C 0.880174 1.1396e-04
5:131820997 A G 0.773412 -1.1833e-04
5:131824486 C A 0.678111 5.1014e-05
5:131828974 T C 0.099111 2.5047e-05
5:131828979 T C 0.053955 -6.2518e-06
5:131834730 T G 0.029242 7.4009e-06
5:131839618 A G 1.542777 -2.1275e-05
5:131862977 G T 1.668020 -3.1694e-06
5:131864152 T C 0.514756 -4.7051e-05
5:131867702 G A 1.021900 1.3959e-05
5:131873073 C T 0.114720 7.6031e-05
5:131878882 C T 0.039752 2.2944e-06
5:131879916 G A 1.403044 2.3252e-05
5:131888669 A G 0.042283 7.5338e-06
5:131902931 A G 0.069188 8.9702e-06
5:131903026 G T 0.210349 -1.9610e-05
5:131905117 T G 0.375945 2.1905e-05
5:131913323 A G 0.026986 -2.9073e-05
5:131924341 T C 0.058532 3.5637e-05
5:131949174 T C 0.061716 3.1871e-05
5:131949959 G A 0.094025 -2.9900e-05
5:131950666 C T 0.042829 5.8966e-06
5:131953510 G A 0.498010 -6.2481e-05
5:131973177 G A 0.386140 1.1988e-05
5:131983770 C T 0.023026 -8.6978e-06
5:131992608 G A 0.031991 -1.4347e-05
5:131995843 C T 1.634767 -3.4822e-05
5:131995964 G A 1.640843 -4.1649e-05
5:131996669 C T 1.641794 -4.2072e-05
5:131998413 A G 0.146442 1.4695e-05
5:132004086 T G 0.146270 1.0591e-05
5:132008644 G T 0.128080 1.0782e-05
5:132009154 T C 0.266486 -2.3737e-05
5:132024708 G C 1.540839 1.8613e-05
5:132036252 C T 1.781212 -3.3435e-06
5:132042146 T C 0.266213 -2.3640e-05
5:132043351 C A 0.256784 -7.5036e-06
5:132044299 G A 0.027486 9.6915e-06
5:132049027 T C 1.501857 1.3780e-05
5:132063560 T A 0.280137 -1.4741e-05
5:132073817 G A 0.102617 2.3243e-05
5:132074890 A G 0.174067 -2.3529e-05
5:132094410 A G 0.053404 3.0604e-05
5:132099999 G A 0.232119 -2.5213e-05
5:132111318 G C 1.896095 3.6030e-05
5:132117307 A G 0.032244 3.8852e-06
5:132127821 A C 0.230931 -2.3658e-05
5:132135372 C T 0.167877 1.0994e-05
5:132137859 C T 0.076991 7.6938e-06
5:132138324 C T 0.276885 2.7247e-05
5:132147306 C T 0.052099 8.4394e-06
5:132148586 C T 0.607151 -2.3855e-05
5:132151798 A G 0.134267 -1.3605e-05
5:132174312 G A 0.064722 3.7687e-06
5:132178781 T C 0.311135 2.8109e-06
5:132193220 G A 0.651541 -6.9118e-06
5:132196711 T C 0.284367 -1.4613e-05
5:132199060 G A 0.035938 -2.5335e-06
5:132201793 A G 1.151445 7.0750e-06
5:132202539 T C 0.033744 -1.9268e-06
5:132203057 T G 0.064284 -9.0753e-07
5:132203997 G A 0.406455 1.7612e-05
5:132205212 A G 0.091097 -5.5137e-05
5:132206020 G A 1.075277 -8.1427e-06
5:132208363 A G 1.490538 -1.5086e-06
5:132227750 C T 0.086946 2.2942e-05
5:132231439 C T 1.822074 -1.2486e-05
5:132233567 C T 0.072586 9.7658e-06
5:132235826 T C 1.075998 -8.5385e-06
5:132246516 C T 0.020796 -3.9317e-06
5:132248722 C T 0.021955 2.0938e-05
5:132267167 A G 0.332356 -9.4882e-06
5:132272486 C A 0.216558 1.7542e-05
5:132273192 T C 0.176803 1.2434e-05
5:132288737 G C 0.022354 -1.4670e-05
5:132295316 T C 1.955711 1.1853e-05
5:132311584 G T 0.747861 4.9354e-06
5:132322852 G T 0.307695 -1.5411e-05
5:132323460 T C 0.067179 -3.8823e-05
5:132323669 A G 0.039950 -2.9817e-06
5:132328978 G A 0.031702 2.0905e-05
5:132330053 C T 0.578565 2.4806e-05
5:132360653 G A 0.132313 -6.0181e-06
5:132360867 T C 0.065293 -5.1904e-05
5:132368702 A C 0.509478 2.1195e-05
5:132380066 G A 0.040323 -1.4450e-05
5:132382272 T C 0.513000 -4.8808e-05
5:132385283 G A 0.047938 1.2406e-05
5:132386684 T G 0.473709 -4.2106e-05
5:132393223 G C 0.174343 3.3999e-05
5:132393307 G A 0.051923 3.5358e-05
5:132408967 A G 0.047970 4.1832e-05
5:132416192 G A 0.187151 -1.3051e-06
5:132422129 A G 0.134789 -3.6193e-06
5:132423764 C T 0.396805 -2.6516e-05
5:132424046 C T 0.161298 5.4473e-06
5:132424720 T C 0.046558 -6.1294e-06
5:132431960 G A 0.024908 -2.6019e-05
5:132432075 A G 0.121936 -1.6114e-05
5:132444128 A G 0.186203 -1.4078e-05
5:132450106 T G 0.116190 1.0461e-05
5:132454397 T C 0.314559 5.9832e-07
5:132454755 A G 0.055276 1.4128e-05
5:132463993 A G 0.451124 -7.2476e-05
5:132464303 G A 0.665725 -3.3652e-05
5:132467620 G A 0.286516 4.2016e-06
5:132474641 T C 0.089971 -3.3638e-05
5:132475314 A C 1.280900 -3.0927e-05
5:132477228 G A 0.226481 -2.2071e-05
5:132477498 A G 0.046974 1.4609e-06
5:132481176 A G 0.183952 1.7780e-05
5:132484531 G T 0.104736 -1.0808e-05
5:132487330 A C 0.573307 4.4439e-05
5:132488728 A G 0.048136 -3.5424e-05
5:132490991 T C 0.369044 -2.0124e-06
5:132494674 C T 1.842672 4.1302e-05
5:132499332 T C 1.103308 -1.1736e-05
5:132500078 C T 0.334440 -3.3227e-05
5:132526689 G A 0.026866 8.0954e-06
5:132530652 T G 0.543361 2.4254e-07
5:132534614 C T 0.338806 -3.1100e-05
5:132535046 A G 0.417251 2.1516e-05
5:132535659 G A 0.704409 4.3249e-05
5:132542953 T C 0.082590 2.6915e-05
5:132544220 A G 0.497582 2.6715e-05
5:132553397 G A 0.033591 3.3040e-05
5:132554668 C A 0.022068 3.8708e-06
5:132556082 A G 0.153956 3.1983e-05
5:132558113 A G 0.175823 3.4789e-06
5:132558754 T G 1.665836 -1.3782e-05
5:132561277 A G 0.642424 -3.4885e-05
5:132561468 A C 0.147799 4.8458e-05
5:132562755 G A 0.980603 -4.0710e-06
5:132563072 G T 0.307049 2.0912e-05
5:132568492 C G 0.887422 5.1815e-05
5:132568744 A G 0.245894 -1.5855e-05
5:132570127 C T 0.020189 3.6798e-06
5:132570433 G C 0.135208 4.0593e-05
5:132573894 G A 0.022938 -9.1833e-06
5:132575672 C T 1.365103 2.8527e-05
5:132576442 G T 0.435996 5.6892e-06
5:132576527 G A 0.260731 -1.3809e-05
5:132581687 T C 0.471443 -3.8865e-05
5:132585528 T C 0.456642 -6.6327e-06
5:132586550 A G 0.112497 -1.5654e-05
5:132586717 A G 0.251753 7.6725e-06
5:132588357 C T 1.849939 3.5576e-05
5:132588643 A C 0.095891 2.6598e-05
5:132590360 A G 0.038190 2.6092e-05
5:132599091 T C 0.062187 -1.1553e-07
5:132602810 C T 0.174918 -7.8858e-06
5:132603137 T C 1.122718 2.4863e-05
5:132609517 T C 0.954562 7.6477e-05
5:132612133 T C 0.035672 3.9469e-05
5:132612643 A G 0.676141 1.1418e-05
5:132614044 A G 0.021913 -3.0113e-05
5:132618349 T G 0.069389 6.7947e-05
5:132619710 C T 1.459297 -1.1621e-05
5:132625033 C A 1.560207 3.1137e-05
5:132627239 C T 0.231995 2.6559e-05
5:132627445 A G 0.305861 -7.0487e-06
5:132628884 C G 1.211735 1.1008e-06
5:132636493 A G 0.064647 3.2465e-06
5:132643377 C T 1.245440 9.3748e-06
5:132646702 T C 0.420821 -2.6477e-05
5:132647506 G A 0.617265 5.6056e-05
5:132648331 C T 0.108050 -6.0127e-06
5:132650871 G A 0.317740 4.1189e-06
5:132652281 T C 0.214150 -1.2421e-05
5:132655103 A G 0.034286 -1.9885e-05
5:132656337 A G 0.071580 1.4984e-05
5:132657703 C T 1.490853 3.3236e-05
5:132658628 C T 0.128739 1.8753e-05
5:132663783 G C 1.160055 4.2500e-06
5:132665540 T C 0.258650 1.6853e-05
5:132665549 A G 0.061080 1.3434e-05
5:132665810 T C 0.036902 1.7560e-05
5:132667669 A G 0.072846 6.7002e-06
5:132667971 C T 0.027440 9.9387e-06
5:132668569 A G 0.052229 7.7134e-06
5:132669228 T G 0.070113 -1.2549e-05
5:132669374 A G 0.232323 4.6108e-06
5:132673210 A G 0.043374 -3.8932e-06
5:132675422 T C 0.043140 8.5502e-07
5:132677129 C T 1.216597 -2.3332e-05
5:132690144 C T 0.053060 -1.5389e-06
5:132692816 C T 0.248075 4.1553e-06
5:132696831 T C 0.052251 1.0842e-06
5:132696894 A G 0.043741 -3.5376e-06
5:132698567 C T 0.112007 -1.8533e-05
5:132704471 C T 0.185759 -1.5423e-05
5:132710826 C T 0.575634 1.5424e-06
5:132715419 T C 0.297217 -5.2116e-06
5:132717753 T C 1.939063 -1.4422e-04
5:132720062 C T 1.005700 -2.9397e-05
5:132722340 T G 0.633601 -5.8075e-05
5:132726231 A G 0.049976 5.4534e-06
5:132728928 T C 1.774964 -1.8729e-05
5:132731531 G A 0.628486 -1.9088e-05
5:132735155 C T 1.554361 -7.6508e-06
5:132737061 A G 1.941400 -8.1084e-05
5:132737597 T C 0.129820 -3.0960e-05
5:132742615 C T 0.054559 4.8252e-06
5:132745013 G A 0.039907 -1.9184e-05
5:132747508 G A 0.162700 -2.3927e-05
5:132749490 G A 0.431296 -3.8805e-05
5:132756012 G A 1.416887 -5.2151e-05
5:132757283 G A 0.555121 -3.0983e-05
5:132757685 A G 0.805984 1.2223e-05
5:132766786 G T 1.180332 -9.6466e-05
5:132772431 G A 1.923460 -7.8942e-06
5:132780530 A C 0.148899 1.8153e-05
5:132784109 T C 1.408614 -4.5741e-05
5:132791640 T C 0.090150 4.8498e-05
5:132791758 C G 0.747069 -2.8136e-05
5:132794530 A G 0.427699 5.5589e-06
5:132797948 A C 0.118885 -6.0135e-06
5:132809967 T C 1.518469 -2.0454e-05
5:132811978 C T 0.308211 5.9531e-05
5:132815762 C A 0.102101 1.1650e-04
5:132818098 G A 0.341208 9.9202e-06
5:132819346 A G 0.395501 -1.1355e-05
5:132821391 A G 0.059168 -2.0314e-05
5:132832565 C T 0.069094 -1.6555e-05
5:132832646 C T 0.612543 -1.2464e-05
5:132838123 A G 0.960028 -4.9326e-06
5:132838156 C T 0.394592 8.4092e-06
5:132844090 C A 0.316530 2.4330e-05
5:132849460 G T 0.954971 -3.6399e-06
5:132850336 G A 0.079078 -1.9004e-05
5:132856031 T C 1.354214 -3.4915e-06
5:132856665 T C 0.023925 7.6510e-06
5:132858487 G A 0.048704 1.6815e-05
5:132859687 A G 0.167020 3.2739e-06
5:132863660 T C 0.193077 4.2435e-06
5:132863896 C G 0.083862 1.0752e-05
5:132868176 A G 0.522640 -1.3735e-05
5:132876490 A G 0.751483 -1.7058e-05
5:132895248 A G 0.046496 -2.9918e-06
5:132933237 C T 0.026869 -1.0541e-06
5:132934173 A G 0.026045 -1.1896e-06
5:132936859 A G 0.444529 5.6136e-06
5:132942144 T G 0.515586 4.2129e-05
5:132944069 T C 0.153570 -1.9102e-05
5:132950799 A G 0.143754 -1.8091e-05
5:132950847 A G 0.051946 1.8085e-05
5:132953063 T C 1.725601 -1.3810e-05
5:132962893 T C 0.331470 -7.1277e-05
5:132970278 C A 0.278245 -3.3348e-05
5:132970947 G A 0.036331 -2.9708e-06
5:132972909 T C 0.632478 -1.9779e-05
5:132988565 C T 0.511782 3.4577e-06
5:132991186 C T 0.052462 4.7202e-05
5:132992201 C T 0.156855 -2.2004e-05
5:132998971 T C 1.124111 3.3808e-05
5:133001381 C T 0.482856 3.8202e-06
5:133003070 T C 0.712923 4.3970e-05
5:133006586 T C 0.071905 7.7015e-05
5:133010825 A G 0.044714 5.3730e-05
5:133011182 C A 0.340448 -5.8586e-06
5:133011262 C T 0.583350 4.3019e-05
5:133013326 A G 0.081480 -2.2702e-05
5:133014032 G A 0.541199 -6.4292e-06
5:133017940 A G 0.075121 -4.2243e-05
5:133018469 A G 0.779946 1.0137e-05
5:133018603 A G 1.294714 4.1044e-05
5:133019116 C T 0.037506 8.3111e-06
5:133019737 G A 0.049509 9.1724e-06
5:133020312 C T 0.715805 -2.8656e-05
5:133021851 T C 0.695181 -1.3460e-06
5:133021955 G A 0.742817 1.1412e-06
5:133024701 A G 0.118963 -5.2165e-06
5:133025953 G A 1.960284 -2.3009e-05
5:133027192 G A 0.068438 -4.1739e-06
5:133028324 G A 0.541225 1.0963e-06
5:133037459 T C 1.403765 -6.8174e-05
5:133040089 G A 0.036671 -1.1390e-05
5:133041231 T C 0.073154 -3.8092e-05
5:133051079 C T 0.577053 1.4890e-05
5:133054920 A G 0.063793 9.4021e-06
5:133056044 G A 0.185859 1.0785e-05
5:133061390 T G 0.315069 -3.2290e-05
5:133067976 A G 0.331172 2.0946e-05
5:133075880 A C 0.211576 -2.1956e-06
5:133075934 C T 0.817796 -3.0508e-05
5:133076898 A G 1.412447 -1.3368e-05
5:133078638 G A 0.127947 1.7854e-05
5:133079035 G A 0.932182 -1.0109e-05
5:133079129 G A 0.148308 2.3982e-05
5:133080570 C T 0.750441 5.6209e-06
5:133089315 C T 0.133543 -9.1717e-08
5:133090531 A C 0.142826 1.1675e-05
5:133096057 T C 0.173038 4.4701e-06
5:133103962 C A 1.346261 4.7991e-06
5:133110591 T C 0.393345 1.9278e-05
5:133114120 C T 0.035597 2.0230e-05
5:133130902 A G 1.056172 -5.0062e-06
5:133131129 C T 0.151898 -1.5147e-06
5:133133406 C T 0.578724 2.7660e-05
5:133133611 T C 0.146033 -5.2825e-06
5:133134073 A G 0.028015 3.7247e-06
5:133139691 G A 0.049548 2.3934e-05
5:133160254 G A 0.838520 -3.9929e-05
5:133161907 T C 0.188368 -1.0838e-04
5:133163319 T C 0.038992 6.7052e-06
5:133165111 C T 0.211829 1.0939e-05
5:133172545 A T 0.022081 3.7348e-06
5:133178702 G A 0.600225 -9.0042e-06
5:133184630 C A 0.184311 9.0298e-06
5:133191011 T C 1.681266 -7.7228e-06
5:133203596 A G 0.836988 -1.3424e-05
5:133206205 G A 0.416634 9.7213e-06
5:133213880 A G 0.107713 -1.2368e-05
5:133218456 G A 0.967451 1.1458e-05
5:133223085 G A 1.754061 -4.2685e-06
5:133223816 C T 0.898146 1.9785e-05
5:133224960 A G 0.091704 2.7192e-05
5:133225641 T C 0.020790 3.5573e-06
5:133227047 C T 0.263353 3.2341e-05
5:133232049 A G 0.051485 2.4137e-05
5:133233507 A C 0.021130 3.5112e-05
5:133240476 T C 0.034818 4.7032e-07
5:133240493 T G 0.031196 1.0339e-05
5:133240998 G A 1.546717 1.5234e-05
5:133241907 C T 0.103061 1.6944e-06
5:133243891 A G 0.208223 6.1359e-06
5:133246615 T C 0.292352 1.9956e-05
5:133249555 T C 0.656202 -4.2089e-06
5:133249928 G A 0.020546 3.7716e-05
5:133251939 T C 0.328328 -1.4937e-05
5:133253753 A C 0.961092 9.0427e-06
5:133259070 G C 0.448862 2.0635e-05
5:133259107 C G 0.703289 3.4730e-07
5:133262203 G A 0.071801 1.2896e-05
5:133267359 A G 0.396169 1.2957e-06
5:133271720 T C 0.212335 3.3571e-05
5:133274567 C T 0.166047 -1.4988e-05
5:133274603 C A 0.338958 3.2374e-05
5:133280379 A C 0.563745 6.9987e-05
5:133285518 A G 0.069289 -2.2020e-05
5:133285852 G A 0.165122 -1.0579e-05
5:133299566 A G 0.041848 -4.4567e-05
5:133303063 T C 1.468369 6.0961e-05
5:133304467 C T 0.033390 -4.8478e-06
5:133307337 A G 0.061515 -4.8088e-06
5:133308791 T C 0.073797 -5.4854e-05
5:133310248 C T 1.206753 2.3584e-05
5:133317347 A G 0.034422 -1.5485e-06
5:133326081 T G 0.046049 -3.2734e-05
5:133336286 A G 0.048201 5.5621e-06
5:133337503 G A 0.245540 -4.4600e-06
5:133337611 A G 0.612481 9.9277e-06
5:133356044 T C 0.289119 2.8707e-05
5:133358125 G A 0.064978 2.9780e-05
5:133368087 C T 0.257998 3.8711e-05
5:133372025 G A 0.171558 -1.4392e-05
5:133374511 T C 1.669348 2.1714e-05
5:133382456 C T 1.555345 1.0578e-04
5:133383314 G A 0.060824 1.4270e-05
5:133386039 G A 0.056529 2.2376e-05
5:133394920 T C 0.025859 -2.0670e-05
5:133408752 C G 0.126724 -2.6607e-05
5:133410168 A G 0.031536 -7.4373e-06
5:133413111 T C 0.069561 -4.9140e-05
5:133413519 C A 1.060804 6.4498e-05
5:133414320 G A 0.418916 -4.8782e-06
5:133415082 T C 0.102013 -1.8033e-05
5:133415151 C T 1.409097 1.4495e-04
5:133415769 G A 1.477805 5.7628e-05
5:133417805 A G 0.230006 -6.0339e-05
5:133419283 T C 1.754781 -5.5204e-05
5:133425050 T C 0.189241 -1.0519e-05
5:133429471 A G 0.072177 -5.1951e-06
5:133430733 G A 0.034474 -1.4663e-05
5:133438651 T G 0.152953 -1.9085e-05
5:133439274 A G 0.093353 -1.7498e-05
5:133439635 G A 1.033471 -4.2195e-05
5:133442009 G A 1.578578 -4.4921e-05
5:133446575 T C 1.747361 -3.2867e-05
5:133447061 T C 1.838118 -6.9778e-05
5:133451683 A C 0.224884 1.6728e-05
5:133456057 G T 0.169010 -1.3648e-05
5:133459573 G A 0.097144 -2.2676e-05
5:133461586 A G 0.105116 -1.1678e-05
5:133467925 G A 0.101312 -3.1848e-05
5:133467990 T C 0.038599 4.2945e-05
5:133468000 G A 0.359478 -3.2628e-05
5:133477951 A G 0.032799 -1.6885e-05
5:133481467 A G 0.170367 -5.1756e-06
5:133488678 C A 0.068925 -2.9660e-05
5:133505097 C T 0.115337 -4.9662e-06
5:133511762 G A 0.045815 -2.6764e-05
5:133519273 G A 0.114568 2.0237e-06
5:133521086 C T 1.653135 6.9389e-05
5:133527247 G C 0.032588 1.9101e-05
5:133530217 A G 0.063810 1.6072e-05
5:133551516 G A 0.176742 5.8135e-05
5:133563318 G A 1.766077 2.3584e-05
5:133574659 A G 0.048087 5.0635e-05
5:133582711 C T 0.064761 1.4690e-05
5:133593088 T C 0.172480 4.1114e-05
5:133599786 T C 0.062677 -1.3584e-05
5:133618799 C A 0.047626 -1.3488e-05
5:133632990 G A 0.143167 -4.5495e-05
5:133638034 A C 0.314650 2.9243e-05
5:133655468 C T 1.423515 4.2329e-05
5:133682816 A G 0.049132 3.8442e-05
5:133719729 T C 0.064537 1.5451e-05
5:133734767 G A 0.154972 3.4473e-05
5:133735846 G A 0.145416 -5.2191e-05
5:133737275 T G 0.230743 -3.0596e-05
5:133753344 C A 0.048168 2.3626e-06
5:133772494 T C 0.046097 6.2032e-06
5:133774168 T C 1.650973 7.9164e-05
5:133779788 A G 0.320175 -2.5457e-05
5:133784798 T C 0.430520 -3.5753e-05
5:133784870 A G 0.206373 1.9548e-05
5:133786068 A G 0.042644 2.9589e-06
5:133793417 A G 0.111588 -1.9332e-05
5:133804150 G A 0.635312 -1.5202e-05
5:133811130 C T 1.214754 5.1973e-06
5:133811281 A G 0.083982 -3.9378e-07
5:133823078 G A 0.451218 -1.4392e-05
5:133825625 A G 0.095265 -4.6096e-05
5:133826050 T C 0.168182 2.9879e-06
5:133826527 A G 0.201666 1.3037e-05
5:133827115 G A 0.820506 4.2738e-09
5:133828896 T C 0.049768 2.7622e-05
5:133829010 G A 0.119099 -3.2638e-06
5:133830961 A G 0.040832 -1.6735e-05
5:133848466 G C 0.038051 -1.4197e-05
5:133848660 T C 1.163297 1.2406e-05
5:133849177 G C 0.354275 -2.0428e-06
5:133858719 C T 0.560353 -8.9521e-06
5:133860435 G A 0.046522 1.6552e-05
5:133864436 T C 0.321733 2.9023e-05
5:133873107 G A 0.028589 -2.2357e-05
5:133873607 G C 0.049236 1.9485e-05
5:133874108 A G 0.048366 2.3361e-05
5:133877357 T C 0.037233 -1.9929e-05
5:133881200 C A 0.248112 -5.5005e-06
5:133887641 G A 0.048032 2.4049e-05
5:133888003 T C 0.289479 -5.0712e-05
5:133895299 C T 1.685178 2.1252e-05
5:133897000 T C 0.933113 -6.9690e-05
5:133897439 C T 0.554170 -1.8325e-05
5:133898477 G A 0.450637 1.5093e-04
5:133901939 T G 0.026723 4.7375e-06
5:133909957 T C 1.639863 2.3413e-05
5:133921848 A G 0.050005 2.9725e-05
5:133922504 C T 0.144245 -1.6325e-05
5:133922901 C T 0.227873 -8.3721e-05
5:133936871 T C 0.120342 -2.0363e-05
5:133964067 C T 0.109761 2.4060e-05
5:133991647 G T 0.134900 -4.5197e-06
5:133998972 A G 0.043617 3.4348e-06
5:134001565 C T 0.074777 1.0244e-05
5:134017361 C A 0.028651 -7.9229e-06
5:134045074 G A 0.099851 2.8605e-05
5:134076812 A G 0.197879 -6.5200e-05
5:134077442 A C 0.198485 -6.1278e-05
5:134096294 C T 1.670513 1.7545e-05
5:134097290 C A 0.555283 -6.0134e-05
5:134117053 A G 0.138246 2.8154e-05
5:134130754 G A 0.064433 -5.0892e-05
5:134133090 A G 0.229110 8.0810e-05
5:134161929 A G 0.083337 -1.5980e-05
5:134164092 A G 0.022747 -1.6199e-05
5:134164623 C T 0.031543 -2.2790e-05
5:134175339 A G 0.321434 -3.6444e-06
5:134183306 G A 0.031501 -2.3616e-05
5:134208721 T C 0.031562 -3.9241e-05
5:134214879 C A 0.041151 4.5587e-05
5:134216761 A G 0.049249 3.5472e-06
5:134223593 G A 0.268498 -2.8781e-05
5:134224888 G A 0.037259 -6.5933e-06
5:134242212 T C 0.029787 1.3167e-05
5:134246795 C T 0.060363 -4.7081e-05
5:134254737 G A 0.075706 -2.5919e-06
5:134255333 A G 1.156816 1.1040e-05
5:134257449 G C 0.028037 1.1380e-05
5:134270779 G A 0.122394 -4.4329e-06
5:134272193 G A 1.131177 -4.1249e-05
5:134279342 T C 0.166647 4.6499e-05
5:134283973 A C 0.021831 -2.2243e-05
5:134305435 A G 0.030339 -1.2034e-05
5:134328568 T C 0.027463 -1.4050e-05
5:134330890 G A 0.022257 7.6071e-06
5:134332143 A G 0.066231 -5.0995e-05
5:134342720 A C 1.139275 1.2352e-05
5:134343662 A G 0.036509 -6.4140e-06
5:134356705 G T 0.552719 -4.0722e-06
5:134361325 G T 0.067078 -4.1104e-05
5:134366873 G T 0.247640 7.7680e-06
5:134368593 A C 0.039683 -1.6482e-05
5:134372685 C T 0.499698 -2.9948e-05
5:134379311 A C 1.551933 2.1040e-06
5:134380531 A G 0.871741 -2.7035e-05
5:134383984 C T 0.029388 3.6146e-06
5:134389318 C G 0.097141 -9.6741e-05
5:134392455 G A 0.043066 1.4184e-06
5:134402038 C G 0.574688 2.1732e-05
5:134404390 A G 0.180043 -5.2494e-05
5:134405892 C G 0.499807 1.2180e-05
5:134405982 C T 0.647630 -8.1108e-05
5:134409321 A G 1.229733 -5.3665e-05
5:134426412 C T 0.506489 -2.2675e-05
5:134437081 T C 0.077449 -1.2782e-05
5:134437572 T C 1.589754 6.5455e-06
5:134437656 G A 0.062521 -3.7328e-05
5:134442190 A G 0.066358 4.3685e-06
5:134443606 A G 0.819980 1.1687e-05
5:134443908 C T 0.119703 -2.5386e-05
5:134445495 T C 0.146903 -2.1437e-06
5:134458908 G A 0.960524 1.3010e-05
5:134464201 C T 0.037311 -2.2997e-05
5:134466069 T C 0.029946 -5.7816e-06
5:134467700 A G 0.340091 -9.8522e-06
5:134472374 G A 1.088712 -1.3992e-06
5:134474960 C G 0.059136 -7.4063e-06
5:134477118 C G 0.180195 -2.6130e-06
5:134478611 A C 0.131748 -1.4731e-06
5:134489905 G A 0.728370 1.8220e-06
5:134491150 G A 0.062872 -3.1144e-05
5:134493981 A G 1.415070 -1.9558e-05
5:134501931 T C 0.032793 -5.3463e-06
5:134512608 A C 1.196966 -2.3774e-06
5:134514567 T C 0.434214 1.1975e-05
5:134519856 T C 0.047710 -1.4293e-05
5:134527789 G A 0.105622 3.3868e-05
5:134530513 G A 0.059207 -1.6821e-05
5:134535989 G A 0.789135 1.6216e-05
5:134538568 T C 0.067464 -2.4714e-05
5:134540204 T G 0.254489 -6.1787e-06
5:134544700 T C 0.024668 1.1037e-06
5:134548914 G A 0.037346 2.5794e-05
5:134550735 C T 0.787103 -1.7839e-05
5:134555455 A C 0.129317 -3.2511e-05
5:134555620 C A 0.305997 -1.1193e-06
5:134557854 T C 0.028073 -2.0586e-05
5:134558028 T G 0.176080 1.8162e-05
5:134561628 G A 0.041907 3.2477e-06
5:134562214 C T 0.688514 -1.3372e-05
5:134563117 C G 0.194393 -5.5358e-05
5:134563752 T G 0.131725 2.3844e-07
5:134564405 A G 1.571359 -3.0646e-05
5:134565666 A G 0.223751 8.6654e-06
5:134567614 G C 0.293773 -1.9853e-06
5:134569691 C T 1.296675 -2.0552e-05
5:134570190 G A 0.133920 2.9349e-07
5:134570749 T G 0.061002 -2.8371e-05
5:134570855 T C 0.060639 -3.0097e-05
5:134571736 A G 0.054618 7.2572e-06
5:134572376 C T 1.422214 7.1518e-06
5:134573007 T C 0.865308 -1.9989e-05
5:134573448 A G 0.189615 5.8958e-06
5:134573703 T C 0.112134 1.3653e-05
5:134574275 T C 0.084304 -6.0343e-08
5:134577757 A G 0.238740 7.5283e-06
5:134579744 G T 1.238532 -2.2140e-06
5:134584368 A G 1.198722 -1.5613e-05
5:134589142 G A 0.034114 2.6621e-05
5:134591944 C T 0.179676 -1.5052e-06
5:134593542 A G 0.823391 7.7525e-06
5:134597267 T C 0.862637 9.7330e-06
5:134598321 T C 0.757475 -1.4579e-05
5:134599652 A G 0.453270 -5.5117e-07
5:134599977 T C 0.573229 -7.2428e-06
5:134600902 A G 0.895764 2.0297e-05
5:134601871 T C 0.088244 9.7529e-06
5:134603361 C T 0.058097 1.6043e-05
5:134607632 T C 0.055653 2.0175e-05
5:134608393 G A 0.027781 1.5300e-05
5:134609822 T G 0.536629 2.5988e-05
5:134611623 T C 0.309658 3.4537e-05
5:134611916 T C 1.808107 5.2926e-05
5:134612693 T C 0.822444 -4.8264e-05
5:134616972 G A 0.066465 1.4284e-05
5:134631446 A G 0.251792 6.2168e-05
5:134634166 A G 0.087232 -9.8979e-06
5:134635583 T C 0.085592 3.5903e-05
5:134635638 G C 0.112818 -1.5907e-05
5:134638839 T C 0.333940 -3.2134e-05
5:134643152 C T 0.052579 1.6404e-05
5:134649425 C T 0.020066 -8.7544e-06
5:134655810 A G 0.068243 -1.5844e-05
5:134657380 C T 0.454883 -1.7231e-05
5:134662285 A C 0.099874 5.0464e-07
5:134663097 T G 0.260273 -2.4636e-05
5:134664983 G A 0.028998 -1.3068e-05
5:134674160 A G 0.136734 1.2530e-05
5:134674881 C T 0.136896 1.2374e-06
5:134677927 G A 0.102961 1.4468e-05
5:134678460 A G 0.054215 -9.5566e-05
5:134679247 T C 0.360261 1.1348e-05
5:134689448 T C 0.073891 7.4724e-06
5:134689862 A G 0.037220 -1.0292e-05
5:134696768 G T 0.123123 -5.7545e-06
5:134716613 A C 0.071846 3.2631e-05
5:134722833 A C 0.046743 -2.9618e-05
5:134723218 C T 0.084505 1.0128e-04
5:134723312 A G 0.059129 1.0479e-05
5:134737587 C T 0.105833 3.6190e-06
5:134746892 G T 1.913703 3.5964e-07
5:134758250 A G 0.112228 3.9542e-06
5:134764568 T C 0.039998 -2.4535e-05
5:134764639 A G 0.089676 -1.7806e-05
5:134765762 T C 1.871060 -3.4081e-05
5:134769746 A C 0.159026 1.4690e-05
5:134770587 A G 0.029729 -1.7632e-05
5:134772111 G A 1.610407 -5.4240e-05
5:134774168 A G 0.030008 -3.2439e-05
5:134774310 G A 1.176667 -4.4228e-05
5:134774384 C T 1.743703 -2.3358e-05
5:134778470 A G 1.456133 -4.6817e-05
5:134780494 A C 0.396815 1.1950e-05
5:134780909 G A 0.509264 1.5847e-04
5:134781197 A G 0.065650 4.6044e-05
5:134782396 A T 0.032384 -1.4440e-05
5:134782510 C T 0.935846 1.2705e-04
5:134787696 A G 0.045425 -1.6291e-04
5:134794909 A G 0.208239 9.8420e-05
5:134799940 A G 0.058334 5.0717e-06
5:134800877 A G 1.390931 -7.2154e-05
5:134807514 A G 0.036421 -2.2236e-05
5:134810177 T C 0.051093 -1.6273e-04
5:134815818 C A 1.032705 -9.1925e-05
5:134822138 G A 0.194954 3.3814e-05
5:134823259 T C 0.083587 -7.5368e-07
5:134826774 T C 0.088387 -2.9877e-05
5:134829601 T C 0.926342 -6.9277e-05
5:134832884 G T 1.696609 -2.2276e-05
5:134838355 T C 0.036662 -9.3843e-08
5:134838574 T C 0.035152 2.2411e-05
5:134850121 C T 1.239782 -5.1969e-06
5:134852302 G A 1.792861 -5.1232e-05
5:134861096 T C 0.062966 -1.8549e-07
5:134862751 A G 0.091669 -2.2195e-05
5:134870913 A G 0.195925 -3.7610e-05
5:134876123 C T 0.700339 2.1197e-05
5:134876742 G A 0.209047 8.6018e-05
5:134880336 C G 0.061641 -1.6655e-05
5:134887767 C T 0.036318 -1.7815e-05
5:134901361 C T 0.145293 2.0035e-05
5:134911359 A G 0.152002 -3.6866e-06
5:134917815 A G 0.056571 -2.8585e-05
5:134922628 T C 0.082632 1.3451e-05
5:134922687 C T 0.164700 3.2755e-05
5:134924962 C G 1.039356 2.2288e-05
5:134929690 G A 0.346261 -1.6855e-05
5:134932303 T G 0.102214 8.0019e-05
5:134935530 T C 0.463121 1.7421e-05
5:134955821 G A 0.719746 -8.5028e-06
5:134958591 T C 0.057081 8.4372e-06
5:134958768 A G 0.045130 3.1688e-05
5:134964077 G T 0.159367 3.2712e-05
5:134967081 G A 0.185382 1.8953e-06
5:134969769 G A 0.093613 2.6359e-05
5:134971614 C T 0.544007 3.6155e-06
5:134974314 A C 0.996335 -2.8363e-05
5:134977833 A G 0.973689 -2.2215e-05
5:134991200 G A 0.060966 2.5901e-06
5:135002279 C G 0.020877 -1.4051e-06
5:135005682 T C 1.457577 -3.1972e-06
5:135008540 T C 0.044283 -2.9315e-05
5:135013545 A C 0.055530 -3.8136e-05
5:135014373 A G 0.029657 -3.6195e-05
5:135020741 A C 0.030073 -3.6420e-05
5:135028674 A C 1.698326 3.3490e-05
5:135031055 G A 0.122614 -8.5426e-06
5:135033843 A G 1.171766 -1.4002e-05
5:135036837 A G 0.051193 2.2730e-05
5:135041281 G A 0.027885 -1.9703e-05
5:135049459 C A 0.071827 1.0547e-05
5:135058827 C T 0.384737 2.7370e-05
5:135060683 T C 0.589757 4.5488e-05
5:135081622 G T 0.127470 3.0591e-05
5:135082330 T C 0.581113 3.8793e-05
5:135089973 T C 1.051732 -2.0154e-05
5:135096311 G A 1.664534 2.0455e-05
5:135097608 A G 0.031757 2.2691e-05
5:135101862 T C 0.394725 2.9950e-05
5:135122451 T C 0.075566 -3.8246e-05
5:135125439 A G 1.562184 1.0064e-05
5:135145895 G T 0.067374 -2.4307e-05
5:135161055 C A 0.313079 6.3485e-05
5:135165061 G A 0.394059 -4.1504e-06
5:135178408 C G 0.175187 -6.4439e-05
5:135184805 T C 0.387733 -1.2579e-05
5:135190729 C G 0.050476 1.4192e-05
5:135191461 A G 1.188625 1.3013e-05
5:135192374 T C 0.064219 -1.2379e-05
5:135197638 A G 0.554796 -1.7859e-05
5:135199709 C A 1.695386 4.6637e-05
5:135205689 G T 0.077945 1.7461e-06
5:135206845 C G 0.191481 -2.7720e-05
5:135211466 T C 0.200102 -2.3157e-05
5:135212835 C T 1.241051 -9.6514e-06
5:135215183 C T 0.028167 -1.1795e-05
5:135216112 A G 1.564631 -6.0455e-06
5:135216186 G A 0.042842 -1.5631e-05
5:135216861 A G 0.357982 -1.8099e-06
5:135217325 G C 0.291780 -9.2543e-06
5:135218585 T C 0.227643 -1.4831e-05
5:135218891 T C 0.044082 -3.2014e-05
5:135220517 T G 0.086319 -1.1123e-05
5:135222059 C T 1.922665 -6.6942e-06
5:135224898 A G 0.034127 -1.0376e-05
5:135228165 A G 0.253226 1.0166e-05
5:135228911 A G 0.075745 1.7751e-05
5:135229633 C T 0.390174 -1.4144e-05
5:135230253 T G 1.245511 -5.2330e-06
5:135233727 A G 0.073839 -1.6560e-06
5:135235368 G A 0.056990 -3.1266e-05
5:135250424 G A 0.035529 1.1423e-05
5:135251743 A G 0.057523 -1.1285e-05
5:135260676 G A 0.437197 2.9272e-06
5:135262476 C T 1.896851 -3.1712e-05
5:135267689 C T 0.032601 2.0559e-05
5:135272512 T C 0.024360 4.7748e-06
5:135276314 T C 1.418423 1.9981e-05
5:135277887 G A 0.512448 3.0882e-05
5:135280168 A G 0.056984 8.9564e-06
5:135287013 T C 0.033964 -6.5940e-05
5:135287029 C T 1.256673 1.3186e-05
5:135288632 G A 0.094077 -1.2694e-05
5:135290705 G A 0.065523 3.4767e-05
5:135293215 A G 0.056094 -1.5210e-05
5:135293836 A G 0.127142 -1.0174e-06
5:135300277 G C 0.908273 -1.1108e-05
5:135301724 G T 0.029001 1.7924e-05
5:135317695 C A 0.754385 -1.0302e-05
5:135323434 G T 1.624688 -5.3107e-05
5:135329431 G C 0.062235 4.8966e-05
5:135332131 T C 0.045526 -2.0657e-05
5:135332571 C T 1.526479 4.9039e-05
5:135333171 G T 0.182630 -3.8443e-05
5:135336561 G A 0.757303 -1.7391e-05
5:135337324 T C 0.030313 4.3145e-06
5:135339464 C G 0.580243 9.6208e-06
5:135340951 C G 0.112955 3.6485e-05
5:135341462 T C 0.058857 -2.0647e-05
5:135343547 T C 1.893891 -6.1619e-06
5:135345184 G T 0.470992 7.2448e-06
5:135349230 C G 0.172928 -1.8127e-05
5:135351183 A G 0.638295 -4.0811e-06
5:135351770 G A 0.022338 -1.0631e-05
5:135352495 A G 1.956921 -2.8948e-06
5:135366684 A G 0.095814 -4.1171e-05
5:135367757 T C 0.527943 9.8106e-06
5:135370905 T C 0.032546 -3.3124e-06
5:135372851 G C 0.031965 2.7477e-05
5:135377730 G T 0.948132 1.8856e-05
5:135395203 C T 0.960070 2.9836e-05
5:135401678 G A 0.606119 1.8012e-05
5:135402349 G A 0.038778 -1.1671e-05
5:135415139 G A 1.957473 3.0199e-07
5:135419159 C A 1.032543 -4.5436e-05
5:135425143 T C 0.051751 4.4779e-06
5:135430712 C T 0.058525 1.0978e-05
5:135437006 G A 0.054523 -1.2653e-05
5:135437461 C T 0.054783 -9.4462e-06
5:135439723 C T 0.091091 3.6250e-05
5:135450333 G A 1.389356 -2.1510e-05
5:135467924 T G 0.035883 -5.9539e-05
5:135469527 G T 0.612760 2.6445e-05
5:135492890 C T 1.963101 -2.3364e-06
5:135497271 A G 0.049781 -9.4065e-06
5:135514216 G A 0.418617 1.7728e-05
5:135536025 T C 0.152525 1.9646e-05
5:135536747 A G 0.077705 1.1442e-05
5:135543068 C T 0.511244 4.6644e-05
5:135544529 T C 0.022133 -8.5970e-06
5:135554716 T G 0.950657 2.4563e-04
5:135564352 T G 0.054072 -6.5381e-06
5:135565606 G T 0.039398 -1.7488e-05
5:135576095 T C 0.024383 -3.2156e-05
5:135577036 G A 0.102338 1.5608e-05
5:135577885 T C 0.072158 -2.5913e-06
5:135584245 A G 0.038314 -7.5801e-06
5:135591853 A G 0.048639 1.1958e-07
5:135594558 G A 0.055380 2.6182e-05
5:135605017 C A 0.127178 2.0402e-05
5:135613426 C T 0.712124 3.3092e-05
5:135613981 T G 0.058983 8.1255e-07
5:135616138 T G 0.752840 7.6811e-06
5:135620850 C T 1.223371 3.9250e-05
5:135621507 A G 0.151846 9.0883e-06
5:135631686 T C 0.277849 5.0414e-05
5:135651243 A G 0.201524 -2.7466e-06
5:135659453 A C 0.157926 -6.1501e-06
5:135667783 C T 1.096034 -1.1640e-05
5:135677395 C T 0.096031 -2.3694e-05
5:135680848 A G 0.078455 5.1339e-05
5:135685025 A G 0.735868 -3.6925e-05
5:135690372 C T 1.295403 -1.4917e-05
5:135692575 A G 0.281306 -2.0717e-05
5:135697351 G T 0.144959 -1.4989e-05
5:135697624 A G 0.624598 2.5471e-06
5:135705338 T C 0.067984 2.9517e-05
5:135709763 C T 0.037015 1.5138e-06
5:135710076 C T 0.049194 6.2671e-06
5:135713391 C T 0.040011 -2.6747e-05
5:135720443 C T 0.091844 4.5417e-06
5:135751439 T C 0.068828 -2.1314e-05
5:135755386 G T 0.450151 -1.3053e-05
5:135756606 C T 0.363010 1.5846e-06
5:135758029 A G 0.046110 -7.1659e-06
5:135763218 T C 0.051106 -4.1295e-05
5:135764132 T C 0.160860 -1.1385e-05
5:135769358 G A 0.030647 -4.4524e-05
5:135770902 G A 0.510095 -1.2537e-05
5:135781487 T C 0.886695 -1.4068e-05
5:135832377 A G 0.496822 8.8341e-06
5:135851286 C T 0.062573 -3.6581e-05
5:135851350 A G 0.134101 5.9834e-06
5:135860151 G A 0.030394 -3.7125e-05
5:135864208 A G 0.889269 1.9624e-05
5:135864565 A G 0.538453 8.3077e-06
5:135887155 A G 0.022786 -2.2449e-06
5:135891622 T G 0.033533 9.8963e-06
5:135891727 T C 0.032046 6.9695e-06
5:135928799 C A 0.105570 4.6519e-06
5:135931478 G T 0.034639 -4.3775e-06
5:135941662 A G 0.095288 5.8094e-06
5:135942937 A G 0.088926 -2.4699e-05
5:135962222 A G 0.045953 -1.4214e-05
5:135982664 A C 0.055637 1.4071e-05
5:135992678 G A 0.107359 -2.9491e-06
5:135996603 C T 0.793157 4.7036e-05
5:135997333 G T 0.062430 4.2632e-05
5:136000263 A G 0.020627 -4.9712e-06
5:136002904 T C 0.049281 3.1564e-06
5:136003076 A G 0.041128 1.5341e-05
5:136010114 T C 0.530193 1.9600e-05
5:136018740 T C 0.025291 -1.0492e-06
5:136032586 G A 0.441919 9.5775e-05
5:136036595 C T 0.780293 1.6523e-05
5:136037490 G A 1.476945 2.9217e-05
5:136050335 A G 0.126285 5.1859e-05
5:136054696 C T 0.057286 1.3162e-05
5:136055430 G A 1.959622 -6.8131e-06
5:136065743 G A 0.394540 -3.0903e-05
5:136079775 C T 0.573008 3.4934e-05
5:136084584 C T 0.045302 4.5590e-05
5:136085994 T G 0.020663 2.7023e-05
5:136100338 G A 0.054949 2.6330e-06
5:136105136 T C 0.026509 3.7994e-05
5:136105273 T C 0.025980 3.3566e-05
5:136127231 C T 0.029764 -2.1683e-05
5:136130274 G A 0.638619 2.8455e-05
5:136131441 A G 0.031666 1.0779e-05
5:136137752 G T 0.046506 -5.3510e-06
5:136144540 C T 0.045072 -2.8941e-05
5:136144800 A G 0.035837 -2.1113e-05
5:136150264 C T 0.046558 1.3242e-05
5:136157431 T C 0.329257 -1.2777e-05
5:136157515 T G 0.587225 4.1930e-05
5:136174835 A C 0.024198 -1.2420e-05
5:136182440 C A 0.095135 -1.9092e-05
5:136190051 T G 0.047149 1.6498e-05
5:136190057 A G 0.988088 4.5867e-05
5:136191651 A G 0.038986 1.4717e-05
5:136193380 A G 0.053839 4.3309e-06
5:136193609 T C 0.040959 -3.7213e-06
5:136196596 G A 1.911902 1.0267e-05
5:136202551 C T 0.114162 -1.2019e-05
5:136205004 C T 0.065105 1.3493e-05
5:136220872 G A 0.222456 -4.3952e-05
5:136221845 T C 0.022247 -1.7872e-05
5:136222588 A G 0.024633 -1.8979e-05
5:136227355 A G 0.043828 3.3757e-06
5:136238595 T G 0.060285 1.3622e-05
5:136240397 C T 0.020335 2.9793e-05
5:136247891 G A 0.072067 1.1517e-05
5:136259103 T C 0.050778 2.4180e-05
5:136269272 G A 1.902586 -6.8798e-04
5:136274215 G A 0.987169 3.0544e-05
5:136274696 T G 0.121374 -3.7360e-05
5:136291128 T G 1.771952 -5.3113e-05
5:136293394 A G 0.055770 -1.4178e-05
5:136296640 C G 1.761636 -7.7210e-05
5:136297436 C A 0.029943 3.7787e-07
5:136309837 T A 0.226890 -7.8581e-05
5:136312275 G T 0.023785 -1.5077e-05
5:136313064 G A 0.077712 -1.7598e-05
5:136315343 A G 0.050362 -1.2833e-05
5:136327205 G A 0.253317 -7.1526e-05
5:136332794 G C 1.753603 -7.0676e-05
5:136333244 A C 0.055614 -2.3073e-05
5:136334314 T C 1.844327 -4.9513e-05
5:136340158 A G 0.155693 -4.6489e-06
5:136340740 A G 0.044812 -2.3290e-05
5:136345401 G A 0.580445 -9.5878e-07
5:136347193 G T 0.942477 7.6170e-06
5:136347280 C T 0.099816 6.5465e-05
5:136351820 A G 0.085154 -2.8071e-05
5:136352352 T C 0.170393 1.4136e-06
5:136353995 G A 0.038239 6.9881e-06
5:136354227 T C 0.155053 7.4444e-05
5:136358013 T C 0.103052 5.8186e-05
5:136363320 A G 0.091123 8.4488e-07
5:136371769 G A 0.053319 3.6790e-05
5:136374997 G A 0.043721 3.1542e-06
5:136376050 T C 0.096356 3.3196e-05
5:136386984 T C 1.798317 3.6433e-05
5:136390026 C T 0.040495 4.1561e-06
5:136407210 C T 0.466497 1.0004e-04
5:136408737 A G 1.156390 -6.4465e-05
5:136409745 G C 1.799414 4.0920e-05
5:136413029 C T 0.029203 2.0547e-05
5:136416111 C T 0.154193 2.7621e-05
5:136418558 T C 1.644001 -1.5389e-05
5:136422358 A G 1.629148 2.9019e-05
5:136423895 A G 0.044211 8.8879e-06
5:136424359 C T 0.979123 6.1093e-06
5:136434580 G C 0.053511 2.2194e-05
5:136439130 A G 0.418497 -4.4768e-05
5:136441082 C T 0.645114 -2.0512e-05
5:136445874 A G 0.119657 1.7764e-05
5:136448707 C G 0.028180 -3.5136e-06
5:136460901 A G 1.787295 -1.7836e-05
5:136472827 C T 0.565549 -5.2164e-05
5:136481759 A G 0.426641 -1.5978e-05
5:136486785 G T 0.409260 5.7671e-05
5:136490877 C A 0.042167 -2.0864e-06
5:136493956 T C 0.091201 -6.1944e-06
5:136494523 T G 0.077468 -3.4350e-06
5:136497252 A C 0.032799 -3.0468e-05
5:136510938 C T 0.334794 -1.6796e-06
5:136523822 A G 0.103522 -1.0264e-05
5:136527103 A G 0.060434 8.9897e-06
5:136540002 A G 0.044296 3.5188e-05
5:136542125 C T 0.312622 -2.2131e-05
5:136549569 C T 0.108794 -1.5825e-06
5:136551736 A G 0.426024 3.4590e-05
5:136557963 A G 0.020507 3.7794e-05
5:136565858 A G 0.053757 3.5380e-05
5:136570167 T C 0.398357 -6.6130e-05
5:136572051 C T 1.698288 -3.3714e-05
5:136600241 G A 0.028820 -1.5699e-05
5:136609910 C A 0.023243 -6.4610e-06
5:136609992 G A 1.670205 -8.3435e-06
5:136611594 T C 0.116879 -1.8454e-05
5:136615188 A G 0.075430 -1.9406e-05
5:136617531 C T 0.098076 2.0458e-05
5:136633771 G A 0.059626 -4.2582e-06
5:136645393 C T 0.437190 -2.4759e-05
5:136660785 T C 0.047951 1.9003e-05
5:136665793 T C 0.058889 1.8126e-05
5:136673252 T G 0.047879 1.6274e-05
5:136677745 G A 0.056867 -3.1701e-05
5:136682642 A C 0.062284 -4.0829e-05
5:136689532 C T 0.057834 1.9459e-05
5:136691898 T C 0.074333 -3.0459e-05
5:136696177 G A 0.363558 -3.0035e-05
5:136709149 C T 0.474747 8.5452e-06
5:136710361 A G 1.569876 1.7312e-05
5:136713467 G T 0.240470 6.0724e-05
5:136715904 T C 0.051440 3.0496e-06
5:136718827 T C 0.629528 3.3580e-05
5:136736272 T C 0.461608 -7.8090e-06
5:136739724 G A 0.830789 -1.0527e-05
5:136742681 G T 0.064280 -2.2744e-05
5:136751407 G A 0.315076 4.0314e-05
5:136751515 A C 0.031536 2.6179e-05
5:136774639 A G 0.060661 -1.6061e-05
5:136776336 T C 0.116408 -1.3890e-05
5:136776825 G A 0.025772 1.1488e-05
5:136778066 A G 0.030193 -2.0941e-05
5:136783116 A G 0.045029 7.2501e-05
5:136783976 T C 0.058707 -9.0079e-06
5:136791345 A G 0.966964 -3.0418e-06
5:136801831 C A 0.032754 -1.5032e-05
5:136803788 A G 0.549096 -2.8334e-05
5:136804479 A G 0.065264 2.6944e-05
5:136810740 A G 0.025895 2.4726e-07
5:136816274 C T 0.037934 1.9606e-06
5:136821296 T C 0.046406 3.0312e-05
5:136848230 C T 0.033140 4.3500e-06
5:136850591 C A 0.294065 2.5925e-05
5:136867901 G A 0.044744 3.8656e-05
5:136870365 A G 0.044692 3.2563e-05
5:136880103 C T 0.041254 1.3927e-05
5:136882006 C T 0.436538 5.8935e-06
5:136882906 T C 0.074725 -6.6963e-06
5:136891648 T G 0.040953 4.6865e-05
5:136895102 C T 0.040161 6.0962e-05
5:136898810 C A 1.226588 -3.5699e-05
5:136904822 C T 1.943253 -3.5432e-05
5:136909613 T C 0.965542 -1.0920e-05
5:136910399 G A 1.935320 -2.2626e-05
5:136919092 A G 1.081980 6.1490e-06
5:136919943 G A 0.292313 3.0604e-05
5:136921414 T C 0.442387 8.1208e-06
5:136924018 C T 0.042825 4.0127e-06
5:136929421 G A 0.791475 -1.1516e-05
5:136929894 G C 0.043838 -1.8327e-05
5:136936871 A G 0.090195 1.6033e-05
5:136937065 T C 0.627269 1.3264e-05
5:136937505 C T 0.063294 -7.3069e-06
5:136938270 T C 0.069363 -4.0986e-05
5:136941394 T A 0.296785 -1.9997e-05
5:136943476 T C 1.183827 5.4932e-05
5:136946855 A G 0.023951 -2.4669e-05
5:136948231 T C 1.073547 -2.7514e-05
5:136950107 T C 0.137941 -6.3456e-06
5:136952220 G A 1.320210 -2.5516e-05
5:136961413 A G 0.151528 3.1315e-05
5:136961566 A C 0.091354 8.5171e-06
5:136962141 A G 0.024642 3.1958e-06
5:136963746 G A 0.115827 -2.0399e-05
5:136969793 T C 0.374841 -1.5280e-05
5:136972187 T C 0.427070 -1.2487e-05
5:136984755 G T 0.053348 -1.7942e-05
5:136995108 A G 0.068691 -2.6224e-05
5:136996297 T C 0.610137 1.9284e-05
5:137000694 C T 0.059558 -4.3476e-06
5:137002606 C T 0.118985 -8.3738e-06
5:137011549 C T 0.020815 3.0412e-05
5:137015272 C G 0.369265 -5.8674e-05
5:137027026 A G 1.532143 -2.5760e-05
5:137040919 C T 0.416959 -5.1129e-06
5:137047157 G A 0.146065 -2.0725e-05
5:137086028 T C 0.023850 8.3269e-06
5:137109530 T C 0.045721 1.8587e-05
5:137115525 A G 0.414800 -1.1173e-05
5:137132257 G A 0.187128 -2.7536e-05
5:137135984 A G 0.275980 8.1918e-07
5:137142853 G A 0.274908 -1.8423e-06
5:137144441 A G 0.069539 7.8762e-06
5:137156621 T C 0.064991 -2.5376e-05
5:137171873 A G 0.069678 7.1123e-06
5:137175770 T C 0.035886 2.9024e-05
5:137179466 T C 0.056782 -4.6285e-05
5:137184306 A C 0.331746 -2.1621e-05
5:137207816 C T 0.061963 2.2864e-05
5:137225387 A G 0.052193 2.5228e-06
5:137229934 C T 0.020374 6.0123e-05
5:137252835 A G 0.056279 -2.7421e-06
5:137260496 G C 0.048694 -2.4229e-06
5:137277555 A G 0.021685 -5.9679e-05
5:137278682 C T 0.088011 5.8025e-05
5:137279650 T C 0.415592 6.1271e-06
5:137283812 C T 0.338299 5.6521e-06
5:137293371 A G 0.059778 -1.2224e-05
5:137310557 T C 0.031322 6.1101e-06
5:137311182 C T 1.573375 -3.5628e-05
5:137330354 T C 0.057613 -3.6631e-07
5:137333671 C T 0.050810 3.1546e-05
5:137357457 A G 0.038749 -8.5085e-06
5:137360372 C G 0.086884 -4.9097e-06
5:137373502 T C 0.229194 5.2187e-06
5:137401531 A G 0.072564 7.3521e-06
5:137419989 T C 0.359420 -4.9349e-05
5:137433014 T C 0.051888 -3.8070e-05
5:137438834 A G 0.037986 -2.5728e-05
5:137441767 G A 0.986828 3.7610e-05
5:137450345 C T 0.246225 -1.4832e-05
5:137461848 A C 0.073190 2.2072e-05
5:137473391 A G 0.747082 -1.8067e-05
5:137475056 G T 0.045393 -1.2427e-05
5:137500665 A G 0.374127 -6.2075e-06
5:137517005 A G 0.031394 8.4562e-06
5:137517581 C T 0.087180 -2.9305e-05
5:137522945 T C 0.027447 -2.7263e-06
5:137558485 T C 0.045958 -3.6591e-06
5:137559794 G A 0.038736 -2.0405e-05
5:137573725 A G 0.252694 -3.2498e-05
5:137579834 A C 0.355814 2.2584e-05
5:137582382 T C 0.040891 -1.5220e-05
5:137599334 G T 0.324596 9.3723e-06
5:137624587 C T 0.066510 2.0075e-05
5:137625228 G C 0.054413 -1.6281e-05
5:137629132 A G 0.690842 -2.4779e-05
5:137644225 A G 0.044393 9.0083e-06
5:137654728 G A 0.041245 1.3562e-05
5:137665323 A G 0.506018 6.6672e-06
5:137671409 A G 0.217503 -5.5410e-05
5:137673108 C T 0.045257 -1.3325e-05
5:137675306 T C 0.094236 -1.4360e-05
5:137679642 A G 1.419004 -3.0161e-05
5:137682714 G T 0.727870 -1.2461e-05
5:137687201 A G 0.112890 -1.9979e-05
5:137698299 T C 1.163814 -1.5254e-05
5:137705630 T C 0.060642 -9.9905e-07
5:137707315 A G 0.404485 2.7963e-06
5:137715533 T C 0.082532 1.7880e-05
5:137723942 G T 0.046704 -1.2297e-05
5:137735754 T A 1.486455 -3.1511e-05
5:137763798 T C 0.198833 -3.0883e-06
5:137764349 T C 0.066880 4.1121e-05
5:137766066 A G 0.061288 1.8749e-06
5:137769795 T C 0.061138 5.2149e-06
5:137775273 A G 0.757761 -1.4653e-05
5:137781453 T C 0.034347 1.0817e-05
5:137784515 G A 0.873601 1.9164e-05
5:137793461 T C 0.234845 -4.2293e-05
5:137805584 G A 1.185174 -1.0585e-05
5:137818608 T C 0.276518 5.7207e-07
5:137834139 T C 0.908017 2.9181e-06
5:137837867 G A 0.046899 1.2927e-05
5:137846155 G A 1.926927 -2.1517e-05
5:137858382 C A 0.069737 3.0532e-05
5:137862097 G A 0.212134 -9.9810e-06
5:137863991 T C 0.330088 -1.2374e-05
5:137867042 C T 0.040858 -8.8905e-06
5:137868017 A G 0.119661 1.1552e-05
5:137883734 A G 0.442825 -1.0538e-05
5:137893994 G A 0.021497 8.3112e-05
5:137906816 A G 0.037999 6.6372e-06
5:137907873 C A 0.111949 -1.9813e-05
5:137910686 A G 0.032754 1.6765e-06
5:137911213 C G 0.085605 -4.0991e-05
5:137919019 G A 1.963550 -1.8944e-05
5:137919405 T C 0.020923 8.4849e-05
5:137926467 C T 1.211329 9.0436e-06
5:137930347 C T 1.925898 -2.7093e-05
5:137937258 A G 0.091967 -6.5584e-05
5:137937537 T C 0.443984 -1.9561e-05
5:137940772 A G 0.033578 4.4486e-06
5:137948424 C T 0.156459 1.9309e-05
5:137955872 A G 0.120199 4.6708e-05
5:137961091 C T 0.031452 -6.5671e-06
5:137961491 G C 0.323524 -2.3561e-05
5:137967734 A G 0.245144 1.4915e-05
5:137971724 C T 0.064796 1.8275e-05
5:137972657 C T 0.681844 -1.3696e-05
5:137972799 A G 0.320477 -2.1200e-05
5:137972831 C G 0.162025 1.7766e-06
5:137981801 A G 0.270669 1.4520e-05
5:137986028 G A 0.027755 -1.6115e-06
5:137986992 G A 0.051868 2.0947e-05
5:137989020 T C 0.495492 1.3196e-06
5:137995130 G T 0.463014 -6.7158e-06
5:137997972 T G 0.088345 3.0714e-06
5:137999404 G C 0.271306 -6.8157e-05
5:138002255 T C 0.024058 1.5878e-05
5:138004146 T C 0.023506 2.7609e-05
5:138005247 G C 0.113163 -4.0001e-05
5:138007526 T C 0.162716 1.7176e-06
5:138021067 C A 0.442033 -8.1318e-06
5:138022750 C T 0.304718 2.9079e-05
5:138062859 A G 0.058516 -4.1702e-05
5:138066872 G T 0.069561 2.8026e-06
5:138068893 C G 0.102120 -5.5670e-05
5:138081035 A G 0.277697 1.5777e-06
5:138088424 G A 0.143884 -1.1230e-05
5:138106326 G T 1.410529 4.9657e-06
5:138114026 C G 0.022325 2.3436e-05
5:138122328 C G 0.073972 -5.2858e-05
5:138143774 T C 0.023834 6.5965e-06
5:138159155 T C 0.048765 -3.3786e-05
5:138168527 G A 0.218363 5.8879e-06
5:138179171 T C 0.057321 -4.8348e-06
5:138180065 T G 0.021887 -3.2390e-05
5:138185626 C T 0.096427 -1.2439e-05
5:138198062 C T 0.079341 2.9364e-06
5:138204481 G A 0.130661 -2.5052e-05
5:138205876 T C 0.073112 5.9029e-05
5:138209404 T G 0.059207 2.3878e-05
5:138218178 G A 0.194545 1.0007e-05
5:138226767 C T 0.591094 6.3673e-08
5:138230651 C T 0.022636 -1.8394e-06
5:138271303 C T 1.734982 -6.8380e-06
5:138278673 T C 0.143105 -5.4268e-06
5:138281261 A G 0.299710 1.9551e-05
5:138294675 T C 0.072534 -8.7239e-05
5:138301599 T C 0.691783 3.3030e-05
5:138305375 C T 0.063557 -1.2537e-05
5:138311310 T A 0.123991 -2.4137e-06
5:138324871 C A 0.088303 -2.0934e-05
5:138351580 C T 0.130057 -8.2844e-06
5:138372803 C T 0.066559 1.3934e-06
5:138393261 A G 0.050025 -2.5104e-05
5:138393329 C T 0.720479 6.7539e-05
5:138398104 C A 1.539797 -1.5497e-05
5:138399648 C T 0.054608 -1.0712e-05
5:138400878 A G 0.102607 1.4362e-05
5:138401491 C T 0.021098 7.5863e-06
5:138411157 G A 0.022263 2.4657e-06
5:138428664 T C 0.224751 -9.2147e-06
5:138458568 T C 0.201001 -9.9893e-06
5:138468401 T C 0.052654 1.1037e-06
5:138472085 G A 0.062735 -2.0389e-05
5:138472117 A G 0.142342 -1.4494e-05
5:138474788 A G 0.033354 4.0478e-06
5:138487253 G A 1.054416 2.8522e-05
5:138488460 T C 0.036029 7.8243e-06
5:138495528 A G 0.123974 1.0623e-05
5:138532051 T C 0.080558 2.0601e-05
5:138541754 G A 0.025175 1.4810e-05
5:138543623 G A 0.074612 -2.0908e-05
5:138545458 G C 0.117606 -2.0372e-07
5:138550640 G A 0.977367 1.1654e-05
5:138554139 T C 0.031549 -2.3281e-07
5:138555068 T C 0.097557 1.7711e-05
5:138562118 G A 0.045364 -1.4713e-05
5:138573299 G A 0.026856 -1.5023e-05
5:138574842 C T 0.166991 1.3704e-05
5:138604422 C T 1.386292 -2.3630e-05
5:138619985 A G 0.066793 8.6849e-06
5:138629963 G T 1.458414 -1.5134e-05
5:138634991 C T 0.093068 2.5285e-06
5:138665261 G A 0.108492 -1.5650e-05
5:138665792 C T 0.106648 1.7681e-05
5:138668704 C T 1.412113 -2.7025e-05
5:138675965 G C 0.129824 8.3107e-06
5:138680599 G A 0.023594 -1.5738e-05
5:138705588 G A 0.516378 2.2627e-05
5:138707916 T G 0.025087 1.4659e-05
5:138714159 A G 1.343532 -1.0849e-05
5:138715502 T C 0.070188 1.2870e-06
5:138721164 T C 1.348290 -2.3960e-05
5:138732579 T C 1.351198 -2.7496e-05
5:138740323 A G 0.074800 2.7115e-05
5:138752403 A G 0.067825 -2.4439e-06
5:138757567 A G 0.041803 -3.6671e-06
5:138773090 G A 1.411701 -1.9165e-05
5:138774562 A C 0.073976 2.3461e-05
5:138775301 T C 1.478373 -3.3100e-06
5:138775552 T G 1.408627 -1.0943e-05
5:138844599 C T 1.752606 8.7051e-06
5:138848623 C T 0.072895 -1.3366e-05
5:138852019 A C 0.050680 -4.6098e-05
5:138853244 T C 0.068224 3.2442e-06
5:138856982 T C 0.255985 1.2915e-05
5:138857340 C T 0.249896 1.8524e-05
5:138857919 C T 1.742635 6.0204e-06
5:138861078 T C 0.255025 1.6305e-05
5:138876953 A G 1.431432 -2.3773e-05
5:138930591 G T 0.054832 -3.2427e-06
5:138942117 A G 0.178751 -2.2422e-06
5:138942349 G A 0.108816 5.4019e-05
5:138949362 T G 0.581772 5.3499e-05
5:138985694 C T 0.132082 2.2904e-05
5:139004975 T C 0.346644 2.4482e-06
5:139012070 A G 0.034821 -1.6335e-05
5:139012114 T C 0.110861 -3.5909e-05
5:139016135 C T 0.023013 -4.6944e-05
5:139019922 A G 0.108368 6.0250e-05
5:139034143 A G 0.104305 4.5703e-05
5:139037196 T C 0.035720 -3.1074e-05
5:139049286 T C 0.035311 -7.6726e-06
5:139049709 T C 0.021043 -1.2539e-05
5:139057237 T G 0.673178 2.3383e-05
5:139060486 A G 0.075969 3.3054e-05
5:139064267 G C 0.663366 3.3872e-05
5:139071301 C A 0.544676 4.2622e-05
5:139074693 C A 0.217996 1.3165e-05
5:139084574 G T 0.024525 1.5808e-05
5:139089892 T G 0.063920 8.5344e-06
5:139091316 A G 0.068867 -1.0749e-05
5:139091461 C G 0.054475 2.5774e-06
5:139093853 T G 0.021065 2.1721e-05
5:139094172 A G 0.418854 2.0749e-05
5:139103881 A G 1.842831 3.5473e-06
5:139104963 A G 0.068162 9.8109e-06
5:139118233 T C 0.020867 -1.7237e-05
5:139120060 T C 0.124266 1.2576e-05
5:139122874 A G 0.102893 -2.5826e-05
5:139123340 C T 0.258916 1.7553e-05
5:139136269 T G 1.818260 -1.6330e-05
5:139138739 T C 0.025946 3.0918e-05
5:139145084 T C 0.127983 -2.0227e-07
5:139148929 T C 0.032390 -1.3783e-05
5:139158973 A C 0.040953 -1.6409e-05
5:139159855 A G 0.194130 8.4558e-06
5:139167726 C T 0.542072 1.0460e-07
5:139168949 A G 0.855723 -4.0125e-05
5:139173342 A C 0.064741 -1.9630e-05
5:139176682 C T 0.453614 7.7042e-07
5:139180279 G T 0.567305 -7.8587e-06
5:139186773 T C 1.314076 -6.4160e-06
5:139201257 A G 0.471693 1.3931e-05
5:139204787 T C 0.071291 7.9160e-06
5:139207494 A G 0.177310 7.9983e-06
5:139208055 A G 0.037415 -5.3251e-06
5:139208711 C G 0.157757 -4.3451e-06
5:139213195 G T 0.050969 -3.8754e-06
5:139223085 T G 0.309554 4.7391e-05
5:139223145 C T 0.143738 -6.9788e-06
5:139224735 G A 0.134208 -3.9105e-05
5:139224817 A C 0.051576 8.7924e-06
5:139231255 T C 0.089254 -1.1638e-05
5:139236962 T C 0.994927 -4.5893e-05
5:139238206 T C 0.034114 1.3653e-05
5:139238816 T C 0.093217 -1.8477e-05
5:139239155 T C 0.026405 1.1031e-05
5:139243162 G A 0.176842 -2.2395e-05
5:139246990 A G 0.200602 -1.9235e-05
5:139253738 A G 0.044909 -1.1522e-05
5:139256222 G A 0.365905 2.1801e-05
5:139258614 T C 0.126052 5.7982e-05
5:139263987 A G 0.083483 -1.4758e-05
5:139270321 G A 0.096421 -3.2050e-06
5:139270620 C T 0.323726 4.0056e-05
5:139273020 T C 0.036503 -1.3271e-05
5:139282409 T C 0.063569 -5.3427e-05
5:139290232 G T 0.269082 5.6967e-05
5:139294609 T C 0.108706 -8.6193e-06
5:139299728 A G 0.030962 9.3832e-06
5:139308245 A G 0.071596 3.6830e-05
5:139331537 A G 0.213273 3.9669e-05
5:139332808 A G 0.185814 5.0959e-06
5:139337506 T C 0.035516 -7.8610e-06
5:139342616 G A 0.110040 -2.7348e-05
5:139348915 G T 0.700332 3.4577e-05
5:139355739 T C 0.057824 -7.1945e-06
5:139360300 G A 0.552556 -2.3630e-05
5:139362140 T C 0.035165 -3.1879e-06
5:139387793 C A 0.102020 3.1434e-05
5:139389602 T G 0.035136 -1.1676e-05
5:139390467 A G 1.574667 2.5646e-06
5:139392069 G T 0.126211 1.7663e-05
5:139395099 C T 0.282332 1.5450e-05
5:139396036 T C 0.047227 1.0560e-05
5:139404852 T C 0.424466 -2.6057e-05
5:139408567 C T 0.178793 -6.8824e-06
5:139410510 C T 0.560687 -2.0253e-05
5:139411034 C T 0.235764 9.0437e-06
5:139416265 A C 1.202299 2.0815e-05
5:139419453 T C 0.041472 1.1255e-05
5:139419668 G A 0.099660 -3.1327e-05
5:139423952 C T 0.211339 -6.6917e-06
5:139425476 C T 0.503496 1.1373e-05
5:139432883 C T 1.882196 -5.9641e-06
5:139439462 A G 0.023542 -1.7146e-06
5:139454562 C T 0.188547 3.0787e-05
5:139462863 T G 0.138029 -5.7986e-06
5:139464362 T C 0.058788 -1.6647e-05
5:139477762 G A 0.043465 2.4741e-05
5:139489185 G A 0.328419 1.0472e-06
5:139491705 A G 0.034860 -1.6751e-05
5:139497901 A G 0.023227 1.4167e-05
5:139508113 G A 0.040021 7.8961e-06
5:139508705 A G 0.363870 4.9876e-06
5:139513379 G T 0.136136 -3.6775e-06
5:139514964 C T 0.423392 3.8401e-06
5:139515394 G A 0.340610 -9.7476e-06
5:139546818 C G 0.023779 4.2004e-06
5:139551187 A G 1.536204 -3.3250e-06
5:139560350 C T 0.040540 -1.5712e-05
5:139585184 C G 0.070665 2.9755e-05
5:139596739 G A 0.046243 2.0735e-05
5:139611280 A G 1.363091 -2.5281e-05
5:139611508 C T 0.419643 -2.5643e-05
5:139616773 A C 0.068078 -1.8750e-05
5:139663301 T A 0.413278 -2.1361e-05
5:139668946 G A 0.027213 -1.3461e-05
5:139682262 T G 0.035623 -2.5287e-05
5:139689365 A G 0.053761 2.6539e-05
5:139691269 C T 0.140366 4.9176e-06
5:139709025 C T 0.033270 3.2700e-05
5:139711279 C G 0.203117 2.8366e-05
5:139712736 A G 0.028080 9.1850e-06
5:139714564 T C 1.120638 1.6114e-06
5:139720400 C T 0.531257 -5.9899e-06
5:139721864 A G 0.032238 2.5963e-05
5:139730444 A G 1.391456 1.3303e-05
5:139740734 G A 0.070675 1.8207e-05
5:139744390 C T 1.956853 1.5381e-05
5:139745800 G C 0.028453 -3.4475e-05
5:139749028 A G 0.463572 -5.9596e-05
5:139790684 G A 0.024032 3.0497e-05
5:139810541 T G 0.056925 6.5375e-06
5:139820028 T G 1.400791 1.2307e-05
5:139853923 T C 0.158322 -1.1235e-05
5:139873598 T C 0.930270 6.4260e-05
5:139878023 T C 0.051102 -1.5143e-06
5:139889166 T C 0.089423 -1.1415e-05
5:139905844 A G 0.047048 7.0490e-06
5:139909533 A G 0.067004 -5.0232e-05
5:139920240 G C 0.067241 -1.6137e-05
5:139920311 A G 1.704821 1.6679e-05
5:139923921 T C 0.055968 -2.5367e-05
5:139938237 T C 0.030667 -1.6353e-05
5:139939961 A G 0.045857 -2.1715e-05
5:139940302 A G 0.031085 -1.4491e-05
5:139941228 G A 1.714140 1.7781e-05
5:139944826 C T 1.401892 1.0714e-05
5:139945716 C T 0.074135 4.4808e-07
5:139946269 A G 0.071785 3.5883e-05
5:139950138 T C 0.299716 2.6211e-06
5:139975466 G A 1.047217 -8.0421e-05
5:139976090 G T 0.096138 -1.7456e-05
5:139976467 A C 0.023321 3.0323e-06
5:139999813 G A 0.041280 -1.4923e-05
5:140004816 T C 0.576686 9.5780e-06
5:140010269 A G 0.050320 7.9282e-07
5:140016847 A G 0.462404 -3.8019e-05
5:140018897 A G 0.112624 -8.1756e-07
5:140019921 G A 0.568377 8.4382e-06
5:140024491 G A 0.854658 -1.7655e-05
5:140031537 A G 0.840276 -1.5670e-05
5:140038340 G A 0.020783 -1.3942e-05
5:140048209 C T 0.889035 -1.2482e-05
5:140048544 T C 0.449193 -5.0717e-05
5:140054485 T C 0.867892 -1.2079e-05
5:140056775 C A 0.296961 5.3804e-05
5:140057535 A G 0.157452 -2.8640e-05
5:140067778 C T 0.420166 2.9480e-05
5:140073745 C G 0.095872 -1.9421e-05
5:140075474 T C 0.185918 2.7935e-05
5:140109524 G A 0.314173 -2.4667e-05
5:140115303 A G 0.880761 -9.0624e-06
5:140116664 A G 0.901233 -7.6671e-06
5:140133413 A G 0.072135 -1.4611e-05
5:140137713 T G 0.929825 -3.6866e-06
5:140137867 A C 0.933003 -6.1917e-06
5:140145310 C T 0.026502 2.4122e-05
5:140157177 A G 0.053368 -1.4076e-05
5:140168291 C T 0.068234 -1.8173e-05
5:140181648 C T 0.257874 1.8183e-05
5:140184422 T C 0.058188 4.8500e-06
5:140188575 C G 1.064858 6.3973e-06
5:140201919 A G 0.067318 -1.6241e-05
5:140203432 T C 1.064183 8.2747e-06
5:140213796 A G 1.059532 7.7001e-06
5:140222450 T G 0.022507 5.0866e-06
5:140242897 G T 0.023143 -2.2216e-07
5:140253787 C T 0.209370 -5.9396e-06
5:140255119 G T 0.069367 6.1743e-06
5:140255792 A C 0.960732 7.7548e-06
5:140263290 G T 1.326193 -1.4065e-06
5:140269217 T C 1.720184 -1.2494e-04
5:140270024 C A 0.034088 -7.9320e-06
5:140304934 G A 0.115525 7.4178e-06
5:140307002 A G 0.047843 5.4823e-06
5:140307969 G C 1.037723 -4.8507e-06
5:140308681 T C 0.067490 -3.1150e-05
5:140316104 A G 0.050528 -3.5321e-05
5:140330755 G A 0.125695 -2.8488e-05
5:140331846 T C 1.044815 -9.6547e-07
5:140347053 T C 0.671961 4.2862e-06
5:140347398 T C 0.319532 -1.5868e-05
5:140349559 G A 0.046074 1.7994e-05
5:140349840 G A 0.237231 1.1957e-05
5:140350139 A G 0.119063 7.4009e-06
5:140354629 A G 0.130946 6.2784e-06
5:140356448 G T 0.095878 -2.3024e-05
5:140369318 T C 1.397331 6.1490e-06
5:140371570 G A 0.039463 2.2736e-05
5:140372222 A G 1.183581 -3.4772e-05
5:140383631 A C 0.103409 2.0727e-06
5:140387960 T C 0.046402 3.2026e-05
5:140390478 G A 0.066458 4.9931e-07
5:140405713 T C 0.026453 1.7747e-05
5:140412926 A C 0.055903 -2.8969e-05
5:140415913 C T 0.062680 -1.8860e-05
5:140432626 T C 0.022971 -1.0094e-05
5:140433038 T C 0.025967 1.4958e-05
5:140433211 T A 0.022685 1.0570e-06
5:140433389 G C 0.092779 1.7359e-05
5:140446012 T C 0.053537 -1.8109e-05
5:140464834 G A 0.285026 1.4479e-05
5:140466457 A C 0.078520 1.9226e-05
5:140476894 G A 0.166362 -1.6960e-05
5:140477867 G A 0.071437 1.0604e-05
5:140479105 C A 0.996313 -4.9580e-05
5:140480355 G A 0.152661 -2.4030e-05
5:140483582 A G 0.030926 -3.6692e-05
5:140502344 T C 0.359066 7.9126e-06
5:140502841 A G 0.147029 -2.8355e-05
5:140506000 C A 0.131719 -3.3100e-05
5:140518677 A G 0.121553 -3.7469e-05
5:140526067 T C 0.339737 5.5196e-06
5:140528013 T C 0.152680 -2.1559e-05
5:140530529 A G 0.460196 1.0130e-06
5:140530718 T G 0.040979 -7.7153e-06
5:140531099 A G 0.024324 2.8610e-05
5:140532409 A G 0.112419 -1.3284e-06
5:140547926 A G 0.044156 3.0531e-05
5:140552558 C T 0.339348 9.2755e-06
5:140552585 C G 0.032104 1.5848e-05
5:140552774 A G 0.227477 1.6695e-05
5:140553581 C G 1.158039 8.3780e-06
5:140557779 C T 0.336719 9.8235e-06
5:140558345 C G 0.344681 -7.5152e-07
5:140558580 T C 0.024435 4.1059e-06
5:140559849 A G 0.339737 9.1371e-06
5:140562739 A G 0.131190 -1.1824e-05
5:140565704 T C 0.049944 -7.1886e-06
5:140570107 G A 0.023993 3.5391e-06
5:140570199 G A 1.169195 1.7014e-05
5:140571379 C G 0.827007 2.1871e-05
5:140571405 G A 0.098972 -1.5074e-05
5:140572538 T C 0.032056 -3.5172e-05
5:140575100 A C 0.039823 2.6896e-05
5:140579358 G A 0.350637 1.7309e-05
5:140579367 A G 0.030803 1.6918e-05
5:140579834 A G 0.023110 3.5800e-06
5:140580493 A T 0.022299 -1.1826e-05
5:140581510 T G 0.445413 -4.5873e-07
5:140602119 G A 0.724056 1.9513e-05
5:140603528 G A 0.029209 3.1438e-06
5:140606696 A G 0.024941 2.3859e-05
5:140614830 A G 0.373640 6.4266e-06
5:140618265 C T 0.342629 -7.0899e-07
5:140621802 A G 0.112332 -1.2386e-07
5:140634295 C A 0.367567 1.0017e-06
5:140652207 T C 0.099511 -2.6017e-05
5:140655921 A G 0.108245 7.0125e-07
5:140659538 C T 0.785276 8.3321e-06
5:140668375 A C 0.420042 1.4723e-05
5:140672089 A G 1.725770 -1.9571e-06
5:140676273 A G 1.030021 -1.2470e-06
5:140679023 G A 0.145630 8.7052e-06
5:140682757 T C 0.410042 4.2872e-06
5:140682958 A C 0.102669 -9.0590e-06
5:140687641 A G 0.102831 -7.7332e-06
5:140691392 A G 0.090205 5.4918e-06
5:140699057 C G 0.072249 -2.1807e-05
5:140700489 G T 0.386889 4.0711e-06
5:140703622 A G 0.050031 1.0904e-05
5:140703949 C A 0.116736 1.8490e-05
5:140710461 C T 0.047253 -1.1622e-05
5:140710705 A G 1.953874 3.6283e-06
5:140710810 A G 0.089465 -1.2176e-05
5:140713497 G T 0.264801 -1.6810e-05
5:140719090 A G 0.354191 3.2090e-06
5:140719224 A G 0.026022 -8.3105e-06
5:140720954 C T 0.259874 -1.3731e-05
5:140723835 T C 0.251084 -2.7674e-05
5:140724060 C A 0.170763 -2.2289e-05
5:140730384 T G 0.054780 -1.3365e-05
5:140731022 G A 0.056234 -6.6463e-06
5:140733243 A G 0.069996 3.0926e-05
5:140735215 A G 0.168442 -1.9661e-05
5:140736689 A G 0.090666 -3.3488e-05
5:140739779 G C 0.180283 3.1568e-05
5:140739874 A G 0.256923 -2.0247e-05
5:140745333 T C 0.038310 3.7046e-06
5:140749326 A G 0.169231 -4.1648e-05
5:140750597 T C 0.068597 -2.0523e-05
5:140751128 G C 0.880051 5.7414e-07
5:140751389 T C 0.052001 -1.9586e-06
5:140754392 A C 0.038109 3.5422e-06
5:140763029 G A 0.870641 -1.6284e-06
5:140767902 A C 0.100523 -2.5313e-05
5:140768709 A G 0.052199 -2.4280e-06
5:140772427 G T 0.394270 8.8132e-06
5:140773738 T C 0.028641 -1.4973e-05
5:140773888 G C 0.048249 -3.5410e-05
5:140778256 A G 0.247166 6.9800e-06
5:140779354 C A 0.090172 -3.3229e-05
5:140779363 T C 0.030371 -4.8688e-05
5:140779475 T C 0.025671 -8.3569e-06
5:140783285 T C 0.021056 1.1337e-05
5:140784427 C T 0.158182 4.1731e-05
5:140789819 T C 0.089130 -3.5783e-05
5:140795128 C T 0.148204 4.1115e-06
5:140798639 C G 0.351533 2.9772e-05
5:140799812 A G 0.100673 -2.5492e-05
5:140802564 T C 0.043971 -3.5499e-05
5:140802677 A G 0.041436 2.5450e-06
5:140803241 A C 0.157835 4.2099e-05
5:140804856 C A 0.413797 1.9593e-05
5:140810773 A G 0.060622 -1.6627e-05
5:140815348 T C 0.875870 1.3119e-05
5:140817231 G A 0.424229 -5.2370e-06
5:140827225 C A 0.065163 3.6586e-05
5:140842053 A G 0.065231 -6.2192e-07
5:140853856 C T 0.419101 1.5778e-05
5:140856349 G A 0.030741 -1.6292e-05
5:140858245 T C 0.331100 1.5056e-05
5:140863853 T C 0.027489 3.1070e-05
5:140865264 G A 0.046980 -2.9491e-05
5:140871249 T G 0.140509 -3.7716e-05
5:140871425 G A 0.436437 2.1127e-05
5:140886471 T C 0.379181 2.2584e-05
5:140892643 C T 1.058652 3.7346e-05
5:140903792 A G 0.051878 1.0493e-05
5:140910261 G A 0.157854 1.0143e-05
5:140911350 C T 0.102711 -4.1066e-05
5:140921411 T C 0.427290 1.1155e-05
5:140929649 T C 0.022666 -2.8592e-05
5:140938633 C T 0.140369 9.1374e-06
5:140940596 C A 0.162090 4.2131e-06
5:140942650 A G 0.046740 2.8497e-05
5:140943432 T C 0.072664 -1.6987e-05
5:140950150 C T 0.021442 -7.2563e-06
5:140968515 C T 0.079542 5.8655e-06
5:140989410 C T 0.569334 -2.7666e-05
5:140997959 C T 0.059395 4.9191e-05
5:141019110 A C 0.796130 -1.7136e-05
5:141019830 G C 0.375142 2.1698e-05
5:141020100 A C 0.441578 -2.9172e-05
5:141020765 C T 0.273402 -1.2773e-05
5:141021294 G T 0.045292 -6.0951e-06
5:141023997 T C 0.041819 -7.4616e-06
5:141025162 T G 1.031660 -8.1598e-06
5:141025730 G T 0.051239 1.2112e-05
5:141026182 T G 0.035149 -2.7282e-06
5:141030415 C G 0.256135 -4.5029e-06
5:141031107 C T 0.210732 2.3446e-05
5:141033870 G T 0.179403 5.5219e-05
5:141039160 T G 0.308100 2.2447e-06
5:141044179 T C 0.171406 5.2446e-05
5:141044472 G A 0.291641 -5.6603e-05
5:141054240 C T 0.302521 5.5158e-05
5:141059158 G C 0.244914 -1.9990e-05
5:141059868 C T 0.832275 2.2834e-05
5:141062068 A G 0.072398 6.8322e-06
5:141063158 A C 0.081327 -1.4986e-06
5:141067208 A G 0.029518 1.5478e-05
5:141071080 A C 0.446691 -1.2583e-05
5:141071879 T C 0.285957 -1.1664e-05
5:141078400 A G 1.331850 6.0008e-06
5:141086688 C T 0.117580 3.6691e-06
5:141090914 A G 0.067994 2.3676e-05
5:141093594 T C 0.032465 1.9081e-05
5:141093702 G A 0.652492 5.0050e-05
5:141096829 C G 0.037457 3.5309e-05
5:141097725 G A 1.498270 4.3045e-06
5:141098087 A G 0.131771 1.1022e-05
5:141098864 G A 0.137626 -3.0497e-05
5:141101086 C T 0.542352 6.2310e-05
5:141101974 T C 0.957408 4.3371e-05
5:141112172 A G 0.383971 9.4619e-05
5:141116062 A G 1.528073 1.4581e-05
5:141117304 T C 0.092159 -7.6255e-06
5:141119973 A G 0.175891 -4.3347e-06
5:141128436 T C 0.385393 -4.6993e-06
5:141132304 T C 0.057818 -1.5028e-05
5:141134369 A C 0.109514 2.0322e-05
5:141136590 G T 0.217162 6.6211e-05
5:141137751 G A 1.877765 -8.3606e-06
5:141144087 A G 0.225724 -2.5796e-05
5:141147245 T C 0.368849 -9.2043e-06
5:141151265 A G 0.125273 1.3864e-05
5:141153632 T C 0.337611 -3.5189e-05
5:141154142 A G 0.040511 -2.3226e-05
5:141154733 C T 1.855541 1.7254e-05
5:141155858 T C 1.275369 3.3457e-05
5:141158686 A G 0.042884 1.9205e-05
5:141158724 T G 0.353532 -3.6395e-05
5:141160268 C T 0.071213 -3.3433e-05
5:141162261 A C 0.109414 -4.8109e-06
5:141165958 G A 0.330104 -5.5534e-06
5:141176894 C T 0.092470 2.1912e-05
5:141176937 A C 0.052793 3.5899e-06
5:141177102 T C 1.562310 4.2372e-05
5:141184976 C T 0.064822 -3.4337e-06
5:141185061 G A 1.880330 3.3734e-05
5:141190967 G T 0.578237 5.7652e-05
5:141195377 G A 0.051041 4.6977e-06
5:141199141 C T 1.962868 1.8392e-05
5:141200099 G T 0.666628 1.2229e-04
5:141206648 C T 0.592581 5.3253e-05
5:141209467 T C 1.706912 1.2474e-05
5:141212082 A C 0.559061 4.4740e-05
5:141215466 G A 1.165940 1.3841e-05
5:141216624 T C 0.087001 -2.6294e-05
5:141216690 C G 0.485920 -1.2666e-06
5:141217663 G C 0.033796 4.1098e-06
5:141223529 G A 0.033529 3.4244e-06
5:141224539 T C 0.250519 6.8894e-06
5:141225446 A C 0.037600 -1.5437e-05
5:141226970 G A 0.459499 1.6679e-05
5:141227042 C T 1.833463 8.1287e-06
5:141227079 C T 0.494252 3.1418e-05
5:141228889 T C 0.149457 9.1866e-06
5:141237444 C G 0.026778 3.7332e-06
5:141239300 T C 0.147627 -7.1930e-06
5:141239591 A G 0.363081 5.0293e-06
5:141239662 A G 0.126009 -1.6049e-05
5:141241883 T G 0.454915 -1.9564e-05
5:141243646 G A 0.652713 -8.0818e-06
5:141243762 T C 0.024181 -1.0747e-06
5:141244356 T C 0.127288 -7.9780e-06
5:141246635 C T 0.105298 3.2070e-06
5:141246814 G C 1.684598 -1.5653e-05
5:141251540 C T 1.956214 -3.1429e-05
5:141259033 T C 0.042079 -1.5280e-05
5:141260085 T C 1.156728 -1.2786e-05
5:141260997 A G 0.113341 7.4121e-06
5:141264461 C T 1.038525 -5.5730e-06
5:141269085 G A 0.080539 8.2402e-06
5:141277172 C T 0.992255 -1.4702e-06
5:141281225 G A 0.149821 -3.0465e-06
5:141284815 G A 0.713157 -3.0935e-05
5:141290089 T C 0.059087 -1.0898e-05
5:141293587 G A 0.200336 -1.9020e-06
5:141300369 G A 0.112075 -1.1324e-05
5:141301059 C A 0.052975 -1.3752e-05
5:141301735 C G 0.019362 -1.7332e-06
5:141302336 C T 1.029157 -2.2862e-05
5:141302854 T C 0.182630 2.2628e-05
5:141307833 C T 0.176735 1.0823e-05
5:141309824 A G 0.679679 -2.7306e-06
5:141311660 G A 0.079081 6.9900e-06
5:141321638 A C 0.178592 1.1476e-05
5:141325249 C T 1.961771 -2.9365e-05
5:141325877 G A 0.191922 -1.5264e-06
5:141332978 G C 0.034750 -5.8303e-06
5:141334054 G A 1.101779 -1.4777e-05
5:141334921 T C 0.215257 -4.1804e-06
5:141335284 A G 1.058418 -1.2264e-05
5:141335498 T C 0.599890 -2.2101e-05
5:141335594 G A 0.037775 -1.6214e-05
5:141336264 T G 1.020372 -3.4251e-05
5:141337126 T C 0.975731 -2.8597e-05
5:141337177 C G 0.026070 1.5655e-05
5:141338566 G C 0.100715 -1.9499e-05
5:141338888 C T 1.683315 -5.9376e-05
5:141338980 G T 0.805543 -1.6560e-05
5:141339174 C T 0.207872 1.7068e-05
5:141339763 C A 0.527197 -2.7590e-05
5:141339996 A G 0.021267 -1.5113e-05
5:141344794 T G 1.675661 -4.2665e-05
5:141349196 G A 1.304040 -3.4394e-05
5:141349846 T A 0.040703 9.0438e-06
5:141366020 A G 1.958434 -4.7357e-05
5:141367202 T G 1.492301 -3.0522e-05
5:141367235 A G 0.058366 1.9718e-05
5:141367807 C G 1.502158 -1.4133e-05
5:141367847 T C 0.043144 9.9286e-06
5:141369422 A G 1.676076 -3.7873e-05
5:141372325 G A 0.180805 -1.3099e-05
5:141374794 C T 1.125049 -2.4231e-05
5:141382346 A G 0.105957 -2.4336e-05
5:141382428 C T 0.173074 1.7652e-05
5:141391024 C T 0.945344 3.9291e-05
5:141391441 T C 0.058710 -5.4106e-06
5:141391787 A C 0.168267 -2.2913e-05
5:141393397 C A 0.038804 -8.3815e-06
5:141395140 G A 0.294133 -1.6762e-05
5:141395998 G T 0.428060 -3.4794e-05
5:141401913 C T 0.605278 5.0275e-05
5:141405507 C A 1.797655 6.1091e-06
5:141410926 G T 0.255089 -1.8766e-05
5:141411104 T G 0.032351 1.0171e-05
5:141412815 T C 0.170782 -2.7592e-05
5:141414351 C T 0.441747 -3.6539e-06
5:141416477 C G 1.948346 7.3225e-06
5:141420013 C T 0.273785 -6.8526e-06
5:141428976 A G 0.038684 -2.7646e-05
5:141437957 G A 1.151272 4.9603e-05
5:141439441 G A 0.432915 4.9618e-06
5:141440386 A C 0.045247 -3.4486e-05
5:141445980 A G 0.431584 -4.3511e-06
5:141453720 C G 0.411934 -8.0566e-06
5:141460489 A G 0.056338 -1.0086e-05
5:141464063 T C 0.282945 -6.2074e-05
5:141467856 A C 1.007436 2.6705e-05
5:141469000 T C 1.416832 3.0459e-05
5:141469116 C T 0.079007 -1.4910e-05
5:141474886 G C 0.086330 4.7701e-05
5:141476124 G A 0.048178 8.1149e-06
5:141479065 C A 1.564199 1.1480e-04
5:141485220 A G 0.021887 -6.3574e-07
5:141487979 C T 0.776671 1.1306e-05
5:141491142 C T 0.051894 -3.6662e-05
5:141491271 C A 0.108187 8.2339e-06
5:141498674 G T 0.030267 -3.5274e-06
5:141500881 T G 0.033870 -5.6025e-05
5:141501627 G A 0.070759 -4.9746e-05
5:141503730 A G 0.031215 -6.6843e-06
5:141514443 C T 0.743489 1.8020e-05
5:141526057 A C 1.232820 8.1924e-05
5:141526554 G T 0.058029 2.1192e-05
5:141532226 T C 0.079104 -3.3281e-05
5:141533845 G A 0.125607 6.3421e-05
5:141536537 T C 0.036421 1.8196e-05
5:141538333 T C 0.192714 -9.1737e-07
5:141547966 T G 0.267846 4.5237e-05
5:141550859 C T 0.841704 2.6335e-06
5:141564716 G A 0.834749 1.3347e-05
5:141569343 A G 0.079799 -6.5605e-06
5:141569656 G A 0.195392 -1.2764e-05
5:141570148 C T 0.031783 -1.1647e-05
5:141571965 C T 1.795295 -3.3514e-05
5:141575232 G A 1.959116 -4.2385e-05
5:141577860 G T 0.047142 -6.8621e-06
5:141580020 A G 1.796253 -4.6608e-05
5:141581189 G C 0.282832 -4.1053e-05
5:141582204 G A 0.136711 3.3108e-05
5:141583797 G A 0.129268 -2.6191e-05
5:141586607 A C 0.927793 -2.9935e-05
5:141596996 T C 0.169987 -3.3835e-05
5:141600807 G A 0.050281 2.9257e-05
5:141605252 C T 0.175482 -7.0553e-06
5:141606623 A G 0.090572 7.0483e-07
5:141611957 T C 0.133832 4.5942e-05
5:141615901 T C 0.035590 -1.5997e-06
5:141620713 T C 0.054040 -1.3203e-06
5:141620930 C T 0.101331 -1.8256e-05
5:141622938 G T 1.035811 3.5239e-05
5:141623022 G A 0.078134 -3.5098e-05
5:141632821 T C 1.696311 1.8848e-05
5:141633461 T G 0.647828 -1.1816e-05
5:141633652 T C 0.034490 5.6833e-05
5:141633818 T G 0.200579 -1.8672e-07
5:141637058 G T 1.034951 3.8056e-05
5:141637254 A G 0.061022 -1.0151e-05
5:141642966 T C 0.748549 1.3654e-05
5:141644015 G A 0.031455 -2.9166e-05
5:141650336 G A 0.042676 -2.4899e-05
5:141650534 T C 0.097498 -4.8611e-05
5:141652091 A G 1.044945 5.4202e-06
5:141657010 A G 0.966805 -4.7819e-06
5:141657294 A G 0.246563 7.2424e-06
5:141676441 G A 0.974433 2.2609e-05
5:141681788 A G 1.067244 -5.4283e-06
5:141683174 G A 0.104639 -6.7792e-06
5:141683476 T C 0.087858 2.0938e-05
5:141690843 A G 0.048879 1.2896e-05
5:141695539 A G 0.042394 2.1388e-05
5:141698442 T G 0.080117 2.8623e-05
5:141701224 T G 0.128320 1.1919e-05
5:141706467 G T 1.540028 -2.6992e-05
5:141720261 A G 0.700735 9.3670e-06
5:141720546 G A 0.706188 -2.5927e-05
5:141721719 T C 0.102123 5.2512e-06
5:141721894 T C 0.087355 9.9561e-06
5:141726482 A G 0.060736 2.2022e-05
5:141738334 T C 0.033357 9.0925e-08
5:141738370 G A 0.051261 -2.9765e-07
5:141740604 T C 0.020368 2.3333e-05
5:141740620 C G 1.536279 -1.6159e-07
5:141751786 T C 0.491541 -1.8503e-05
5:141762436 C T 1.125130 -1.8078e-05
5:141764902 A C 0.993054 -2.5864e-05
5:141779930 A G 0.033461 1.0719e-05
5:141784396 A G 0.033685 -2.7479e-05
5:141788679 A G 0.026187 7.3578e-06
5:141788823 C T 0.058980 -3.1232e-05
5:141791737 C T 0.526002 1.3367e-05
5:141791827 A G 0.257589 8.9680e-06
5:141798931 A G 0.039132 1.5119e-05
5:141801216 G A 0.874377 2.8437e-05
5:141802110 T C 0.041819 -2.4912e-05
5:141804052 T C 0.077471 5.9554e-06
5:141811345 A G 1.176294 -5.4558e-06
5:141816555 T C 0.753178 -2.4875e-05
5:141818287 G A 0.083716 -3.0586e-05
5:141834921 A G 0.608602 -2.1060e-05
5:141836811 A G 0.068140 3.2186e-05
5:141839138 G C 0.123533 2.6774e-05
5:141840145 A G 0.816218 -2.0822e-05
5:141843001 A C 0.048337 -5.3617e-06
5:141844088 G T 0.195886 -1.5750e-05
5:141850026 T C 0.120203 2.7464e-05
5:141850589 C T 0.331740 -1.0181e-05
5:141851946 G C 0.060655 1.6176e-05
5:141852764 A C 0.362779 -1.1510e-05
5:141853072 T C 0.914696 -4.0106e-05
5:141856283 T C 0.086472 -1.0281e-04
5:141856365 T C 0.296506 -1.7686e-05
5:141862148 G T 0.716334 2.8205e-05
5:141862272 G T 1.911483 -3.2875e-05
5:141863604 G T 0.177008 -5.2775e-05
5:141865513 C T 1.023243 -4.6337e-06
5:141865610 T C 0.064358 -1.3454e-06
5:141868481 A G 0.190215 -7.1360e-05
5:141869501 A G 0.846359 7.1623e-06
5:141871241 T C 0.041105 7.3698e-06
5:141873605 T C 0.885231 -1.9779e-07
5:141874366 C T 0.142476 1.8048e-05
5:141878988 G T 0.026473 2.1619e-05
5:141885751 A G 0.089533 9.5942e-05
5:141887113 A G 0.034945 9.3531e-06
5:141890643 G A 0.085235 3.8698e-06
5:141891647 G A 0.256287 -3.0425e-05
5:141892076 T C 0.050307 3.5516e-05
5:141892752 C T 0.687063 -1.7218e-05
5:141901534 G A 0.213387 4.6380e-05
5:141903745 G A 0.057785 8.0579e-05
5:141912528 A C 0.402619 -2.3806e-05
5:141913838 A G 0.433928 -1.4922e-07
5:141918943 G A 0.294620 -1.1354e-05
5:141926839 G A 0.386857 -4.2135e-06
5:141928426 A G 0.028304 -1.1298e-05
5:141928684 C A 0.186440 2.2974e-05
5:141930745 A C 0.022932 -5.3580e-06
5:141931217 G A 0.037012 7.3811e-07
5:141931742 T C 0.156322 2.3569e-05
5:141933424 G A 0.039933 -2.9650e-05
5:141935793 T C 0.475819 -3.0124e-06
5:141945329 C T 1.497562 1.3515e-05
5:141951001 C T 0.088952 -2.1187e-05
5:141956878 C T 0.052965 1.9966e-05
5:141962502 T G 0.419091 1.8839e-05
5:141964516 T C 1.577445 -4.0648e-05
5:141965243 C T 0.196717 -7.3373e-06
5:141966441 C T 0.145984 -8.9228e-06
5:141967173 C T 0.084258 -3.3163e-05
5:141970843 C T 0.026123 3.3677e-05
5:141971281 G A 1.050340 -3.8180e-05
5:141972713 C T 0.636851 -3.4532e-05
5:141976945 A G 0.870466 2.2084e-05
5:141978607 G A 1.969382 4.5314e-05
5:141978634 C T 0.693643 8.9040e-05
5:141979509 C T 0.095570 -2.4494e-06
5:141983893 G A 0.115840 -8.4197e-05
5:141983936 G T 0.135413 1.4499e-05
5:141985379 C T 1.707282 2.7850e-06
5:141985505 A G 0.524289 4.9120e-05
5:141986796 A G 0.082798 1.4750e-05
5:141987884 T C 0.023685 6.1028e-06
5:141990641 C T 0.143641 -2.1689e-05
5:141998380 T A 1.645467 1.1181e-05
5:141998966 A G 0.280404 -1.1557e-05
5:141999140 A G 0.064631 2.1757e-06
5:141999683 T C 0.719924 1.1786e-05
5:142000535 C T 0.577867 -2.4421e-06
5:142001153 T C 0.112250 -6.4290e-06
5:142008525 C T 1.136604 -3.3966e-05
5:142010380 A G 1.530348 3.5803e-05
5:142017860 T C 0.772542 4.9744e-06
5:142019657 A G 0.363669 9.1748e-06
5:142020508 G T 0.971586 2.5022e-05
5:142021586 C T 0.109861 -2.2345e-05
5:142021910 T C 0.025765 3.4321e-05
5:142022301 C A 0.253496 -1.5412e-05
5:142024256 C T 1.181211 -3.5983e-05
5:142025022 G A 0.563014 -2.8400e-05
5:142026501 C A 0.052235 -1.3544e-05
5:142029354 A G 0.043267 2.8213e-05
5:142031352 A C 0.038035 3.0066e-05
5:142032350 A G 0.055452 1.1395e-05
5:142033695 G T 0.955516 -1.5436e-05
5:142036111 A T 0.081055 -2.2594e-05
5:142041813 C G 0.404135 -7.4303e-05
5:142043214 C T 0.046496 -2.5418e-05
5:142044010 T C 0.094833 9.2679e-06
5:142051017 C A 0.069591 1.4907e-05
5:142051095 C T 0.572823 -4.3517e-05
5:142053475 T C 0.124020 -1.5525e-05
5:142055973 C G 0.893956 -2.0163e-05
5:142057337 C T 0.104548 -1.5545e-05
5:142066399 A G 0.027949 -1.9419e-05
5:142073843 T C 0.121050 -2.1721e-05
5:142073939 G A 0.691546 1.4331e-05
5:142074634 T G 0.076498 9.1541e-06
5:142075673 C A 0.182412 -5.5308e-05
5:142080602 G A 0.159308 -2.9504e-05
5:142080756 C T 0.030417 -1.4302e-05
5:142081528 T G 0.089377 -1.0761e-05
5:142085997 T C 0.177582 -4.4597e-05
5:142099339 A G 0.044773 -7.0546e-06
5:142100340 C G 0.071817 -1.4584e-05
5:142107170 C G 0.035347 2.1534e-06
5:142113239 G A 0.028541 1.1749e-06
5:142121774 A G 0.109667 -1.3829e-05
5:142122028 T C 0.038567 -6.6111e-06
5:142122418 G A 0.163947 -2.4334e-05
5:142133942 C T 0.092071 7.1287e-06
5:142136232 T G 0.077617 -7.3167e-07
5:142142755 T C 0.033857 -2.0530e-05
5:142148334 G T 0.052147 1.2133e-05
5:142154519 C G 0.028790 -8.3056e-06
5:142155220 T C 0.063521 9.0981e-06
5:142157211 T C 0.057006 -3.6077e-05
5:142158599 C T 0.146043 -1.7793e-05
5:142162385 C A 0.294455 1.6427e-05
5:142162633 A G 0.503824 -3.8559e-05
5:142165576 T C 0.125357 -2.3895e-05
5:142167976 C A 0.150798 -4.6519e-06
5:142170174 C T 0.167222 -7.5672e-05
5:142175192 T C 0.022072 -1.2771e-05
5:142176206 G A 0.172499 -2.8432e-05
5:142180324 C T 0.088988 2.3435e-05
5:142191820 C A 0.127087 -2.1735e-05
5:142205359 A G 0.669403 -1.0626e-06
5:142210897 C T 0.302748 -3.2103e-05
5:142214918 A G 0.075754 -2.2747e-06
5:142221208 G A 0.148484 -3.3840e-05
5:142223538 C T 0.046211 1.6936e-05
5:142230251 C T 0.127827 -5.1695e-05
5:142233503 T G 0.080818 -2.0947e-06
5:142234430 C T 0.034727 -2.8410e-05
5:142237486 C T 0.118216 -1.8687e-05
5:142239514 T C 0.073995 -9.7973e-06
5:142240417 C A 0.058853 -3.8944e-06
5:142245452 G A 0.053829 -5.5383e-06
5:142246048 G A 0.152301 -2.8048e-05
5:142246141 T C 0.214225 2.8691e-06
5:142248702 A G 0.061288 -1.8926e-05
5:142252257 T C 0.642846 -3.7627e-05
5:142257727 T C 0.022195 -2.1938e-06
5:142268828 T G 0.417095 -4.2161e-05
5:142270301 A G 0.501535 -3.2876e-05
5:142279870 G C 0.512568 -3.8228e-05
5:142282568 C A 1.966088 -1.6507e-05
5:142286219 G C 0.075206 3.4160e-05
5:142287616 G A 0.061963 7.2995e-06
5:142289541 T C 0.588095 -4.6321e-05
5:142298541 A G 0.082363 -7.6230e-06
5:142317931 T C 0.066277 -7.5239e-06
5:142318777 C G 0.409717 -2.8656e-05
5:142328398 A G 0.085365 -7.9950e-06
5:142337784 A G 0.064855 -9.5145e-06
5:142342259 A G 0.566371 -5.0700e-05
5:142354366 C T 0.041053 -1.8780e-05
5:142371962 A G 0.055880 2.1864e-06
5:142379088 G A 0.033591 -1.7084e-05
5:142381188 C A 0.044549 -9.9704e-06
5:142385012 C A 0.042754 -1.4733e-05
5:142385671 A G 0.049921 -3.1828e-05
5:142387244 G A 1.505804 3.4465e-05
5:142388610 T C 0.071626 -6.7243e-07
5:142388643 A C 0.058772 7.6156e-06
5:142388874 T C 0.037012 4.0216e-06
5:142393562 A G 1.607771 3.6206e-05
5:142400947 G A 0.375289 -3.2354e-05
5:142407502 T C 0.022036 1.8404e-05
5:142409562 T G 0.088598 2.0568e-07
5:142410231 G A 0.035623 -2.6299e-06
5:142413277 A G 0.610085 -1.7265e-05
5:142414067 A G 0.027090 6.7091e-06
5:142415816 C A 0.085089 1.5179e-05
5:142415989 T C 0.040794 -2.0442e-05
5:142421967 T C 0.156433 -4.5297e-05
5:142436840 C T 0.033013 5.8891e-06
5:142437071 G A 0.057548 -5.9981e-06
5:142437930 G C 0.059616 -9.5150e-06
5:142438769 T C 1.972105 -7.3785e-06
5:142441794 C T 1.450540 2.7697e-05
5:142447368 A C 0.061057 -2.0801e-05
5:142447863 C A 0.020329 -1.8229e-05
5:142448947 C T 0.030972 9.2547e-06
5:142448979 A G 0.053699 -3.9367e-05
5:142459471 G A 1.448274 2.3218e-05
5:142467638 C T 0.080769 4.3447e-05
5:142478001 A G 0.031306 2.9822e-06
5:142478589 G A 0.068769 -4.5785e-06
5:142481959 T G 0.096550 -4.0766e-06
5:142482032 A C 0.082463 -1.6324e-05
5:142484447 T C 1.834813 1.6980e-05
5:142492647 T C 0.181614 -3.7573e-05
5:142493745 G A 0.082762 -3.7856e-05
5:142494165 G A 0.933977 -3.6600e-05
5:142500753 A G 0.068708 6.1264e-07
5:142505844 A G 0.272033 -2.6666e-05
5:142508318 A G 0.230856 -2.8007e-06
5:142513109 T A 0.059094 4.1292e-05
5:142514974 T C 0.042498 -7.8906e-06
5:142516897 T C 0.942961 -2.0558e-05
5:142518317 C T 1.191669 -2.7482e-05
5:142521689 T C 0.051463 -4.0120e-05
5:142522463 G A 0.070938 3.0197e-05
5:142524863 T C 0.072930 1.3730e-05
5:142529381 A T 1.473738 -3.2594e-05
5:142531964 G A 0.083538 1.0040e-05
5:142532729 C T 1.199761 -1.8374e-05
5:142535913 A G 0.247676 -1.4035e-05
5:142536439 G C 0.039372 9.5515e-06
5:142538467 A G 0.494729 6.2208e-06
5:142541417 T C 1.621235 -2.7245e-05
5:142543785 C T 0.249890 -2.1639e-05
5:142547433 T C 0.066695 4.0033e-05
5:142552526 C T 0.149844 5.2166e-06
5:142553825 C T 0.023854 -9.6361e-06
5:142555241 C T 0.034328 4.4959e-05
5:142564823 C A 0.344473 2.7321e-05
5:142567422 C G 0.077867 5.8902e-05
5:142570036 A G 0.040816 -1.2420e-05
5:142577434 A G 0.128661 -2.0580e-05
5:142579766 C T 0.311190 -1.6365e-06
5:142590233 G A 0.517579 -6.1657e-06
5:142592978 C A 0.558227 -1.6469e-05
5:142599442 A C 0.476367 4.4599e-05
5:142601533 T G 0.046221 -3.3826e-05
5:142607382 T G 0.073395 6.1183e-05
5:142608083 A C 0.042689 3.3318e-05
5:142610530 C T 0.023708 5.2832e-06
5:142616167 T C 1.429955 2.5231e-06
5:142620526 C T 0.861689 1.4444e-04
5:142620736 T C 0.358745 -4.0340e-05
5:142626184 C T 0.777508 2.3633e-05
5:142634730 T C 0.093515 5.1119e-05
5:142634773 T G 0.330776 -4.2081e-05
5:142637606 A G 0.100517 -8.1848e-06
5:142651518 C T 1.912265 1.8460e-05
5:142656632 A G 0.094609 1.0931e-05
5:142656813 G A 1.082908 7.9699e-06
5:142657212 G A 0.484699 3.2402e-04
5:142661490 G A 0.338978 -5.6014e-05
5:142679423 C A 0.062765 -2.5511e-05
5:142682837 G A 0.021150 1.4972e-06
5:142688323 C T 0.658896 -6.0018e-05
5:142692533 A G 0.260714 7.0627e-06
5:142693456 C T 0.033834 7.0397e-06
5:142720593 G A 0.049551 -3.5493e-05
5:142750533 G T 0.325904 -1.8049e-05
5:142767740 A C 0.103143 -6.0261e-05
5:142775420 T C 0.041206 7.5238e-06
5:142780339 T C 0.058749 1.8780e-05
5:142791677 C T 1.115775 -1.5967e-05
5:142792484 T G 0.698541 -5.4399e-05
5:142792650 G A 0.819574 1.3179e-05
5:142797271 G A 0.055818 -8.6533e-06
5:142801934 T C 0.384101 -1.2765e-05
5:142820814 G A 0.037275 -4.6579e-05
5:142823129 C T 0.088994 -9.9757e-06
5:142826817 G T 0.060009 1.5738e-05
5:142829499 C T 0.317260 1.6594e-05
5:142832168 T C 0.048019 4.4516e-05
5:142835620 T C 0.486760 -7.4188e-05
5:142843314 G C 0.578403 9.4307e-06
5:142849104 G T 0.838364 5.4469e-05
5:142853821 C T 0.075543 4.8580e-06
5:142871503 A G 0.520507 6.2896e-05
5:142873924 G T 0.039839 2.3298e-05
5:142873977 G T 0.377003 2.9916e-05
5:142876477 A G 0.086991 -1.1884e-05
5:142895518 G A 0.552112 4.9876e-05
5:142905423 A G 0.176566 -2.9625e-05
5:142915152 C T 0.029521 1.0012e-06
5:142926837 A G 0.390509 -2.3698e-05
5:142942400 A C 0.186934 -3.6904e-06
5:142946352 C G 0.024951 -2.1313e-05
5:142948605 T C 0.165923 1.7913e-04
5:142949603 G C 0.107015 -2.6897e-05
5:142951094 A G 1.318393 6.5596e-06
5:142965668 C A 0.190511 1.3386e-05
5:142975328 T C 0.537152 -1.1208e-05
5:142979183 A G 0.612705 -4.7270e-06
5:142982559 A G 0.035824 3.7588e-06
5:142984844 C A 0.106989 -3.0788e-05
5:143002577 T C 0.840409 -2.1040e-05
5:143003605 C T 0.165177 7.3482e-06
5:143003648 C T 0.352123 -9.8801e-06
5:143006537 C T 0.439384 -1.7675e-05
5:143008263 T G 1.157192 -4.5310e-07
5:143009712 G T 0.208931 6.2341e-07
5:143010337 T C 0.063505 2.1790e-05
5:143014113 T C 0.874870 8.4636e-06
5:143016815 C G 0.789249 -1.1324e-05
5:143017220 C T 0.987890 -5.6071e-05
5:143019997 T C 1.484404 -1.3202e-04
5:143020064 C T 0.070159 -7.6582e-06
5:143022535 A G 0.072969 4.9725e-06
5:143025031 T C 0.072207 -4.2474e-06
5:143025805 C T 0.980408 -9.4578e-05
5:143028341 G T 0.553767 1.6511e-05
5:143030981 G A 0.610787 -1.2216e-04
5:143034513 A G 0.904748 -8.7392e-05
5:143036860 C A 0.603266 7.3340e-05
5:143039972 A G 0.450735 2.5497e-05
5:143040805 C A 0.081155 9.0116e-06
5:143042579 A C 0.055091 -1.5925e-05
5:143047146 G A 0.166784 1.0378e-05
5:143049624 T C 0.537924 4.3938e-05
5:143055503 T C 0.121222 -2.2708e-05
5:143059076 C T 0.917676 3.0083e-05
5:143071972 T C 0.378454 1.2016e-04
5:143075367 G A 0.022464 -4.7450e-06
5:143075597 G A 0.375299 -1.2294e-05
5:143078627 G T 0.495563 3.1802e-05
5:143082133 G A 0.032809 -2.8074e-05
5:143110450 C T 0.354542 4.6105e-05
5:143112659 A G 0.364435 5.7248e-05
5:143124646 C T 0.043906 2.2913e-05
5:143127912 T C 1.222878 2.9559e-05
5:143130709 G T 0.449930 -2.7019e-05
5:143138792 G A 0.380528 2.6250e-05
5:143141415 T C 0.047889 1.3162e-05
5:143152541 T C 0.901548 5.4562e-06
5:143157858 A G 0.253405 2.1282e-05
5:143163191 A C 0.277116 -2.8707e-07
5:143172280 A G 0.252337 1.4931e-05
5:143174266 A G 0.059639 4.2432e-05
5:143174304 A G 0.043221 -1.5000e-05
5:143181132 A G 0.021669 -1.8534e-05
5:143192064 T G 0.037395 -3.1521e-05
5:143200053 T C 0.438206 4.7078e-05
5:143209082 T C 0.249015 2.7766e-05
5:143222556 G T 1.144851 2.2175e-05
5:143224078 T C 0.335170 3.6311e-05
5:143229285 G A 0.065072 -9.8882e-06
5:143240418 T C 0.080961 4.5076e-06
5:143244381 C T 0.070873 -3.1202e-05
5:143244826 C T 0.077718 -2.1118e-05
5:143254918 T C 0.029014 -1.6705e-06
5:143263455 T C 0.081568 5.4510e-06
5:143265081 T G 0.030926 -3.0544e-05
5:143270815 T C 0.776905 5.8338e-05
5:143285513 T G 0.124127 -6.5949e-06
5:143287833 T G 0.252675 2.5026e-05
5:143319706 A G 0.122082 -1.1097e-05
5:143320221 T C 0.063589 8.2859e-06
5:143331021 G A 0.089056 5.9463e-07
5:143331810 G C 0.258660 3.4047e-05
5:143333043 C T 0.219866 3.5664e-05
5:143336042 G A 0.223624 3.9563e-05
5:143348610 A G 0.026811 1.5290e-05
5:143354116 G A 0.076378 3.5090e-06
5:143356610 A G 0.026414 -1.4759e-06
5:143357209 T G 1.063524 -2.0341e-06
5:143368437 C T 0.117651 -5.3247e-06
5:143368861 A G 0.220125 -3.8748e-06
5:143376060 T G 0.067724 -2.5426e-06
5:143380308 G A 1.931851 -1.2290e-05
5:143381785 T G 1.007678 5.3994e-06
5:143384166 G A 0.735985 1.1585e-05
5:143390448 G T 0.110722 2.4795e-05
5:143390877 G A 0.352321 3.6908e-06
5:143399642 G A 0.062375 1.5914e-05
5:143405791 A G 0.041423 5.5095e-06
5:143411346 T G 0.024701 -3.0664e-06
5:143413650 A G 1.860517 4.2557e-06
5:143413700 G A 0.024717 -3.9913e-06
5:143416779 T C 0.096729 -2.0599e-05
5:143421682 G A 0.024558 -1.0378e-05
5:143441498 C T 0.342513 -1.3298e-05
5:143442509 C T 0.316549 -8.4931e-05
5:143442655 T C 0.037239 -4.6975e-05
5:143447952 A C 0.637539 -2.1499e-05
5:143462175 G A 0.057737 -9.8310e-06
5:143464686 T C 0.067614 2.0302e-05
5:143468075 G A 0.208564 -1.7459e-05
5:143471374 G A 0.357369 -1.5615e-05
5:143482349 A G 0.135546 -8.4560e-06
5:143483165 G A 0.522065 -5.7427e-06
5:143484964 A G 0.036415 -5.8574e-06
5:143497289 G T 0.052261 9.9004e-06
5:143501423 A G 0.025973 2.1212e-05
5:143502059 G A 0.066182 8.3963e-06
5:143504102 G A 1.421172 4.1863e-05
5:143518968 T C 0.020368 -9.8367e-06
5:143519490 C T 0.107856 2.3205e-05
5:143523910 A G 0.101283 2.7702e-05
5:143524766 A G 0.732440 -3.2129e-05
5:143529812 T C 0.323291 -5.9002e-06
5:143532979 G A 0.056903 -4.2289e-05
5:143539969 T C 0.023204 -1.1458e-05
5:143545052 A G 0.055046 3.0529e-06
5:143548848 T C 0.407715 -3.9777e-05
5:143560483 A G 0.026048 4.0745e-06
5:143585641 A G 0.051099 1.0478e-05
5:143589949 G A 0.181192 -3.7078e-05
5:143596128 T C 0.045425 -1.8777e-05
5:143603090 A G 0.168400 -1.2118e-06
5:143631282 A G 0.062648 -1.2732e-05
5:143638987 A G 0.071476 1.4476e-05
5:143639130 A G 0.556555 -9.6702e-06
5:143671874 C T 0.083311 1.1013e-05
5:143672895 A G 1.169309 -3.1647e-05
5:143686193 A G 0.098796 1.6265e-05
5:143686886 T C 0.036097 2.5777e-05
5:143694251 G A 0.126259 1.8399e-05
5:143702845 A C 0.108586 -2.4572e-05
5:143737745 T C 0.029092 8.1261e-06
5:143742030 A G 0.036032 -2.7027e-05
5:143747866 T C 0.552677 -9.1461e-06
5:143752099 C T 0.227704 -4.2877e-08
5:143755933 A G 0.077338 -4.5508e-06
5:143785829 G A 0.053598 2.4064e-05
5:143805152 T C 0.139207 1.6609e-05
5:143809679 A G 0.081658 -1.9952e-05
5:143817061 A G 0.054309 -2.2230e-06
5:143838594 T C 0.274243 1.1020e-06
5:143855082 A G 0.809210 8.7959e-07
5:143856950 A G 0.105603 -3.4359e-06
5:143898482 G A 0.095992 2.3975e-05
5:143917073 A C 0.048937 -6.5907e-06
5:143919043 C T 0.071658 -1.1477e-05
5:143920644 T C 0.457820 -1.2614e-05
5:143927244 G T 0.150042 1.1895e-05
5:143927335 C T 1.068451 -4.9077e-06
5:143958105 A G 0.054945 1.5617e-05
5:143959370 C A 1.576144 -1.1431e-05
5:143963420 G T 0.071246 -7.7616e-06
5:143963849 A C 0.062209 5.2505e-05
5:143982465 T G 0.083229 -1.5143e-05
5:143984626 T C 0.051433 -1.9681e-05
5:144009811 C A 1.004622 1.7155e-06
5:144030993 T C 0.071424 -4.9217e-06
5:144049532 A G 0.062466 -2.7708e-06
5:144077529 G A 0.077614 4.4371e-05
5:144081979 T G 1.346226 -9.6194e-06
5:144087103 A G 0.048918 -1.2466e-05
5:144098634 G A 0.879184 2.7537e-06
5:144098748 C T 0.052767 3.6761e-06
5:144100737 G A 0.171526 5.9220e-06
5:144103375 G A 0.638973 1.4469e-05
5:144116493 T C 0.041637 -9.2168e-06
5:144139542 T G 0.065767 -6.2869e-06
5:144156904 C T 0.230006 1.9234e-06
5:144163741 A G 0.031442 8.9974e-06
5:144165544 C T 0.076001 -2.1844e-05
5:144192139 A G 1.072577 -2.3261e-05
5:144199390 G A 1.936710 -1.0111e-05
5:144215540 G T 0.287768 1.8602e-05
5:144238066 G T 0.053290 -1.0591e-05
5:144253448 T G 0.709859 -8.8778e-06
5:144253943 C T 0.031261 -1.1310e-05
5:144267474 C T 0.283292 2.1061e-05
5:144296133 T C 0.098712 -1.3296e-06
5:144299244 A G 0.191500 2.4354e-05
5:144306826 T C 1.285724 2.5803e-06
5:144322230 T C 0.691296 1.0078e-05
5:144328952 T C 0.101974 -3.2449e-05
5:144329947 T C 0.624721 1.6109e-05
5:144339372 G A 0.314563 -3.1767e-05
5:144341334 T C 0.048116 2.8539e-05
5:144352943 T C 0.031017 -6.6081e-06
5:144384539 C T 1.101086 1.6512e-05
5:144398274 G A 0.072914 4.0034e-05
5:144420785 T C 0.200754 4.6785e-06
5:144431718 A G 1.693422 -4.5208e-06
5:144433331 G A 1.090455 7.6932e-06
5:144451124 T C 0.541676 2.9356e-05
5:144453299 G A 0.050430 1.2261e-05
5:144455334 C A 0.321028 9.1713e-06
5:144457474 T C 0.035571 -2.6658e-05
5:144460211 G T 0.034032 2.0485e-05
5:144462951 G A 0.041446 -2.2154e-05
5:144467826 G A 0.177134 1.0621e-06
5:144480713 A G 0.199537 -9.7150e-06
5:144494516 C T 0.150165 1.4144e-05
5:144528420 T C 0.997601 2.8992e-05
5:144538523 C T 0.060921 -1.2179e-06
5:144538840 T C 0.250497 6.1768e-06
5:144540378 T C 0.033864 1.2122e-05
5:144557434 G A 0.208161 2.8050e-05
5:144569447 A G 0.024876 3.2333e-06
5:144569657 A C 1.001408 3.7992e-05
5:144572513 G A 0.233787 2.0946e-06
5:144582213 T C 0.611046 2.5320e-05
5:144585302 A G 1.959807 4.7263e-06
5:144585367 T C 1.150188 8.2540e-06
5:144598309 A G 0.737150 -5.8777e-06
5:144600743 A G 0.132264 2.8636e-06
5:144604255 A G 0.053796 2.7126e-05
5:144606583 T C 0.032845 6.4451e-06
5:144607666 G A 1.732041 -2.0033e-05
5:144619630 A G 0.158555 1.9981e-05
5:144622472 A G 0.049122 -9.1928e-06
5:144627499 A G 0.049077 -6.8079e-06
5:144633518 T C 0.050002 -1.6437e-05
5:144651838 C T 0.095791 -3.4236e-05
5:144655119 A G 0.624961 3.2112e-05
5:144656855 C T 0.027784 1.9093e-05
5:144672163 A G 0.700368 3.3318e-05
5:144682791 G A 1.416813 -7.4612e-06
5:144684867 C A 0.136084 -6.7249e-06
5:144687730 A C 0.042712 -4.2436e-06
5:144697489 G A 0.972307 -3.2088e-05
5:144705401 C T 0.047259 -6.1159e-06
5:144705514 T C 0.060700 8.2814e-06
5:144706975 A G 0.458074 -4.0012e-06
5:144719313 G T 0.027482 2.2477e-05
5:144738057 G A 0.561713 -1.8976e-05
5:144739514 T C 1.235410 -6.6852e-06
5:144745119 T C 0.059483 -1.7851e-05
5:144759200 T C 0.077540 -2.5692e-05
5:144760075 G A 0.093785 -3.9696e-06
5:144772882 A G 0.084320 4.1943e-06
5:144809230 C T 0.024892 2.5025e-05
5:144809625 A G 1.456697 1.7096e-07
5:144812693 T C 0.900840 2.4238e-05
5:144813968 C T 0.556490 -2.4632e-05
5:144821115 G T 0.066861 -8.0598e-06
5:144835908 T C 0.058564 2.6659e-05
5:144838084 A G 0.054851 -1.1563e-06
5:144843397 G A 0.869063 2.1379e-05
5:144843502 G A 0.060252 -1.8066e-05
5:144850662 C T 0.581921 -1.8745e-05
5:144857005 G A 0.119187 -1.0062e-05
5:144865263 T C 0.022539 1.5984e-05
5:144884484 C G 0.067987 1.1338e-05
5:144886330 A G 0.451965 1.0596e-05
5:144888204 G A 0.118401 -2.9984e-06
5:144888814 C T 0.363805 -1.6700e-06
5:144898873 T G 0.070318 2.3455e-06
5:144915999 C T 0.251204 1.1943e-05
5:144917715 T G 0.062411 1.6567e-05
5:144927444 C T 0.037207 3.6437e-06
5:144932397 G A 0.375133 4.2513e-06
5:144940421 T C 0.212001 2.5086e-05
5:144943205 A G 0.224384 3.9635e-05
5:144943354 A G 0.236215 1.0346e-05
5:144944249 C T 0.559726 -1.2861e-04
5:144947731 A G 0.119106 2.4045e-05
5:144965312 C T 0.042926 3.4472e-05
5:144967939 A G 0.075271 -9.7347e-06
5:144971610 A C 1.167877 -2.6475e-05
5:144975121 A G 0.128986 2.2784e-05
5:144978536 C A 0.029917 2.0706e-05
5:144989765 G A 0.113867 2.1190e-05
5:144992745 C T 0.053877 2.8639e-05
5:145007534 C T 0.243044 -5.5288e-05
5:145007761 C T 0.032848 1.1315e-05
5:145020947 A G 0.031066 1.4582e-05
5:145038831 C T 0.080815 1.4232e-05
5:145038942 C T 0.779813 -3.8867e-05
5:145039894 A C 0.058938 9.1549e-06
5:145041654 G T 0.042017 1.7729e-06
5:145052130 A G 0.030725 1.2132e-05
5:145064328 T C 0.074758 -4.9465e-05
5:145068327 C T 1.241963 -2.8399e-06
5:145071410 C T 0.065264 3.0368e-05
5:145072132 G A 0.095791 -5.9525e-06
5:145074284 C A 0.081960 9.7766e-07
5:145074652 A G 0.024685 2.5912e-05
5:145079945 G T 0.097485 -3.7901e-05
5:145081915 A G 0.074472 2.8006e-06
5:145082856 T C 0.036561 -3.2250e-05
5:145090316 A G 0.052047 3.0742e-05
5:145090909 T C 0.112682 -3.3065e-06
5:145094543 G A 0.263194 1.0561e-05
5:145116360 A G 0.046850 2.1186e-05
5:145131972 C T 0.099105 -5.7500e-05
5:145135601 A G 0.034039 -2.0537e-05
5:145143775 T C 1.760737 -2.1861e-05
5:145154205 T G 0.059778 -2.6351e-05
5:145155983 T C 0.086485 1.8203e-05
5:145160343 T C 0.076718 -6.1757e-06
5:145165324 G A 1.759760 6.6102e-06
5:145172865 C T 0.175963 -5.8693e-05
5:145184938 G T 0.069227 -2.7907e-05
5:145188948 A G 0.029537 -3.9596e-06
5:145191471 C T 0.058925 4.2661e-05
5:145198308 T C 1.389717 -2.9792e-05
5:145202363 C T 0.051495 -1.9029e-05
5:145205838 G A 0.082142 3.5724e-05
5:145210955 G T 0.241418 1.0399e-04
5:145212189 A G 1.251581 -2.8923e-05
5:145219445 C T 0.227782 7.1624e-05
5:145219755 G A 0.116902 -1.3742e-04
5:145224269 C T 0.046078 1.4138e-05
5:145228546 A G 0.198761 6.8758e-05
5:145231621 T G 0.341698 3.8395e-05
5:145234281 A G 0.193860 -4.4635e-05
5:145235121 T C 1.560755 2.3481e-05
5:145237428 A C 0.348933 2.0029e-05
5:145237992 C T 0.173226 -6.5575e-05
5:145239004 G A 1.161344 2.1141e-05
5:145239119 C G 1.641632 5.2020e-06
5:145241164 T C 0.510013 -9.3575e-06
5:145242346 C T 1.052034 2.5383e-05
5:145244646 C T 0.160360 -4.4388e-06
5:145244748 G A 0.076611 -3.8999e-05
5:145246085 G T 1.149159 2.8128e-05
5:145249040 A G 0.290839 -5.9285e-06
5:145250731 T C 0.499763 -6.8557e-06
5:145251470 C T 0.569467 3.7787e-05
5:145252377 T C 0.052482 -2.8631e-05
5:145253427 G A 0.058902 -1.6064e-05
5:145254712 T G 0.049096 2.8793e-06
5:145281565 G A 0.666358 1.8799e-06
5:145283437 A G 0.085349 3.3790e-06
5:145285452 C T 0.184434 -1.1019e-05
5:145289349 T C 0.142664 -4.5537e-06
5:145291039 T C 0.437868 7.3731e-06
5:145292872 C T 0.024266 6.3325e-07
5:145300035 C T 0.406446 4.6406e-05
5:145311836 G T 0.458561 6.3468e-05
5:145313530 T G 0.484884 -4.1995e-05
5:145318985 T C 0.035328 1.3402e-05
5:145321496 C T 0.203237 -2.8313e-05
5:145325290 T C 0.042524 -5.3712e-06
5:145328380 T C 0.028424 2.4781e-05
5:145328459 T G 0.045227 2.6596e-05
5:145355835 T G 0.032845 -1.8107e-05
5:145361878 T C 0.032504 -5.3028e-05
5:145368558 G A 0.072567 6.1178e-06
5:145369479 A G 0.158296 2.2103e-05
5:145374883 G A 0.021215 1.2617e-05
5:145377578 T C 1.175697 -1.3830e-05
5:145393364 T C 1.203335 -2.1336e-05
5:145395889 A G 0.067559 -2.6233e-05
5:145404569 A G 0.103318 -2.6529e-06
5:145407433 T C 0.063070 6.3352e-07
5:145412229 G A 0.484576 -5.5997e-06
5:145420050 A G 0.025798 -2.4897e-06
5:145424966 G T 0.039450 8.6722e-06
5:145431183 T C 0.051420 4.5814e-07
5:145431430 A G 0.044900 -1.8368e-05
5:145431924 C T 0.051414 -7.5032e-06
5:145433763 T C 0.771922 1.5255e-05
5:145436464 G C 0.065498 7.9965e-06
5:145442133 A G 0.313693 -1.6009e-06
5:145442203 C G 1.229740 -1.5497e-05
5:145443956 A G 0.046383 2.9643e-08
5:145448171 A G 0.045919 1.7576e-05
5:145450586 A G 0.700180 7.5678e-06
5:145457587 T G 0.037889 -1.6304e-05
5:145461467 A G 0.084408 2.1215e-05
5:145463878 A G 0.044370 -4.6308e-05
5:145466813 G A 0.088939 -9.4291e-06
5:145466953 A G 0.041832 2.0395e-06
5:145467826 G A 0.313313 8.6347e-05
5:145486437 G C 0.050203 9.0905e-06
5:145504688 C T 0.746280 -4.9210e-05
5:145515996 T C 0.071859 -6.0027e-05
5:145522926 C A 0.148454 2.8066e-06
5:145527666 G A 0.060729 -2.0664e-06
5:145527760 T C 0.065708 2.6985e-05
5:145543972 A G 0.593431 -6.1219e-05
5:145546143 A G 0.216617 -4.3012e-06
5:145548934 G A 0.069711 1.2993e-05
5:145551085 A G 0.063391 1.8158e-05
5:145570691 A G 0.114230 1.9840e-06
5:145574183 A G 0.049979 3.3687e-08
5:145574235 G C 0.266239 7.0597e-05
5:145609611 T A 0.025275 2.9276e-05
5:145611704 A G 0.138568 2.3914e-05
5:145617707 A G 0.702157 -3.8533e-05
5:145638640 C A 0.144624 -5.1796e-06
5:145651466 A G 0.036068 -9.6248e-06
5:145657603 C T 0.550959 -4.2070e-05
5:145665856 T C 0.025204 1.0244e-05
5:145676883 G A 0.053332 3.1121e-06
5:145691232 A G 0.026135 -8.7908e-06
5:145700467 T C 0.030180 7.4105e-06
5:145702956 C T 0.065861 1.6500e-05
5:145705875 G A 0.642034 -2.7898e-05
5:145710848 T C 1.113669 5.2768e-06
5:145713230 C T 0.114545 -2.7179e-05
5:145714312 G A 0.050469 -1.1388e-05
5:145715601 C G 0.283292 5.0922e-05
5:145715745 G C 0.454750 1.4019e-05
5:145718765 T C 0.083018 -2.2901e-05
5:145723357 A G 0.096524 -7.4773e-06
5:145740161 T C 0.262409 3.6042e-05
5:145740415 G A 0.055900 2.3699e-05
5:145743582 A G 0.237731 -4.2460e-05
5:145745336 G A 0.502094 9.9500e-07
5:145752372 C G 0.514460 -1.6457e-07
5:145757699 C T 0.031170 -2.2246e-05
5:145770040 C G 0.053193 -3.8020e-05
5:145770704 T C 0.053822 1.0252e-06
5:145770899 T G 1.663179 -4.7797e-06
5:145771759 A C 1.406507 -4.8314e-06
5:145776715 T C 0.072057 1.3243e-05
5:145787259 C T 0.242353 2.8820e-05
5:145787415 T C 0.062875 5.2786e-06
5:145788112 C A 0.110059 4.9898e-06
5:145789259 C T 1.730252 -1.3631e-05
5:145794177 A G 0.060681 2.0016e-05
5:145795431 C T 0.100565 -1.3215e-05
5:145797644 T C 0.217597 2.0644e-05
5:145798529 C T 0.037833 -2.7660e-05
5:145798719 G C 0.039693 3.2586e-06
5:145799018 G C 0.104688 1.9590e-06
5:145803849 A G 1.607567 -1.1939e-05
5:145804026 T C 0.187995 -2.4831e-05
5:145804227 G A 0.059081 -6.9625e-06
5:145804362 T C 0.303394 -1.8848e-05
5:145804417 C T 1.651869 2.5211e-05
5:145804977 A C 1.836290 -2.0809e-05
5:145805202 T G 1.833992 -2.3109e-05
5:145807255 T C 1.316416 -2.5087e-05
5:145813950 T C 0.049178 -5.1631e-06
5:145815856 A G 1.713598 -3.3654e-05
5:145828450 G A 0.067263 -8.5420e-06
5:145837034 C G 0.106638 1.7318e-06
5:145852127 A G 0.059941 1.5196e-05
5:145858010 G A 0.279086 -4.5431e-05
5:145858480 A G 0.175878 3.8986e-05
5:145859016 C T 0.024642 5.2869e-06
5:145864463 G C 0.066163 -5.7015e-06
5:145877252 C T 0.049976 -2.6281e-06
5:145885189 A G 0.062995 -3.8410e-06
5:145886836 A G 0.051605 2.4548e-05
5:145889235 G A 0.209333 2.2582e-05
5:145894896 C G 0.397718 6.6830e-05
5:145895558 A G 0.138607 -1.6840e-05
5:145909859 C A 1.287304 -3.4517e-05
5:145915787 A G 1.724663 3.1617e-06
5:145920270 A G 0.134462 2.7419e-05
5:145924284 G A 0.283672 6.7027e-06
5:145925390 T G 0.052079 -3.8619e-05
5:145934483 A G 0.636763 -2.2357e-07
5:145938498 G A 1.208142 -1.6689e-05
5:145941619 T C 0.104295 3.8147e-06
5:145942801 C A 0.294273 -2.7640e-05
5:145949663 A G 0.098193 -2.7224e-05
5:145958467 T C 0.114623 1.7893e-05
5:145961311 T C 0.052902 -3.1034e-05
5:145965416 C T 0.072736 -2.7558e-05
5:145970873 A G 0.059103 -3.1389e-05
5:145974850 G A 1.409766 -1.0044e-05
5:145986540 A G 0.044403 1.3432e-05
5:146001344 A G 0.072917 -3.7359e-06
5:146004836 C T 0.213540 2.4948e-05
5:146011408 C T 0.073385 -1.2618e-05
5:146016776 G A 0.158153 2.8265e-08
5:146021883 T C 0.059535 5.4439e-06
5:146029380 C T 1.682815 -1.1767e-05
5:146033408 G A 1.536824 -1.4774e-05
5:146033853 T C 0.176920 3.9170e-06
5:146037037 T C 1.726656 -2.3535e-05
5:146045690 C T 1.970346 -1.1647e-05
5:146054117 G A 0.159811 -4.2390e-06
5:146057393 T C 1.761649 2.0217e-05
5:146066309 C T 0.056987 3.1231e-05
5:146066999 C T 0.263162 3.3497e-05
5:146067357 A G 0.052780 3.2348e-05
5:146067570 T G 0.088196 -4.7220e-05
5:146068662 T G 0.505894 -2.3748e-06
5:146069598 C T 0.874179 3.3339e-05
5:146069910 C T 0.152395 -1.7145e-06
5:146071185 C T 0.065890 -1.2874e-05
5:146071687 G A 0.070811 -6.0854e-06
5:146082470 A G 0.054923 3.6247e-05
5:146083136 A G 0.315478 1.9567e-05
5:146089224 A G 0.184980 2.7901e-05
5:146089621 A C 0.377584 1.8525e-05
5:146089695 A G 1.956548 3.5891e-05
5:146098673 G A 0.034588 -3.7121e-05
5:146111707 T C 0.183493 5.1316e-06
5:146111839 C T 0.064063 5.5707e-05
5:146118962 C A 1.405277 -3.0150e-05
5:146124263 C T 0.062891 1.6527e-05
5:146127530 T C 0.034591 1.6390e-05
5:146129568 A G 0.187508 -3.9101e-06
5:146135209 C T 0.043994 3.2860e-05
5:146135668 A G 0.166582 3.6896e-05
5:146137183 C T 0.296032 4.9862e-05
5:146138788 T C 0.029083 1.5525e-05
5:146140123 G A 0.069162 -1.3723e-05
5:146141748 C G 0.074842 -2.2581e-05
5:146148946 C T 0.077160 -3.9270e-05
5:146152820 T C 1.720625 -1.9693e-05
5:146161813 A G 0.145364 4.0218e-05
5:146164589 T C 0.180160 8.8604e-05
5:146169511 G A 1.247780 -2.7471e-05
5:146173925 C T 0.030397 -1.9745e-05
5:146176258 C G 0.138649 2.2993e-05
5:146177735 T C 0.065381 -1.6495e-05
5:146188415 C A 1.294179 -3.2999e-05
5:146200904 A G 0.252428 -4.2584e-05
5:146203875 C T 0.038973 3.9028e-05
5:146204899 C T 0.027671 3.9020e-05
5:146217841 C A 0.022182 -9.7393e-06
5:146218243 G A 0.463627 1.3732e-05
5:146219833 A G 0.066549 -1.7815e-05
5:146224363 G A 0.063122 -4.3931e-06
5:146226816 G A 0.034659 -1.5770e-05
5:146227117 A G 0.043647 7.4729e-05
5:146228142 A G 0.151905 9.6469e-06
5:146228161 G A 0.106736 3.7792e-05
5:146235302 T C 0.033010 -7.1672e-05
5:146247587 C A 0.194461 -1.9296e-05
5:146258171 T G 0.047094 1.0847e-05
5:146284234 G A 0.076611 -1.0057e-05
5:146285437 A G 0.707467 5.5746e-05
5:146286747 G T 0.981564 6.2928e-05
5:146299831 A G 0.112396 -1.3467e-04
5:146300054 A C 0.203439 6.0875e-06
5:146313216 T C 0.064491 1.4575e-05
5:146320823 T G 0.252623 2.0420e-05
5:146326153 C T 0.066637 -6.6965e-05
5:146334580 C G 0.040131 1.4330e-05
5:146337694 A G 1.296795 -2.8647e-05
5:146347090 C G 0.078822 -6.5896e-06
5:146351454 A C 0.054786 -4.1775e-06
5:146372069 T C 0.049431 2.3917e-05
5:146372258 T G 0.950881 -3.7724e-05
5:146377151 A C 0.062580 6.2654e-06
5:146388061 T C 1.166683 -3.9184e-05
5:146403603 T C 0.041430 9.8607e-06
5:146407301 C T 0.055747 2.2914e-05
5:146415216 T C 1.535305 -4.4696e-05
5:146420972 G A 0.045162 1.5048e-05
5:146434800 T C 0.164375 4.2053e-05
5:146438829 G A 0.189706 -2.3701e-05
5:146444312 C T 0.144280 -3.0116e-06
5:146446278 C T 0.035444 1.5863e-05
5:146451127 T C 0.045864 -7.6569e-06
5:146456244 C T 1.265333 -3.0428e-05
5:146457350 G A 0.021809 1.9669e-05
5:146465558 T C 0.074755 2.8115e-05
5:146468959 C A 0.053670 5.3784e-05
5:146472952 T C 0.102097 4.6733e-06
5:146475990 G A 1.546779 -1.2977e-05
5:146476055 A C 0.076842 6.3153e-06
5:146477197 C T 0.076942 -5.7502e-06
5:146482041 C T 1.120602 -2.4853e-05
5:146483183 T C 0.459810 -5.5993e-05
5:146486030 T C 1.575936 -2.5063e-05
5:146486824 T C 0.040998 1.8505e-06
5:146496152 C T 0.027392 1.3494e-06
5:146497842 A G 0.022425 2.7171e-05
5:146506464 T C 1.891492 -2.7842e-05
5:146522606 A G 0.410610 -4.6821e-05
5:146528030 G T 0.049683 -3.5683e-05
5:146530363 T G 0.034526 -4.6657e-05
5:146537974 C T 0.096099 8.7225e-07
5:146540899 T C 0.971070 -3.7700e-08
5:146541631 G C 0.525217 -3.0777e-05
5:146542770 T C 0.254586 1.0927e-04
5:146548943 G A 0.030754 1.2699e-05
5:146553369 T C 1.320058 4.6372e-05
5:146554234 G T 0.080162 2.5464e-05
5:146554363 G A 0.368080 4.1524e-05
5:146555066 C T 0.764869 -1.1745e-05
5:146555190 A C 0.382220 -1.7700e-05
5:146557552 T C 1.264061 7.7876e-06
5:146559069 C T 1.778829 2.2411e-05
5:146566048 A G 0.720330 3.7253e-05
5:146568965 T C 0.042614 7.0922e-07
5:146572935 A G 0.800602 -1.5232e-05
5:146581206 T C 0.027862 1.1575e-05
5:146581907 G A 1.737341 2.5146e-05
5:146587911 C T 0.887010 -8.9636e-06
5:146588731 G T 0.039099 6.4867e-06
5:146591725 A G 0.071587 -3.2789e-06
5:146592389 C T 0.054799 -8.4504e-06
5:146600210 C T 0.889895 -1.0944e-05
5:146604045 A G 0.198580 9.7198e-06
5:146606537 T C 0.068701 -1.1660e-05
5:146607728 G A 0.210161 -3.8121e-05
5:146608541 T G 0.983313 3.7188e-05
5:146610003 C T 0.726176 3.7293e-05
5:146610957 A G 0.039719 -1.1280e-05
5:146615261 C T 0.097333 3.2601e-05
5:146615785 G T 1.494807 -8.3058e-06
5:146622157 G T 0.828799 -2.0031e-05
5:146622391 A C 0.031017 -3.8373e-05
5:146630788 G C 0.485527 5.7210e-06
5:146632142 A G 0.106840 -1.9580e-05
5:146641707 C T 0.511941 3.7330e-06
5:146642768 T C 0.202010 -5.3401e-05
5:146648522 A G 0.036536 1.2085e-07
5:146648912 A G 0.054166 -1.1355e-06
5:146654828 G T 1.112896 -3.5819e-05
5:146655265 T C 1.658013 -2.2460e-05
5:146655481 G A 1.248887 -8.0107e-06
5:146657435 C T 0.190738 1.1468e-05
5:146658874 T A 0.028446 -5.5023e-06
5:146664042 A G 1.307266 -3.5367e-05
5:146670637 C T 0.233073 -6.0106e-06
5:146671021 C T 0.596911 -6.8204e-06
5:146676067 G A 0.137679 3.3789e-05
5:146676419 C T 0.320519 -3.0227e-06
5:146676974 T C 1.471128 1.0120e-05
5:146677870 A G 0.027015 -2.4131e-05
5:146680807 G T 0.064673 1.0417e-05
5:146685292 C T 0.333330 2.2662e-05
5:146687359 A G 0.733018 -9.5765e-05
5:146689428 T C 1.603844 -5.3055e-05
5:146690988 C T 0.060840 -6.8024e-05
5:146692203 C G 0.453124 5.2863e-05
5:146696850 G A 0.033604 1.5390e-05
5:146702882 C G 0.351406 -1.7997e-05
5:146708031 A G 0.630602 5.5307e-06
5:146709681 A G 0.074686 -3.3669e-05
5:146715841 A G 0.284162 -2.5550e-05
5:146736147 C T 0.276824 -1.6040e-05
5:146751398 C T 0.056244 -7.3264e-08
5:146755501 C A 0.450121 7.3272e-05
5:146757478 T C 0.063965 -2.4372e-06
5:146759867 C T 1.687946 -7.2105e-06
5:146764068 T C 0.045429 2.1667e-05
5:146774857 T C 0.454386 5.1253e-05
5:146777878 A G 0.321346 -1.1684e-05
5:146779221 C T 0.813612 3.2913e-05
5:146779610 G A 0.067682 -2.5096e-05
5:146779986 A G 0.357856 1.2924e-05
5:146788606 T C 0.075021 -2.7980e-05
5:146804175 T C 0.130687 4.1828e-05
5:146810610 C A 0.431864 -7.2988e-05
5:146811999 C T 0.037726 -2.1033e-05
5:146816300 T G 0.092909 2.0686e-05
5:146818547 C T 0.045234 1.1797e-05
5:146824553 T C 1.128626 2.5532e-05
5:146851364 T C 0.024857 -8.9576e-07
5:146856593 G A 0.031270 -1.1771e-05
5:146862229 C A 1.002490 1.9293e-05
5:146864695 A G 0.088452 1.0254e-06
5:146866505 T C 0.714406 4.0543e-05
5:146867330 G A 0.041154 -8.8598e-06
5:146870077 C A 0.276921 -2.5755e-07
5:146887938 C T 0.046467 -3.5842e-05
5:146901476 T C 0.072109 7.3838e-05
5:146905415 C T 0.392271 1.0513e-04
5:146913304 G A 0.054608 3.7692e-05
5:146918052 C T 0.139609 1.8883e-05
5:146931333 A C 0.329357 4.3951e-06
5:146934785 T C 0.615662 -1.9547e-05
5:146937154 G A 0.217269 7.4131e-07
5:146938928 A G 0.034399 -2.9049e-05
5:146944239 G A 0.344431 -3.0380e-05
5:146946840 C T 0.167783 -6.2801e-05
5:146959454 T C 0.255343 -3.0418e-05
5:146960917 C T 0.028440 1.2075e-05
5:146961096 G A 0.051096 -3.4137e-05
5:146963012 G C 0.032364 3.4719e-06
5:146968502 A G 0.028141 -5.9830e-06
5:146971585 T C 0.231431 2.7119e-05
5:147000327 A G 0.155284 -2.7580e-05
5:147010485 A G 0.037256 -6.1455e-06
5:147011425 C T 0.134150 -2.0629e-06
5:147013088 G A 0.104795 -3.6531e-05
5:147016880 T C 0.257943 -7.1527e-05
5:147018396 C A 0.046704 9.4008e-06
5:147023595 T G 0.022844 1.7880e-05
5:147028604 T C 0.074070 1.6434e-05
5:147031868 C T 0.297126 -4.3329e-05
5:147062322 C T 0.190124 -2.1305e-05
5:147067369 T C 0.033922 2.8579e-06
5:147068658 A G 0.223628 -3.3433e-05
5:147071289 T C 0.040566 -5.8439e-06
5:147074914 C T 0.347615 -6.5188e-05
5:147088555 C T 0.261331 -4.4471e-05
5:147101698 C T 0.065877 -1.0420e-05
5:147104197 T C 0.093895 -1.9335e-05
5:147104275 T C 0.336709 9.5235e-06
5:147110531 T G 0.463153 1.9322e-05
5:147120340 G A 0.035720 -9.6240e-06
5:147125921 A G 0.081960 1.5229e-05
5:147133898 G A 0.042848 1.4686e-05
5:147136612 G T 0.324609 -9.9991e-06
5:147160678 T C 0.104766 -2.2379e-05
5:147160919 T G 0.938339 -6.3696e-06
5:147161704 C T 0.085677 5.7118e-05
5:147162945 G A 0.084885 -1.8339e-05
5:147165953 A G 0.226578 -4.6290e-05
5:147167479 A G 0.116976 -4.3620e-08
5:147170560 T C 1.226429 2.0717e-05
5:147178295 A G 1.664358 -3.1823e-06
5:147180883 A G 0.095116 -1.1202e-05
5:147182398 C T 0.027031 2.6553e-06
5:147182755 C G 0.114769 5.9197e-06
5:147183801 G A 1.149454 -6.5922e-05
5:147184434 C G 0.521322 2.4182e-05
5:147185679 T C 0.092207 -2.3975e-05
5:147188894 A G 0.734391 3.4409e-05
5:147190108 T C 1.215111 -3.7623e-05
5:147193287 G C 0.080818 9.8538e-05
5:147197478 A G 0.107804 7.9989e-06
5:147200816 C T 0.027288 2.2090e-05
5:147204093 T C 0.048457 -1.3525e-05
5:147207678 C T 0.025288 -2.2433e-06
5:147211393 G A 0.293796 -4.6401e-05
5:147213611 C T 0.064657 1.8095e-05
5:147225514 C T 0.288470 -4.3029e-05
5:147227546 A G 0.438397 1.2625e-05
5:147228472 C T 0.043565 -2.2234e-05
5:147228881 A G 0.076874 2.4796e-05
5:147231433 G A 0.398854 -2.8569e-05
5:147235007 G A 0.090581 -8.1797e-06
5:147236226 C A 0.116597 1.8683e-05
5:147236299 C T 1.409607 -6.7430e-05
5:147241104 G C 0.162080 2.0960e-06
5:147243641 C T 0.367775 -2.1124e-05
5:147255688 T C 0.066828 1.9853e-05
5:147257556 A G 0.118437 -2.4482e-05
5:147259716 A G 0.247530 -6.7700e-06
5:147261473 A T 0.023383 2.0383e-05
5:147268298 G A 0.129495 9.7846e-06
5:147271872 T C 0.026291 1.8881e-05
5:147275849 G A 1.495764 -4.3054e-05
5:147279843 G A 0.099452 -7.3377e-06
5:147285713 C A 0.193897 3.3883e-05
5:147286054 A G 1.163904 -9.0370e-05
5:147286317 C T 1.175070 -5.7643e-05
5:147286612 C T 0.215597 1.6613e-05
5:147287658 T C 0.024694 -2.2395e-06
5:147288457 A T 0.044916 2.4417e-05
5:147289666 C T 0.325095 4.4291e-06
5:147289799 G A 0.196733 8.5969e-07
5:147291200 A G 0.686112 1.0516e-05
5:147298120 A G 0.662084 -2.3793e-06
5:147298865 C T 0.093775 9.7032e-06
5:147300773 C T 1.581795 8.6437e-06
5:147309689 T C 0.085453 1.1594e-05
5:147312203 C G 0.155131 -1.3690e-05
5:147316388 T C 0.582769 -5.2793e-06
5:147335243 G A 1.008725 -9.4031e-06
5:147337164 T G 0.192036 2.6840e-05
5:147346934 G A 0.274983 1.1426e-05
5:147350846 A G 0.020936 -2.5148e-05
5:147358387 T G 1.273406 3.9117e-05
5:147364208 C T 0.301820 1.5961e-05
5:147377662 C G 0.041527 3.4856e-05
5:147386552 T C 0.776626 2.5805e-05
5:147389916 G C 0.081376 -1.1207e-05
5:147390014 C T 0.060570 3.6926e-05
5:147390529 A G 1.209401 4.2241e-05
5:147391533 C G 0.036688 2.8146e-05
5:147393664 C A 1.102276 -5.3503e-06
5:147397424 A G 0.171996 -3.4494e-05
5:147405030 A G 0.333606 -9.9309e-06
5:147422443 A G 0.043445 1.9446e-05
5:147430086 C T 0.077757 3.0590e-06
5:147446615 A G 0.063670 2.5091e-05
5:147450247 G A 1.240538 -9.1954e-06
5:147458278 C T 0.087903 -6.8519e-06
5:147464582 T C 0.029440 -2.6422e-06
5:147466001 A G 0.068416 -4.4984e-06
5:147475044 T A 0.115912 -2.4987e-05
5:147475798 A G 1.033338 3.0846e-06
5:147476238 T C 0.079821 3.9353e-05
5:147480027 A G 1.048593 7.6728e-06
5:147480080 A G 0.214874 -1.9074e-05
5:147484838 T C 0.037204 1.2002e-05
5:147486285 T C 0.088777 7.8944e-06
5:147486359 T C 0.215679 -2.1804e-05
5:147491726 C T 0.146867 -2.2680e-05
5:147499426 C A 0.237536 -1.7823e-05
5:147505990 T C 1.485939 -1.4050e-05
5:147506593 G A 0.069042 6.4173e-06
5:147507511 G A 1.250552 3.2791e-06
5:147516195 C G 1.738117 -8.3544e-06
5:147520415 A G 0.632904 4.1724e-06
5:147529966 T C 0.066306 -1.0493e-05
5:147531776 T C 0.076468 5.5948e-06
5:147538478 C T 0.511863 4.5664e-07
5:147550297 T C 0.043913 -1.7693e-06
5:147555957 C T 1.110400 2.0303e-05
5:147559622 G C 0.076728 3.9272e-05
5:147566126 A G 1.099183 7.1314e-06
5:147572263 G A 0.939498 -1.6599e-05
5:147573410 A T 0.059571 -1.7517e-05
5:147579100 C T 0.031848 1.1298e-05
5:147583414 T C 0.086410 1.5971e-05
5:147588167 C T 0.056890 4.6494e-06
5:147594150 C T 0.153693 4.5116e-05
5:147606425 A G 1.901629 2.8253e-05
5:147619072 C A 1.851448 1.4710e-05
5:147629329 G T 0.056591 -6.6253e-06
5:147629534 G A 1.856716 1.4178e-05
5:147653510 A G 0.078374 1.7567e-05
5:147703416 T C 0.512759 -2.8367e-06
5:147705540 T C 0.294951 -1.7927e-05
5:147725831 A G 0.064680 1.6939e-05
5:147731747 A G 1.891586 1.2393e-05
5:147732487 T C 0.071619 2.0345e-05
5:147738742 A T 0.043137 -2.3775e-05
5:147741889 T C 0.023438 3.4423e-05
5:147752991 C T 0.219324 -1.9783e-05
5:147756383 A G 0.031942 -1.2572e-05
5:147758697 G T 0.022731 3.8575e-05
5:147758717 C A 0.064472 5.4527e-06
5:147760482 G A 0.528099 -5.2040e-06
5:147761948 C A 0.051057 4.0552e-05
5:147768570 A G 0.074638 2.1615e-05
5:147771465 G A 0.172915 3.1703e-05
5:147783710 G A 0.282965 2.5726e-05
5:147785594 T C 0.090549 7.3756e-06
5:147790860 G C 1.144147 6.0380e-06
5:147793151 G A 0.074797 2.0623e-05
5:147801800 T C 0.120576 1.6368e-05
5:147803207 C T 0.560866 7.3674e-06
5:147803446 A G 0.074849 1.9795e-05
5:147805120 C T 0.543871 1.2033e-06
5:147823134 T C 0.081996 2.3877e-06
5:147823348 T C 0.025814 -4.8065e-05
5:147823448 T G 0.049096 2.3326e-05
5:147823559 C T 0.042205 1.2985e-05
5:147827921 G A 1.690079 -1.7103e-05
5:147830517 T C 0.045519 -2.5288e-05
5:147832428 G T 0.562197 1.2345e-06
5:147832681 T A 0.082006 -9.4950e-07
5:147833281 A C 0.561132 1.3941e-06
5:147836246 C A 0.243216 -1.6909e-06
5:147840922 A G 0.075573 2.4819e-05
5:147842353 C T 0.839228 -1.1576e-05
5:147845815 C A 0.825874 -4.7227e-06
5:147847273 A G 1.172347 -6.9962e-06
5:147849635 T C 0.895351 9.9920e-06
5:147851734 T C 0.075092 3.0174e-05
5:147854062 G A 0.092889 3.2915e-05
5:147854970 T C 0.894118 1.8125e-05
5:147855389 A G 0.037794 9.2905e-06
5:147855792 T C 0.096742 2.7353e-05
5:147856232 C T 0.895851 1.6993e-05
5:147856333 A G 0.796302 2.6142e-06
5:147856522 A G 0.887490 1.8033e-05
5:147859678 A T 0.097852 -1.2643e-05
5:147865059 C G 0.632761 -3.5468e-06
5:147865692 T C 0.056672 1.2288e-04
5:147868995 T G 0.025973 -3.5634e-05
5:147871806 G A 0.700855 5.2708e-05
5:147872096 A G 0.059519 7.6549e-05
5:147873769 A G 0.091328 -1.9748e-05
5:147876489 T C 0.057847 9.0045e-05
5:147877370 A C 0.059042 8.1230e-05
5:147878206 T G 0.026333 -3.2169e-05
5:147888484 A G 0.026363 -4.3731e-05
5:147889677 A G 0.025834 -2.6776e-05
5:147890285 T C 0.025963 -3.5511e-05
5:147896324 C T 0.059012 8.4161e-05
5:147896967 G A 0.093593 -5.9422e-05
5:147897437 G A 0.113484 -1.7207e-05
5:147898148 C A 0.040333 2.0443e-06
5:147901832 G A 0.057711 9.2346e-05
5:147902938 C G 0.120365 4.3620e-05
5:147903211 C A 0.069883 -3.2659e-05
5:147904553 T C 0.044880 -1.9890e-05
5:147911716 C G 0.057990 9.0813e-05
5:147914172 C A 0.053488 -7.4814e-05
5:147918965 G A 0.130304 5.8462e-05
5:147922433 G C 0.057928 9.1835e-05
5:147925136 C A 0.026002 -3.5755e-05
5:147926201 A T 0.058019 1.0026e-04
5:147929740 A G 0.095771 -2.7614e-05
5:147930225 T C 0.024512 -2.3114e-05
5:147932610 A G 0.058061 9.7888e-05
5:147933560 G A 0.037434 7.5201e-05
5:147934169 A G 0.058071 9.9713e-05
5:147942404 C A 0.697366 6.0097e-05
5:147944361 A G 0.044761 -8.8323e-06
5:147947994 C T 0.055614 -4.9446e-05
5:147949971 G A 0.315329 -1.0146e-05
5:147951078 T C 0.049859 -5.7834e-05
5:147951224 C T 0.050190 -4.9828e-05
5:147953247 C T 0.264548 8.9791e-06
5:147953599 T C 0.051219 -4.9215e-05
5:147953955 G T 0.050385 -5.1812e-05
5:147954026 G A 0.039580 9.2064e-06
5:147954485 T A 0.050508 -4.6497e-05
5:147960011 C T 0.089455 3.9570e-05
5:147972619 A G 0.076754 8.2253e-07
5:147973265 G A 0.226825 4.4444e-05
5:147975233 C T 0.069084 -2.7804e-05
5:147976829 T A 0.104532 7.3377e-05
5:147977423 A C 0.041936 7.7445e-06
5:147985488 T C 0.033838 1.9874e-05
5:147987983 A C 0.032552 -3.0384e-05
5:147989542 C A 0.033886 1.7858e-05
5:147995605 C T 0.685720 2.1362e-05
5:147996147 C A 0.069233 -2.6591e-05
5:147997485 C T 0.032539 -3.3850e-05
5:147999903 C T 0.061914 -5.1194e-05
5:148002325 A G 0.034188 1.7742e-05
5:148002454 A T 0.033822 2.1454e-05
5:148008065 G T 0.032364 -3.9373e-05
5:148009101 A G 0.153979 7.6563e-06
5:148011956 T C 0.726299 3.7888e-05
5:148016537 G A 0.222949 1.3893e-05
5:148017789 T C 0.085794 5.0465e-05
5:148021396 C T 0.045493 -8.2985e-06
5:148022184 A G 0.048700 4.0440e-05
5:148027850 G C 0.088790 -5.4513e-06
5:148030961 A C 0.476572 -2.3523e-05
5:148038227 G A 1.919893 1.8027e-05
5:148057525 A G 0.033844 -2.2550e-05
5:148057596 C T 0.817056 -1.1137e-05
5:148066720 A G 0.051862 4.3580e-05
5:148075167 C T 0.087754 -1.2887e-05
5:148088812 T C 0.085430 3.0906e-05
5:148093644 G A 0.828270 -2.2515e-06
5:148099424 A G 0.323554 -5.0260e-06
5:148108261 T C 0.029190 5.4861e-06
5:148109084 G A 0.088514 5.8115e-06
5:148116202 G T 0.496764 -4.9679e-05
5:148117405 G T 0.072229 6.4333e-05
5:148147742 T C 0.040115 -6.8127e-06
5:148149155 C A 0.151379 -8.2003e-05
5:148149418 C T 0.154654 -1.1247e-05
5:148152058 C T 1.005482 -5.6793e-05
5:148157249 A C 0.371488 -5.9358e-05
5:148161051 G A 0.123783 2.3623e-04
5:148162464 C T 0.062102 2.6593e-05
5:148167739 A G 0.193620 3.4294e-05
5:148168678 A G 0.024915 3.5956e-06
5:148169346 A G 0.329990 -1.4940e-04
5:148169675 G A 0.112572 2.8601e-05
5:148172928 C A 0.178735 1.6500e-05
5:148173631 G A 0.038869 2.3674e-05
5:148175104 C T 0.103204 5.5419e-05
5:148178371 C T 0.426235 1.0684e-04
5:148190009 C T 0.112692 5.5221e-05
5:148192082 T A 0.021186 1.9073e-05
5:148194962 A C 0.383611 3.6273e-05
5:148195304 C T 0.063511 -1.5499e-05
5:148196104 C T 0.039495 -3.7970e-05
5:148196863 A G 0.034836 -2.5891e-05
5:148198505 T C 0.026827 -2.1998e-05
5:148205052 G A 1.096946 -3.8884e-06
5:148205741 A G 0.726130 1.9965e-05
5:148206440 A G 0.722485 2.5006e-05
5:148206473 C G 1.095934 1.0714e-06
5:148206646 A G 0.362604 -1.9259e-05
5:148206885 T C 0.029599 -5.5516e-06
5:148207447 C G 0.545250 3.2228e-05
5:148207633 A G 0.610472 2.2442e-05
5:148208818 A C 0.063959 2.8816e-05
5:148212702 A G 0.067685 -7.7365e-06
5:148214146 G A 0.329016 -5.3438e-05
5:148214229 A C 0.079351 -1.6579e-05
5:148215902 C T 1.040287 1.1828e-05
5:148216187 A G 0.934931 2.6445e-05
5:148216319 G A 0.909675 1.1965e-04
5:148216402 A G 1.336388 1.5236e-05
5:148216861 G A 0.388869 -2.6650e-07
5:148220997 C T 0.118528 -1.4871e-05
5:148221473 T C 1.335881 -6.8208e-06
5:148229365 T A 0.086952 7.8073e-06
5:148232210 T C 0.070172 -5.3692e-05
5:148232687 G A 0.097008 -1.3698e-05
5:148239611 A C 0.051641 3.5031e-05
5:148241484 C T 0.127016 6.5061e-05
5:148246427 C T 1.032624 1.4185e-05
5:148246554 A G 0.065825 -3.9015e-05
5:148248667 C T 1.912428 -1.5384e-06
5:148249230 G A 0.299350 -1.4067e-06
5:148250573 A G 1.179228 1.5621e-05
5:148253891 T C 0.693997 -9.1283e-06
5:148254472 A G 0.039670 -2.7173e-05
5:148260401 C A 0.068422 -1.1104e-05
5:148268065 A G 0.072255 -5.1088e-05
5:148284966 A G 0.092516 1.2803e-05
5:148289206 A G 0.214364 3.2089e-06
5:148292922 T C 1.291375 -7.0620e-06
5:148295229 G C 1.290274 -4.5846e-05
5:148295775 G C 0.173473 -2.0986e-06
5:148304878 C A 0.075634 -1.4055e-05
5:148308260 A G 0.729574 -4.2676e-06
5:148310477 A G 0.615762 5.7050e-06
5:148312767 C T 0.800567 -3.5092e-06
5:148313933 A G 1.252233 -2.9898e-05
5:148319491 C T 0.282802 -4.7527e-05
5:148329781 T C 0.054981 4.1771e-05
5:148331540 C T 1.026327 -4.1998e-05
5:148332532 A G 0.662577 1.6596e-05
5:148339334 A G 0.167666 -1.4182e-05
5:148340041 A G 0.722667 1.0522e-05
5:148346221 T C 0.051700 -6.7038e-05
5:148360374 T C 1.587566 1.4455e-05
5:148367643 T C 1.114704 2.0346e-04
5:148371305 T G 0.044955 -7.1478e-06
5:148372422 A C 0.037100 -4.5744e-05
5:148387687 A G 0.016357 -5.2301e-06
5:148388420 T C 0.072035 -1.3405e-05
5:148389714 C A 0.031783 -5.5399e-05
5:148390295 C T 0.369164 -1.5458e-04
5:148397045 T G 0.079873 -1.7418e-06
5:148397723 G A 0.176735 2.6111e-06
5:148406386 C T 0.368609 -1.2715e-04
5:148408870 A G 0.027070 -1.2824e-05
5:148409765 C T 0.079247 -2.3769e-05
5:148417553 G T 0.430234 -4.5912e-08
5:148422274 T C 0.027875 -3.5048e-05
5:148423623 T G 0.052115 1.8707e-05
5:148424722 G A 0.081496 1.5347e-05
5:148441128 C T 0.376425 -2.2030e-06
5:148442297 T C 0.317422 -3.1446e-05
5:148446287 T C 0.090442 -3.3221e-05
5:148452317 C T 0.056847 -9.2793e-05
5:148452330 G A 1.919854 -2.4491e-05
5:148466539 A G 0.049057 3.3157e-05
5:148474831 A G 0.028219 -2.7834e-06
5:148485449 G A 1.108563 3.7243e-05
5:148489570 C T 1.517696 -9.1097e-06
5:148496889 G A 0.106229 5.3993e-05
5:148497712 T C 0.025366 7.4940e-06
5:148498799 A G 1.520144 -1.0774e-05
5:148503191 T G 0.063927 -1.2857e-05
5:148508952 A G 0.025019 -1.7731e-05
5:148513424 T G 0.055101 3.5326e-05
5:148521810 C T 0.029917 -2.9644e-05
5:148528107 T C 0.992035 -1.9097e-06
5:148530233 G A 0.078104 1.6710e-05
5:148532499 T C 0.035418 4.1529e-05
5:148532829 A C 0.081908 -1.7563e-05
5:148533724 A G 0.080243 3.8803e-05
5:148533752 G A 1.589620 -3.8346e-08
5:148535339 A G 0.033818 2.0917e-05
5:148535719 A G 0.032695 -4.4680e-05
5:148542007 T C 0.119028 -7.6573e-05
5:148548419 A G 1.479655 5.8343e-05
5:148548587 G C 1.405358 -4.9491e-05
5:148549111 A G 0.769426 2.6600e-05
5:148557596 T C 0.035250 -1.1177e-05
5:148559714 G A 0.043926 4.1305e-05
5:148566140 T C 0.696142 4.2341e-05
5:148576253 C T 1.013288 -3.4632e-05
5:148577521 A G 0.076559 -1.4510e-06
5:148580304 G A 0.098144 4.0055e-06
5:148584631 C T 0.786457 6.7114e-05
5:148587840 T C 0.077153 7.5683e-06
5:148592398 A G 0.039060 -4.4881e-06
5:148593472 A G 0.631602 3.5996e-05
5:148594724 A G 0.051985 2.0276e-05
5:148600845 T C 0.079873 2.3626e-05
5:148607734 A G 0.204893 -1.1908e-05
5:148611554 A G 0.109650 -5.8977e-06
5:148613163 G A 0.034620 -2.3905e-05
5:148616051 T G 0.181062 2.6476e-05
5:148618749 T C 0.941140 3.0734e-05
5:148618835 A T 0.026025 3.4130e-05
5:148623991 A G 0.036525 -1.4115e-05
5:148644292 T C 0.454510 -3.7128e-06
5:148645462 C T 0.101046 -2.0999e-05
5:148646282 T G 1.013100 1.2548e-05
5:148647553 C T 0.159682 1.1648e-05
5:148652817 C A 0.040449 -1.3034e-05
5:148658759 G A 0.116824 1.6253e-05
5:148659664 A G 0.848030 -6.7500e-06
5:148661497 G T 0.060564 -5.4922e-06
5:148661797 T C 0.065676 -4.3020e-05
5:148663788 T C 0.973631 -1.2431e-05
5:148666184 A G 1.763996 2.5389e-05
5:148672361 T C 1.817546 1.4061e-05
5:148674271 T C 1.881326 -1.7684e-06
5:148679421 T C 1.701845 -3.4688e-05
5:148680717 A G 0.104061 6.9831e-06
5:148683087 A G 0.146186 4.4858e-05
5:148684117 G A 0.044838 -3.0677e-05
5:148685302 A G 0.080010 6.1507e-05
5:148689393 G A 0.134650 -4.7959e-05
5:148690612 T C 0.145783 -3.6908e-05
5:148693333 C G 0.022912 3.2308e-05
5:148694097 C T 0.428222 -1.1228e-05
5:148699825 C T 0.053907 -6.0421e-06
5:148718498 T G 0.460008 3.7184e-05
5:148721551 G C 1.059197 -1.7595e-05
5:148726146 G A 0.648526 1.4430e-05
5:148729821 T C 0.094441 4.2512e-06
5:148740238 A C 0.071392 -1.6962e-05
5:148747902 C G 0.411344 -1.9950e-05
5:148748705 T C 0.037363 -1.0002e-06
5:148750203 G A 0.336693 -2.9112e-05
5:148754136 A G 0.074245 -3.2820e-06
5:148754781 C T 0.038674 -1.8446e-05
5:148758183 C A 0.065718 3.0924e-05
5:148761050 T C 0.151220 -8.8061e-06
5:148770276 A G 0.044877 2.5098e-05
5:148775670 G A 0.671701 -1.4430e-05
5:148780439 G A 0.103928 -1.9074e-05
5:148780713 C T 0.279865 -2.2362e-05
5:148783180 A G 0.044831 -7.2576e-06
5:148783268 T C 1.054718 -1.2065e-05
5:148783767 G T 0.633416 -1.7440e-05
5:148784398 A G 0.921240 -1.7097e-05
5:148784439 A G 0.122669 -3.3714e-05
5:148784809 A G 0.737753 2.1103e-05
5:148787469 A G 0.662895 2.7565e-05
5:148793193 C T 0.756229 3.9831e-05
5:148796114 C G 0.407677 -3.2886e-05
5:148800089 A G 0.305211 -4.1184e-05
5:148800134 T C 0.250101 6.5926e-06
5:148801771 T A 1.463157 2.4819e-05
5:148805005 G A 0.298629 1.4027e-05
5:148805038 A G 0.052543 1.4713e-06
5:148809671 G C 0.128986 2.4412e-06
5:148811061 A C 0.025376 4.0627e-06
5:148812454 A G 0.842642 -1.1299e-05
5:148812731 G T 1.886607 -1.2208e-04
5:148814227 T C 0.060538 -1.4426e-05
5:148816146 A G 0.072369 5.2845e-06
5:148818416 T C 0.128723 7.3700e-05
5:148818629 A G 1.058035 7.3671e-06
5:148818868 G A 1.835446 -5.6460e-05
5:148819714 C T 1.571574 -5.1633e-05
5:148824841 A G 1.809600 -1.6934e-06
5:148826915 C A 0.940355 -4.0080e-05
5:148831581 T C 0.796037 -1.3479e-05
5:148831910 A G 0.057292 -2.0056e-05
5:148832651 A G 0.191773 3.9987e-06
5:148833295 A G 0.820139 -2.4434e-05
5:148833563 T C 0.060973 4.6196e-06
5:148835606 C T 0.110387 1.7420e-05
5:148838236 A C 1.791157 -5.5304e-05
5:148838241 T G 0.091529 -1.9793e-06
5:148846557 C A 1.159536 3.5603e-06
5:148853121 A G 0.674810 -4.8034e-06
5:148893101 C T 0.333281 2.8181e-05
5:148900554 C T 0.052336 9.1343e-06
5:148904092 T A 1.071554 6.3366e-05
5:148909383 C G 0.061473 -5.7486e-06
5:148922150 T C 0.517599 1.9262e-05
5:148942636 T C 0.158987 -8.5556e-06
5:148954117 C T 0.023886 7.5881e-06
5:148954494 A C 0.020478 1.2081e-05
5:148957126 G A 0.101017 -1.8206e-05
5:148957822 G A 0.066264 -1.3915e-05
5:148961313 T G 0.414833 1.8987e-05
5:148968174 G A 0.057062 -1.2442e-05
5:148977613 T C 0.983826 1.2217e-04
5:148986081 T C 0.225760 1.0156e-05
5:148995509 G C 0.863048 -4.7015e-05
5:149000404 C T 0.586397 2.5641e-05
5:149001551 C A 0.746426 5.2117e-05
5:149003627 T C 0.149977 3.9851e-05
5:149006640 T C 0.953422 -4.3554e-05
5:149006726 C A 0.149649 4.0244e-05
5:149008467 A C 0.303813 -1.2735e-05
5:149016125 C T 0.067588 2.3421e-05
5:149017474 G A 0.118236 4.4489e-05
5:149017933 C T 0.286723 -4.0087e-05
5:149018300 A G 0.143235 1.4288e-05
5:149020986 A G 0.102282 3.8538e-05
5:149024856 T C 0.344382 -2.6520e-05
5:149025881 A G 1.248481 -8.0134e-05
5:149026436 A C 0.368921 -3.8641e-05
5:149026710 A C 0.067911 1.5634e-06
5:149027234 A C 0.057474 -7.9080e-06
5:149027361 G T 0.264700 -3.6994e-06
5:149045703 T C 1.594067 -5.9528e-05
5:149056580 A G 0.641800 -4.8056e-05
5:149061981 T C 0.325508 -1.1489e-05
5:149065857 T C 0.249789 -8.5218e-06
5:149069959 A G 1.386536 -5.1164e-05
5:149070220 G T 0.770098 -2.0904e-05
5:149075790 C T 0.127220 3.7363e-05
5:149082480 T C 0.235468 -5.0771e-05
5:149082704 A C 1.813615 -4.4455e-05
5:149089520 T C 0.035697 1.4018e-06
5:149090783 A T 1.321113 -1.4328e-05
5:149097725 G A 0.051401 -4.7289e-05
5:149105605 T A 0.370518 -9.7681e-06
5:149113041 T G 1.921191 2.8387e-05
5:149123921 T G 0.025876 -1.6855e-05
5:149135045 C T 0.263279 4.3430e-06
5:149138912 T C 0.195428 3.5556e-06
5:149140300 T C 1.540907 -2.8333e-05
5:149146322 T G 0.105762 -4.9441e-06
5:149147330 A G 0.773675 -1.8006e-05
5:149151707 A G 0.148101 -2.5396e-06
5:149164645 C T 0.277927 1.0579e-05
5:149166934 A C 0.510932 1.4387e-05
5:149184905 T G 0.279050 -5.5212e-06
5:149187134 A G 0.627090 1.8616e-05
5:149187457 T C 0.293442 -6.4811e-06
5:149200043 C T 0.238623 -8.9021e-06
5:149201670 G A 0.113841 4.2226e-05
5:149202785 A G 0.194195 1.7182e-05
5:149203161 C T 0.025801 1.1160e-05
5:149210848 T C 0.564384 1.0015e-05
5:149212243 C G 0.163547 6.0196e-06
5:149212471 A G 0.163599 2.9940e-06
5:149212510 A C 0.061995 5.2870e-05
5:149212614 T G 0.049801 -3.1907e-06
5:149216304 T C 0.089104 6.7330e-08
5:149227929 T G 0.088900 -2.8168e-05
5:149228648 T C 0.451520 -2.9702e-07
5:149229718 T A 0.048859 -3.5868e-05
5:149232308 A G 0.138490 -1.0038e-05
5:149237419 A G 0.049255 -7.5098e-06
5:149237916 T C 0.873040 2.3568e-05
5:149238058 T C 0.058178 1.2946e-05
5:149239093 T C 1.239386 2.0852e-07
5:149241707 C G 0.890681 -2.3115e-05
5:149247435 T C 0.069068 4.0952e-05
5:149247999 T C 0.109998 6.1678e-06
5:149251249 A G 0.035639 -5.0034e-06
5:149262186 A C 0.409578 -7.0071e-05
5:149264106 A G 0.067841 -4.2584e-05
5:149264929 A G 0.200631 3.5777e-05
5:149267331 G A 0.287337 -2.3991e-06
5:149273682 G A 0.377207 3.0137e-05
5:149278856 C T 0.060486 2.7809e-05
5:149283320 T C 0.246462 1.6909e-07
5:149284335 C A 0.036762 1.2510e-05
5:149284884 G A 0.202747 -6.5110e-05
5:149286240 G T 1.563654 -9.4122e-06
5:149286721 T C 0.032981 2.9968e-06
5:149289913 T G 0.114922 9.0262e-06
5:149293246 A G 0.033208 1.0345e-05
5:149301335 C T 0.312171 7.9450e-06
5:149305993 A G 0.267093 -2.3461e-05
5:149314634 T C 0.043124 -3.1007e-05
5:149316008 T C 0.029602 2.8527e-05
5:149325642 C T 0.654615 2.9656e-05
5:149327078 C T 0.643865 8.0967e-06
5:149327490 C T 0.464523 3.9322e-05
5:149327973 C T 1.100150 -6.2357e-05
5:149328786 G A 0.026879 1.0536e-06
5:149331227 A G 0.637750 -2.4617e-06
5:149336506 C T 1.610595 -2.9772e-05
5:149341038 A T 0.808256 1.8997e-05
5:149341279 G A 0.534172 3.5831e-05
5:149341564 A T 0.032481 -1.1590e-05
5:149360630 T C 0.046526 6.9229e-05
5:149360877 C T 1.979369 3.1162e-05
5:149366714 C T 0.279394 -1.0703e-05
5:149370633 C T 0.090575 -8.5713e-06
5:149374932 C T 1.591127 1.3799e-06
5:149383776 G A 0.217253 -8.0612e-06
5:149384610 T C 0.213932 -3.3415e-05
5:149390148 A G 0.216110 -1.1858e-05
5:149391845 T C 0.024895 -1.5630e-05
5:149394455 G A 0.084450 1.6314e-05
5:149394658 G C 0.026953 4.6122e-06
5:149397928 T C 0.073417 1.7339e-05
5:149404179 T G 0.141482 5.3066e-05
5:149404741 A G 0.046136 -1.4096e-06
5:149406271 T C 1.609407 9.5369e-08
5:149406733 T G 1.606739 5.0748e-06
5:149410955 A G 0.041988 3.1301e-07
5:149420698 T G 0.214338 -5.5746e-06
5:149421502 G A 0.218249 -1.5909e-05
5:149426966 G A 1.705685 9.8432e-06
5:149427010 C G 1.958372 -1.2279e-05
5:149431223 A G 1.596784 -2.8490e-05
5:149432613 G A 0.229561 -3.1816e-05
5:149432863 C T 0.236260 5.1927e-07
5:149433120 G A 0.089474 -1.8161e-05
5:149434954 T C 0.034088 -2.2662e-05
5:149435608 C G 0.096463 1.1273e-05
5:149436545 A G 1.200209 7.8229e-07
5:149437190 G C 1.508735 -2.6225e-05
5:149439458 G T 0.082324 -1.7398e-05
5:149440645 T C 0.104285 -7.1060e-05
5:149442474 A G 0.216441 -1.7828e-05
5:149445987 T G 0.232038 -5.1110e-05
5:149447384 T C 0.133530 -1.1415e-05
5:149449827 T C 0.032001 1.3994e-05
5:149450132 C T 0.138723 -9.1885e-06
5:149453450 C T 1.488714 -2.4192e-05
5:149454918 T C 0.189667 -2.6559e-05
5:149458419 C T 1.085742 8.5920e-06
5:149465491 G T 0.536207 -1.8122e-05
5:149471284 A G 0.424285 -3.3471e-05
5:149480185 A G 0.121774 -1.1135e-05
5:149480824 C G 0.591334 -1.1137e-04
5:149480879 C T 1.195902 -9.2260e-04
5:149483141 G A 1.295292 -4.2711e-05
5:149483761 G A 0.252032 2.1613e-05
5:149485772 G A 0.640015 -3.9360e-05
5:149487768 G A 0.209473 -2.0043e-05
5:149487910 C T 1.275963 -2.6844e-05
5:149489110 T C 0.898535 6.3417e-05
5:149490450 G A 0.083875 4.4445e-05
5:149491647 G A 0.045747 -2.0249e-05
5:149492119 T C 1.875149 -7.6681e-05
5:149492296 T C 0.419065 2.8899e-05
5:149494521 A G 0.088134 3.6224e-05
5:149498151 A G 0.586365 -3.5861e-04
5:149501664 T C 0.051213 7.6078e-06
5:149502838 C G 0.043439 -2.0158e-05
5:149504864 C T 0.051463 -1.0718e-05
5:149508461 A G 0.038619 -1.3078e-05
5:149509446 T C 0.051002 -2.1257e-05
5:149510290 C A 0.068101 -1.7366e-05
5:149512407 A G 0.031510 6.7441e-06
5:149527073 A C 0.063901 -5.1501e-06
5:149529913 G A 0.108479 5.6177e-06
5:149529999 T C 0.390869 -3.0264e-05
5:149531760 A G 0.054056 -1.3750e-05
5:149533848 T C 0.406556 -2.9619e-05
5:149535997 C T 0.050414 3.5802e-05
5:149539325 T C 0.170013 2.3433e-05
5:149540628 T C 0.118619 -7.5212e-06
5:149541434 G A 0.056020 -4.8105e-06
5:149542396 G A 0.087673 1.2933e-05
5:149543812 C T 0.856943 8.3121e-06
5:149546426 G A 0.894306 7.6354e-06
5:149547729 A G 0.083022 -1.2224e-05
5:149551812 C G 0.612108 6.8545e-06
5:149568496 A G 0.800865 4.3476e-06
5:149569152 T C 0.145893 -2.7137e-05
5:149573099 C T 0.251678 1.5529e-05
5:149575702 T C 1.042355 -3.9144e-05
5:149582817 G A 1.016456 -5.6457e-06
5:149583336 C T 1.600290 -8.0248e-06
5:149585821 G A 1.615162 4.1067e-06
5:149587129 C T 0.030628 3.6116e-05
5:149588205 G A 0.090497 8.2421e-05
5:149589647 G A 1.002097 -4.9927e-05
5:149592833 A G 0.854480 2.9515e-05
5:149593085 C T 0.862416 2.4331e-05
5:149596052 T G 0.140142 -9.9038e-06
5:149601438 T C 0.046802 -2.6979e-06
5:149602608 G A 1.831217 -7.3247e-06
5:149602824 T C 1.121069 -2.7270e-05
5:149604397 T G 0.031605 -6.5276e-07
5:149605116 A G 0.627785 4.2124e-06
5:149615543 A G 0.085521 -1.9873e-05
5:149616719 A G 0.379181 -1.3299e-05
5:149623365 T C 0.293072 5.3535e-06
5:149623606 C T 0.825832 1.9270e-05
5:149636073 G T 0.903261 5.3115e-05
5:149638360 A G 0.554861 4.2883e-05
5:149641316 T C 0.308370 1.8821e-05
5:149642229 C T 0.060681 1.8155e-05
5:149645005 A G 0.036561 -2.2219e-05
5:149645185 T C 0.115139 -7.4688e-06
5:149647724 A G 0.036616 -1.6383e-05
5:149649256 T C 0.067315 -2.0103e-05
5:149650496 A G 0.377360 1.6253e-05
5:149653675 T C 0.072106 1.7813e-05
5:149654455 T C 0.060600 2.0344e-05
5:149656212 C T 0.244232 3.7013e-05
5:149658262 T C 0.460852 3.6034e-05
5:149665849 G A 0.438397 2.8552e-05
5:149675169 T C 1.585521 -3.4085e-05
5:149675264 C T 0.193984 1.1007e-05
5:149678515 T C 0.038074 -3.0341e-05
5:149684590 A G 0.182925 1.4318e-05
5:149689173 T C 0.453052 2.9666e-05
5:149689401 T C 0.788505 -8.9385e-06
5:149699621 C T 0.772659 -7.9085e-05
5:149700352 A G 0.126724 2.9395e-05
5:149701137 T C 0.062320 6.3479e-06
5:149704728 G A 1.293517 2.1037e-06
5:149705795 A G 0.295091 -1.0030e-05
5:149709264 C T 0.108073 4.2797e-06
5:149715884 A G 0.045438 5.8498e-06
5:149716218 G A 0.520728 -3.4468e-05
5:149717436 G A 0.137107 -3.0191e-06
5:149742236 T G 0.062605 -3.6442e-05
5:149750908 A G 0.076991 1.9212e-06
5:149755362 A G 0.022776 -4.5405e-05
5:149756477 C G 1.956723 5.3452e-05
5:149763305 G A 0.326939 -2.1121e-05
5:149766790 A G 0.888211 -1.5624e-05
5:149770058 T C 0.169325 -3.9395e-05
5:149772932 T C 0.157075 4.0065e-06
5:149776232 T C 0.527982 -5.6943e-05
5:149776355 C G 0.047207 1.1209e-06
5:149779363 T C 0.086852 1.4070e-05
5:149780853 A G 0.036587 -1.6058e-05
5:149781627 C T 0.254200 4.0094e-05
5:149790634 C T 0.081026 9.2556e-06
5:149790968 A G 0.155861 -2.7604e-05
5:149792600 A C 0.359654 -5.3185e-06
5:149793650 A G 0.221031 -1.7202e-06
5:149795234 A G 0.035844 -5.7471e-06
5:149799026 C T 0.789382 -2.4286e-05
5:149799339 G A 1.923980 -2.1625e-05
5:149804371 A C 0.128009 2.6522e-05
5:149810153 C T 0.058282 4.0147e-05
5:149817376 A G 0.105408 2.6127e-05
5:149825870 T C 0.449008 4.8808e-06
5:149826526 T C 0.537285 1.9681e-05
5:149827132 T C 0.063845 3.5529e-05
5:149827494 T C 0.603165 3.6336e-05
5:149828636 G A 0.043832 2.5047e-05
5:149828750 C G 0.595619 3.3349e-05
5:149829934 T C 0.082074 -1.3470e-05
5:149836896 A G 0.096885 4.4804e-06
5:149838717 T G 0.488094 6.9911e-06
5:149843324 T C 0.047830 5.6424e-06
5:149844525 T C 0.036081 4.7232e-05
5:149845740 C T 0.059811 5.7078e-07
5:149848272 G A 0.084456 -1.6473e-05
5:149861956 A G 0.166498 -7.1744e-06
5:149868326 A G 0.168332 4.9981e-05
5:149870776 T C 0.035263 5.5003e-05
5:149871856 G A 0.027917 -7.0702e-06
5:149883901 A G 0.040258 -2.2762e-06
5:149885784 T C 0.153164 -3.3109e-05
5:149886704 T C 0.034198 1.8314e-05
5:149893287 T C 1.033461 1.0385e-05
5:149893372 T C 0.351338 6.7083e-05
5:149895344 T C 0.239376 5.4032e-06
5:149895492 C T 1.571635 -3.1569e-05
5:149897291 G T 0.547165 7.0297e-05
5:149902468 T C 0.025950 -8.5983e-06
5:149907602 G A 0.932055 2.2307e-05
5:149914631 A G 0.418763 -1.5116e-05
5:149921251 C G 0.844558 4.1658e-05
5:149935375 A G 0.043864 2.9826e-05
5:149939422 A G 0.726348 -2.4765e-05
5:149942117 G A 0.100627 -6.1142e-07
5:149946821 G A 1.469090 -7.8734e-06
5:149950246 T C 0.081646 -1.3445e-05
5:149963178 T C 0.849225 -1.4801e-05
5:149980524 T C 0.754755 -9.4267e-06
5:149982091 A G 0.067945 2.6168e-05
5:149984227 G A 0.043419 3.8770e-06
5:149988396 T C 0.026525 1.2178e-05
5:149991012 G A 0.693464 -6.8661e-06
5:149991802 G A 0.241204 1.3663e-05
5:149991853 A G 0.518196 -4.0016e-05
5:149992045 A G 0.440416 -2.6255e-05
5:150001729 A G 0.027684 6.2830e-06
5:150005206 C T 1.095508 -1.2797e-05
5:150009387 G A 0.026986 1.2560e-05
5:150011335 A C 0.453377 1.7162e-05
5:150011670 A G 0.056711 6.8458e-06
5:150014878 A G 0.037152 4.4916e-05
5:150017825 C G 1.863607 7.6497e-05
5:150017858 T C 0.583054 -4.8008e-05
5:150022919 A G 0.549067 2.0402e-06
5:150022978 A G 0.120388 -3.5330e-05
5:150033470 T C 0.822200 -1.1060e-05
5:150038065 A G 0.982807 -4.9641e-06
5:150048185 C T 0.094522 -9.6646e-06
5:150051958 C T 1.962533 -3.4128e-06
5:150074983 A G 0.055014 4.4758e-06
5:150078264 T C 0.023055 2.6527e-05
5:150079873 A G 0.021559 1.1500e-05
5:150087245 A G 1.046081 1.3445e-05
5:150088119 C A 0.067056 1.9087e-05
5:150090164 G T 0.145342 2.3210e-05
5:150097883 C G 0.087699 8.5616e-06
5:150108902 A C 0.027171 -2.1625e-05
5:150110239 C T 0.039875 1.8440e-06
5:150128567 A C 0.031089 3.1746e-05
5:150131674 A G 0.785565 2.6980e-05
5:150136860 T C 0.040329 5.5451e-05
5:150144634 T G 0.088215 1.5014e-05
5:150155112 G A 0.044254 -1.5668e-06
5:150164464 A G 0.112481 1.0442e-05
5:150167150 G T 0.091448 -2.9857e-05
5:150171706 G A 0.083599 -1.1475e-06
5:150175109 T C 0.020290 -2.6411e-06
5:150175414 A G 0.062495 -1.7140e-05
5:150186068 T C 0.080574 2.8897e-06
5:150226722 C A 1.115389 -2.6145e-05
5:150227966 A C 0.082687 5.9910e-06
5:150227998 T C 0.150999 -1.5921e-05
5:150234054 T G 0.104256 7.1937e-06
5:150240076 T C 0.143021 -1.0472e-05
5:150244041 T G 0.233761 -9.9266e-06
5:150258867 G A 0.151690 -1.5950e-05
5:150264525 C T 0.038642 1.3918e-05
5:150270420 G A 0.157750 -1.4461e-05
5:150273036 G A 0.022338 2.6948e-05
5:150303571 A G 0.750432 8.7761e-06
5:150311773 C T 0.908886 7.9749e-06
5:150320119 C A 0.089997 -3.8039e-05
5:150326976 A G 0.738679 1.7910e-05
5:150327474 T G 0.137444 2.8167e-05
5:150330631 T C 0.135267 2.2262e-06
5:150358443 A G 0.725020 -8.2685e-06
5:150360235 G A 0.065965 1.5487e-05
5:150361911 C T 1.930283 1.2914e-06
5:150363916 G A 0.128551 8.6905e-06
5:150364666 G A 0.234024 2.4229e-06
5:150369623 T G 0.030706 -6.3356e-06
5:150378999 A G 0.871459 2.3554e-05
5:150381454 T C 0.116811 -1.8564e-05
5:150390233 C T 0.039580 -2.1095e-05
5:150392646 A G 0.127421 1.3611e-05
5:150396906 T C 0.054520 -1.8975e-05
5:150397165 T C 0.798778 -2.2909e-05
5:150397914 C T 1.606343 -2.9267e-05
5:150400087 C T 0.251811 -2.3521e-05
5:150407456 C T 1.672087 -1.6305e-05
5:150412836 T C 0.218113 -9.7644e-08
5:150415338 T C 1.313683 -1.0954e-05
5:150428871 A G 0.751324 9.4340e-06
5:150429240 C T 0.119411 -3.9978e-06
5:150432153 T C 1.350303 2.4741e-05
5:150432388 T C 0.639587 6.1693e-07
5:150435480 G C 0.547506 1.1349e-05
5:150435525 A G 0.108875 -3.6598e-06
5:150436517 A G 0.021565 -3.1858e-06
5:150440097 A G 0.176034 -7.9786e-06
5:150446753 C T 0.217633 5.7995e-06
5:150458146 T C 0.467954 -1.8566e-05
5:150462818 G A 0.213283 3.7081e-05
5:150466193 C A 0.797590 -3.1252e-06
5:150470403 G A 0.895020 -1.5132e-06
5:150470583 A G 0.080743 -3.2820e-05
5:150471861 A G 0.275691 7.7469e-06
5:150473674 G A 0.636377 -1.0146e-06
5:150480520 T C 0.374688 1.6656e-05
5:150480770 T G 0.098699 3.4309e-06
5:150483095 G A 0.638827 5.1022e-05
5:150483825 G T 1.419568 -4.7269e-05
5:150484323 A G 0.222475 -8.7186e-06
5:150486409 G T 1.490444 -2.3566e-05
5:150487053 C A 0.076640 3.1030e-06
5:150487170 T C 0.332726 -7.6055e-05
5:150489390 G A 1.498887 -4.7185e-05
5:150490958 A G 0.226977 2.2737e-05
5:150493725 G A 0.818036 2.7871e-05
5:150501247 A G 0.324635 3.7779e-05
5:150501282 C T 0.452549 -2.2268e-07
5:150502612 A G 0.070808 2.1169e-05
5:150505189 T C 0.601091 1.5904e-05
5:150507435 C A 1.190511 3.1762e-05
5:150507549 T C 0.053137 -2.2227e-05
5:150512970 T C 1.455393 2.6455e-05
5:150514682 T G 0.229370 -1.6967e-05
5:150514920 C A 0.323249 3.0965e-05
5:150516492 T C 0.393297 3.9038e-05
5:150517025 G C 1.384062 -6.8759e-05
5:150518359 A G 1.079146 -4.5873e-05
5:150518988 A G 0.473660 -2.1848e-05
5:150522468 G A 0.136847 -3.2188e-05
5:150525901 G A 0.756177 -2.4443e-05
5:150530674 C T 0.194331 1.1122e-05
5:150532201 T C 0.158753 8.8204e-06
5:150534432 C T 1.690952 -1.0395e-05
5:150534919 C T 1.195357 -3.7359e-05
5:150535262 T C 0.439413 -2.4316e-05
5:150538382 G T 0.102743 9.0955e-07
5:150548217 T C 0.638801 -2.4687e-05
5:150548494 T C 0.188920 -2.1927e-05
5:150548669 A G 0.057325 -1.0428e-06
5:150549341 A G 1.677722 -2.3779e-05
5:150549401 T C 0.046740 1.0414e-05
5:150550559 A G 0.312726 -6.9170e-06
5:150557223 C A 1.044822 -3.5925e-05
5:150558549 A G 0.302504 -4.9328e-07
5:150560315 C G 0.669117 -1.8705e-05
5:150560345 T C 0.277613 -2.3805e-05
5:150561337 A G 0.949693 -6.1433e-06
5:150561874 G C 0.127486 1.0667e-05
5:150562526 C A 0.310723 -3.5691e-05
5:150563302 T G 0.391236 -2.0895e-05
5:150563720 C T 0.033370 -4.3638e-06
5:150564404 A G 0.953838 4.0813e-05
5:150565008 T C 0.920383 1.0192e-05
5:150566486 C A 0.100780 -1.4106e-05
5:150567017 G A 0.084895 -5.9098e-05
5:150567486 A C 1.341286 6.1239e-06
5:150567888 A G 0.306877 -2.0697e-05
5:150572233 C G 0.996092 2.5678e-05
5:150577807 A G 1.801482 -1.5188e-05
5:150578574 G A 0.452393 -1.1705e-05
5:150580700 C G 1.340690 1.3554e-05
5:150582456 T G 0.697015 -1.2220e-05
5:150582494 G A 0.132342 -3.4978e-06
5:150582541 G A 1.412583 1.6828e-05
5:150582745 G A 0.191371 -1.5960e-06
5:150588524 T C 0.116499 -9.7594e-06
5:150592191 T C 0.235803 2.0988e-05
5:150594361 G C 0.237809 2.3264e-05
5:150594802 C T 0.651372 9.8341e-06
5:150596936 C T 0.238299 3.1131e-05
5:150605036 T C 0.047133 2.5019e-06
5:150609847 T C 0.179088 1.1283e-05
5:150610965 A G 0.377528 3.6754e-06
5:150612849 G T 0.343522 -1.5783e-05
5:150615816 A G 1.294887 -2.3878e-06
5:150618993 T C 0.335476 -6.6378e-06
5:150621297 G C 0.548762 -1.1959e-05
5:150623747 T G 0.068088 8.0655e-06
5:150632832 A G 0.059785 7.8164e-06
5:150639409 G A 1.224014 -9.4661e-06
5:150639439 G A 1.284691 -6.4615e-06
5:150642078 T G 0.023623 6.4601e-05
5:150642265 G A 0.531686 2.2331e-05
5:150643637 T C 0.021939 1.3744e-05
5:150645418 G A 0.178481 -1.2042e-05
5:150648457 A G 0.412681 -2.8431e-05
5:150649861 A G 0.066504 5.5845e-06
5:150652841 G A 0.498841 3.2601e-05
5:150658583 G A 0.053864 4.3963e-06
5:150664002 A G 0.432886 1.2029e-05
5:150666567 T C 1.103010 -1.4761e-05
5:150666946 T C 0.091662 6.4853e-06
5:150667016 C T 0.753486 2.3779e-05
5:150667775 G A 0.221239 1.4780e-05
5:150671322 A C 0.054011 -7.3200e-06
5:150673307 A G 0.025304 7.7301e-05
5:150677020 G A 0.659857 1.5852e-05
5:150679904 A G 0.053254 2.1318e-05
5:150683463 G T 0.743765 1.1251e-05
5:150693649 C T 0.079247 3.8995e-06
5:150698806 C T 0.295085 -6.0595e-05
5:150702281 A G 1.047522 -4.0518e-05
5:150703458 A G 0.068704 6.2872e-07
5:150712767 T C 0.022153 3.7326e-05
5:150715669 A C 0.079545 2.1160e-05
5:150721337 A G 0.028784 8.8665e-09
5:150723155 A C 0.023104 1.2179e-05
5:150728750 G A 0.041478 1.3542e-05
5:150733077 T C 0.199985 -2.9741e-05
5:150734672 G T 0.285516 -2.3843e-05
5:150736605 A G 0.036470 1.4452e-05
5:150743405 G T 0.504882 6.0550e-06
5:150744496 T C 0.039881 2.4613e-05
5:150745780 T C 0.042861 1.9769e-05
5:150756785 A C 0.072586 -4.4004e-05
5:150768355 T C 0.773208 -2.1104e-05
5:150776708 A G 0.755563 -2.7599e-05
5:150799529 T C 0.316345 -1.6550e-05
5:150808496 A C 0.059671 6.3416e-05
5:150818042 C A 0.448836 -1.5484e-05
5:150818863 T C 0.035548 4.2638e-06
5:150828014 A G 0.035918 1.5188e-05
5:150835349 G A 1.224520 -4.4843e-06
5:150838085 T C 0.662652 -6.0251e-06
5:150842281 A G 0.327410 -7.1381e-06
5:150851258 G A 0.772831 -2.0048e-05
5:150855494 A G 0.099527 4.0992e-05
5:150865371 C T 0.057402 1.1318e-05
5:150867379 C T 0.419624 -1.2351e-05
5:150868490 A G 0.243080 -2.2520e-05
5:150871674 G A 0.108476 9.4731e-06
5:150886519 G A 1.467139 6.2812e-06
5:150886882 A G 1.100520 -1.4113e-05
5:150887925 G A 0.965435 3.1163e-05
5:150890927 T G 1.441952 3.7104e-05
5:150891772 G C 0.102325 4.0504e-06
5:150893500 T C 0.023448 6.0802e-06
5:150895073 A G 0.051333 1.5908e-05
5:150897496 T C 0.037113 9.3812e-06
5:150899212 A C 0.408253 2.2117e-05
5:150901261 T C 1.440744 3.7107e-05
5:150902563 T C 0.083061 6.8548e-06
5:150905277 C A 0.065718 4.2340e-06
5:150906198 C A 0.823190 1.2165e-05
5:150906589 A G 0.102640 -2.3092e-05
5:150906963 G T 0.104899 9.6745e-06
5:150908812 T C 0.082882 -6.8600e-06
5:150908813 A G 0.404862 2.5173e-05
5:150909509 A G 0.413814 -4.9976e-06
5:150909672 C T 1.330733 3.7857e-05
5:150911903 G A 0.028894 4.1955e-06
5:150912315 T G 0.061869 2.8186e-05
5:150912647 C A 0.118823 -1.3610e-05
5:150913015 T C 0.760390 4.3453e-05
5:150914969 G A 0.263587 -8.4688e-05
5:150917545 A G 0.821174 1.2865e-05
5:150917796 C T 0.167248 -4.8127e-06
5:150920566 A G 0.707113 3.8857e-05
5:150926468 C G 0.027628 -2.4135e-05
5:150930345 T C 0.092360 -2.3614e-05
5:150934284 G T 0.027505 3.7713e-05
5:150937631 C T 0.096265 -1.5594e-05
5:150939038 T G 0.136091 -1.5050e-05
5:150939301 T C 0.057480 4.4615e-05
5:150942969 A G 1.041608 1.1952e-05
5:150943530 G C 0.680134 -2.1614e-06
5:150946773 A G 1.054816 1.0941e-05
5:150946780 A C 0.167420 2.6015e-05
5:150946966 A G 1.863542 2.0011e-05
5:150947128 A G 0.102464 4.2105e-05
5:150948016 T C 0.128794 -1.8474e-06
5:150951368 A G 1.200998 -8.1761e-06
5:150952719 T G 0.071739 7.0188e-06
5:150954174 G A 0.991489 1.0014e-05
5:150954648 A G 1.761552 -1.6127e-06
5:150955813 C T 0.298674 -3.0920e-05
5:150963802 A G 0.634335 -1.2540e-05
5:150967539 G A 1.769615 -9.7965e-06
5:150967836 T C 1.238890 1.8788e-05
5:150968458 A G 0.063819 7.7511e-06
5:150970841 A G 0.057623 3.5966e-05
5:150971790 A G 0.095976 2.0572e-05
5:150971848 T C 1.025528 -1.4924e-06
5:150972154 C T 0.466636 1.3214e-04
5:150974701 C T 0.235322 1.1639e-05
5:150975571 G A 0.903752 1.4785e-05
5:150977182 G C 0.100465 8.6473e-06
5:150978418 G A 0.030660 2.8898e-05
5:150980278 T C 0.076468 5.4781e-06
5:150981259 C T 0.472534 1.5440e-05
5:150990671 A G 0.066497 1.4789e-05
5:150992673 T C 0.409023 -5.6501e-06
5:150994666 G C 0.046117 8.5423e-07
5:150999990 A G 0.506673 2.2852e-05
5:151004356 G A 0.334862 -2.7176e-06
5:151004568 G A 0.997819 1.4547e-07
5:151006224 C T 0.031348 -6.8686e-06
5:151012257 T C 0.127269 -1.6689e-05
5:151013474 G A 0.061327 -1.5061e-05
5:151017521 G A 0.805825 -4.5587e-07
5:151017815 A C 0.070983 -2.7318e-05
5:151031264 A C 0.243544 -2.9578e-05
5:151034364 A C 0.204240 -2.9568e-05
5:151039626 T C 1.170367 1.8878e-05
5:151042029 A G 1.026301 3.2539e-05
5:151042984 T A 0.093558 4.0039e-06
5:151046107 C T 0.022909 -6.1642e-06
5:151050484 T G 0.229970 6.6084e-06
5:151050652 G C 0.291482 -1.8756e-05
5:151052238 T C 0.096966 4.7221e-05
5:151056451 C T 0.023055 -1.3609e-06
5:151058179 A G 0.146111 -8.8881e-06
5:151058311 T C 0.091338 -2.0223e-05
5:151059738 A C 0.110387 -7.7027e-06
5:151061911 T C 0.086303 5.5619e-06
5:151063460 C G 0.047477 1.3124e-05
5:151063674 G A 0.883735 2.1357e-05
5:151071719 T C 0.581353 9.8596e-07
5:151073828 G C 1.900055 4.6701e-05
5:151081375 A G 0.768738 6.1870e-05
5:151096944 C T 0.819522 -3.2510e-05
5:151110744 A G 0.091435 4.3650e-05
5:151118189 T G 1.457314 1.5958e-05
5:151125567 T C 0.057036 2.5645e-05
5:151138211 G A 0.855041 -9.9286e-06
5:151151257 T C 0.352269 -2.7725e-05
5:151151330 T C 0.074933 4.5138e-06
5:151154743 C T 0.321421 9.7616e-06
5:151155432 G A 0.857771 -1.4132e-05
5:151172963 T C 0.063096 -2.1259e-05
5:151174476 T C 0.034094 -1.2398e-05
5:151177514 G A 0.071223 2.4891e-05
5:151177997 G A 0.038577 1.6677e-05
5:151180890 A C 0.510361 -2.7878e-05
5:151182143 G A 0.094009 -1.2857e-06
5:151186145 G A 0.042637 -2.7899e-06
5:151192951 T A 0.050275 2.1008e-05
5:151196722 T C 0.064199 -3.6098e-05
5:151202476 T C 0.028998 3.0402e-05
5:151206222 G A 0.157241 -6.5986e-06
5:151208500 T C 0.048265 -5.2265e-06
5:151255149 C T 0.105989 -2.5360e-05
5:151255331 G A 1.166092 2.0949e-05
5:151269893 G A 0.032442 1.2983e-05
5:151272303 A G 0.023497 -1.1904e-05
5:151293087 A G 0.100910 3.0723e-05
5:151293147 A G 0.033361 -6.8378e-06
5:151294585 T C 0.113370 6.0534e-05
5:151306408 C T 0.030112 4.2598e-06
5:151306890 T G 1.193036 2.0952e-05
5:151317280 C A 1.281014 -6.6655e-07
5:151319612 A G 0.667365 4.2835e-05
5:151326579 T G 1.368609 4.5002e-05
5:151329461 C T 0.143654 -2.5921e-05
5:151338759 T C 0.021679 3.2690e-05
5:151338908 A C 0.317393 2.1502e-07
5:151342688 T C 0.073453 1.8361e-05
5:151344558 A G 1.097686 4.4875e-05
5:151349687 C A 0.041930 -2.3000e-05
5:151355475 A G 0.056007 -4.0531e-05
5:151357064 A G 0.644043 1.0514e-05
5:151381140 T C 0.468100 -6.2120e-06
5:151383540 A G 0.026207 1.6704e-05
5:151387820 A G 0.087572 -1.6643e-05
5:151393653 C T 0.044361 -2.1034e-05
5:151412785 G A 1.607482 4.4725e-05
5:151420240 A G 0.679527 6.8787e-06
5:151422644 A G 0.033046 1.6066e-05
5:151422829 C T 0.484543 3.5741e-06
5:151448652 G A 1.603237 9.6594e-05
5:151472485 T C 0.075472 7.5256e-06
5:151479737 G A 0.274009 5.2868e-06
5:151480536 C A 0.051557 -1.4547e-05
5:151480656 T C 0.445074 4.7325e-05
5:151484319 T C 1.503992 4.1808e-05
5:151484970 T C 0.038473 -2.2712e-06
5:151491976 A G 1.657767 5.7442e-05
5:151492934 G A 1.018508 2.3994e-06
5:151508977 A G 0.125521 -2.7216e-05
5:151521184 T C 0.048600 -3.5149e-05
5:151522918 A G 0.194707 -1.9845e-05
5:151528586 A G 0.516661 1.8650e-05
5:151531714 T G 0.023269 -2.2155e-06
5:151543209 G T 0.141583 2.7931e-05
5:151543828 G A 0.060564 6.8354e-06
5:151545224 G A 0.412071 2.1131e-05
5:151563039 T C 1.902356 -9.2036e-06
5:151566803 T C 0.039434 3.7573e-05
5:151569695 G T 0.641320 2.2740e-07
5:151575961 G A 0.090539 2.4769e-05
5:151578136 T C 0.116623 -5.3497e-06
5:151585277 G T 0.030926 -7.3529e-06
5:151594068 C G 0.051394 -4.3430e-05
5:151598365 G A 1.308973 -4.4555e-05
5:151600667 T G 0.086271 -3.8789e-06
5:151605773 C T 0.020812 -2.5778e-06
5:151608842 A C 0.020900 -1.6614e-06
5:151610508 G A 0.369080 -8.7461e-06
5:151611263 G A 0.268044 -2.4214e-05
5:151616450 T C 0.089237 -5.4012e-06
5:151641817 A G 0.030495 3.2769e-05
5:151647363 G A 1.047308 -6.7810e-06
5:151656595 C T 0.349206 1.6100e-05
5:151665028 G A 1.051703 -1.9753e-05
5:151665159 G A 0.025480 4.5018e-06
5:151681246 C T 1.837881 -2.3515e-05
5:151697218 G A 0.033464 2.2763e-05
5:151734109 T C 0.532455 3.0495e-05
5:151742770 T G 0.045059 -4.2734e-05
5:151752375 G A 0.071463 9.8024e-06
5:151771874 T C 0.051119 1.5690e-05
5:151774030 T C 0.034315 -1.1693e-05
5:151774149 C T 1.901103 -1.3960e-05
5:151775064 G C 0.383092 4.0103e-05
5:151784183 A G 0.411038 -1.3366e-05
5:151789564 A G 0.184629 -6.2888e-07
5:151835111 G A 0.075822 1.7832e-05
5:151835706 T G 0.304183 1.2180e-05
5:151845947 C A 0.797980 1.3841e-05
5:151846975 A G 0.387707 4.0961e-05
5:151855889 T C 0.038960 -7.1458e-06
5:151865417 C T 0.186882 1.3278e-05
5:151873042 G T 0.057386 1.4839e-05
5:151875652 C T 1.027077 -4.1597e-05
5:151876047 C A 0.069678 -2.3911e-05
5:151876334 C T 0.855684 -5.5380e-05
5:151888959 T G 0.129093 -2.5779e-05
5:151898863 A G 0.255258 -2.0180e-05
5:151900682 T G 0.538486 -3.5197e-05
5:151905778 T C 0.022432 -2.7381e-05
5:151910392 G A 0.339244 -1.5554e-05
5:151912745 G A 0.687232 3.5462e-05
5:151918054 C T 0.101056 2.4327e-05
5:151927258 G A 0.128243 -2.5005e-05
5:151930231 G A 0.577708 4.3645e-05
5:151937214 A G 0.064959 -2.9318e-06
5:151940994 T C 0.021082 -2.1071e-05
5:151947459 C T 0.685648 1.8929e-05
5:151947661 C T 0.137905 -2.9947e-05
5:151963928 A G 0.062012 1.8569e-05
5:151972234 A G 1.078917 -2.2876e-05
5:151976325 G C 0.026846 5.1851e-05
5:151977522 C A 0.092513 2.0072e-05
5:151981048 T C 0.089731 -1.4536e-05
5:151998899 G C 0.058694 1.4923e-05
5:152011505 G T 0.634874 -1.7138e-05
5:152015047 T C 0.081535 3.4702e-05
5:152018529 T C 0.048859 1.0638e-05
5:152019326 G T 0.036444 3.3694e-05
5:152040281 T C 0.687258 2.3538e-05
5:152043215 C T 0.129142 -2.7854e-05
5:152055643 A C 0.045406 -7.0074e-06
5:152057403 C A 0.054436 2.8000e-05
5:152061427 A G 0.231203 1.1031e-05
5:152067448 G A 0.311901 1.8492e-05
5:152088959 G C 0.557951 4.6404e-05
5:152093294 T C 0.737250 -3.0499e-05
5:152107108 G A 0.584865 3.3069e-05
5:152109571 A G 0.060729 2.7897e-07
5:152138854 T C 0.754450 -2.8334e-05
5:152159589 G A 0.039606 -3.5863e-05
5:152161101 A G 1.462858 4.0843e-06
5:152182121 T G 0.592840 4.2531e-05
5:152183286 T C 0.127249 -2.5273e-06
5:152189163 A G 0.307350 -2.5215e-05
5:152189678 A G 0.694412 -3.2667e-05
5:152192354 A G 0.053202 2.8495e-06
5:152207669 C A 0.080535 4.5034e-06
5:152213340 C T 0.045185 9.5697e-06
5:152216603 A C 0.054475 2.2519e-05
5:152233956 T C 0.559473 -1.1253e-05
5:152236125 C T 0.084615 1.6614e-05
5:152244389 C A 0.135065 7.4749e-06
5:152248145 T C 0.074524 -7.2774e-06
5:152277459 G A 0.061593 -9.1950e-06
5:152288453 G T 1.354175 -3.6816e-05
5:152292962 T C 0.207041 -3.1758e-05
5:152302944 T C 0.101591 2.1175e-05
5:152310798 A G 1.951566 1.4330e-06
5:152326364 T C 0.046243 7.8877e-06
5:152330167 G A 0.096323 2.3985e-05
5:152333840 T G 0.026291 -2.0232e-05
5:152356172 A G 0.422879 1.2877e-05
5:152362706 A G 0.210592 -1.0510e-05
5:152369455 C T 0.350202 -3.0781e-05
5:152371336 A G 0.038830 -6.6343e-06
5:152373129 C T 1.481554 -6.1410e-06
5:152383136 T C 0.896384 -8.6015e-06
5:152386092 C A 0.295799 -1.5912e-05
5:152410362 A G 0.035951 -2.8419e-05
5:152413855 A G 0.053287 5.3630e-08
5:152438213 T C 0.084197 1.1710e-06
5:152438668 T G 0.080380 -2.3821e-05
5:152443916 T G 0.053232 1.4673e-05
5:152448472 C T 0.281858 -7.4777e-06
5:152460375 T C 0.042874 -2.4013e-05
5:152485398 A C 0.032750 -1.7895e-05
5:152486822 T C 0.336420 -3.3469e-05
5:152488891 T G 0.618083 -3.8556e-05
5:152492116 G A 0.106229 1.5014e-05
5:152494883 C A 0.120011 -3.6363e-05
5:152502998 G C 0.041887 -2.3658e-05
5:152505872 G A 0.026100 -1.3432e-06
5:152506255 G A 1.870816 -1.0191e-05
5:152507692 T C 1.077819 2.8807e-06
5:152539659 C G 0.030634 2.1670e-05
5:152540373 A G 0.254875 3.5496e-05
5:152542028 C T 0.340630 -3.2429e-07
5:152543326 C A 0.158150 -7.2587e-05
5:152544582 A G 0.080195 1.1620e-05
5:152564299 C T 1.261117 -3.9246e-05
5:152566888 A G 0.423272 -2.6011e-05
5:152569308 G A 0.834768 -6.2287e-06
5:152586234 T C 0.819685 -1.5552e-05
5:152592944 C A 0.034149 1.2381e-05
5:152611538 T C 0.103032 -3.2346e-05
5:152612967 T G 0.036506 -6.5350e-06
5:152616972 A G 0.049976 4.9715e-07
5:152634487 C G 0.229204 1.6804e-05
5:152639677 G A 1.848757 -2.5479e-06
5:152642913 G A 0.051323 2.2144e-05
5:152655834 G A 0.249309 3.3278e-05
5:152675028 A C 0.206454 -1.8787e-05
5:152678112 C T 0.079987 6.0463e-07
5:152678746 C G 0.025223 4.9602e-05
5:152679357 G A 0.073511 2.4503e-05
5:152696107 C T 0.231080 6.2871e-05
5:152719388 C T 0.029245 -1.6473e-06
5:152722723 G A 1.645919 1.4282e-05
5:152724544 G A 1.851247 -1.3832e-06
5:152728426 C A 0.031124 1.0783e-05
5:152750979 C T 1.755554 -2.4938e-05
5:152753411 T C 0.117566 -9.4607e-08
5:152754426 T C 0.056601 -1.7518e-05
5:152754666 G T 0.792449 -9.2232e-06
5:152759448 G A 0.093983 -1.9377e-05
5:152772797 C G 0.028706 -1.2533e-05
5:152774428 C T 1.260559 1.4157e-05
5:152775828 T C 0.045591 -4.0793e-05
5:152785000 C T 0.799830 -2.2733e-05
5:152789621 G A 1.869505 -2.8753e-05
5:152789711 G A 0.140252 -6.7345e-06
5:152789754 T G 0.059188 7.4212e-06
5:152795580 C T 0.086673 -2.2424e-05
5:152797656 G C 0.356619 -2.6253e-05
5:152798614 A C 0.914804 -1.2638e-05
5:152800002 T C 0.114789 2.1042e-05
5:152800851 T C 0.112955 2.2984e-06
5:152801011 G T 0.028271 -3.8887e-06
5:152803844 G A 0.116233 -5.2666e-05
5:152810790 A C 0.535832 -1.2754e-05
5:152810929 G A 0.270965 -1.5475e-05
5:152821589 G A 0.623338 3.4664e-05
5:152829162 G C 0.077202 -9.2934e-06
5:152835304 G A 0.027430 -1.4444e-05
5:152840106 C G 0.186252 3.9532e-08
5:152840197 C T 0.071872 5.9086e-05
5:152847427 T C 0.080915 5.6848e-05
5:152861056 T C 0.164658 -8.4960e-06
5:152868437 C T 1.226101 2.2737e-05
5:152869624 G A 0.542020 4.4437e-05
5:152874549 A G 0.170536 -4.5624e-05
5:152874876 G A 0.705931 5.0256e-05
5:152878727 A G 1.396520 1.0922e-05
5:152881734 A C 0.053491 -6.7792e-06
5:152892304 A G 0.210875 -3.2517e-05
5:152895409 T C 0.414521 -7.1213e-06
5:152899101 C T 0.075141 7.8526e-05
5:152899691 T C 1.581412 -2.7372e-05
5:152900960 C T 0.053874 -7.3632e-05
5:152902619 G T 0.166521 3.1836e-05
5:152906887 A G 0.595181 -4.8662e-05
5:152910638 G A 0.039855 6.2010e-06
5:152915006 G A 0.049963 -1.9017e-05
5:152915312 T C 0.057964 9.5644e-05
5:152916115 G T 0.134877 -8.5420e-05
5:152920205 A G 0.255421 1.2344e-05
5:152928355 A G 0.091500 -4.2637e-05
5:152929215 A G 0.023010 1.9883e-05
5:152935870 A G 1.206519 2.7922e-05
5:152940456 G A 0.030449 5.8633e-06
5:152941348 T G 0.048733 -4.4465e-06
5:152957116 T C 0.212410 -3.6138e-05
5:152958194 T C 0.040703 1.2619e-05
5:152962932 C G 0.160363 -4.7606e-06
5:152965302 G A 0.051271 -5.7417e-05
5:152966469 A G 1.292507 1.4760e-05
5:152966532 C G 0.041293 1.3677e-05
5:152969250 T C 1.484712 2.2535e-05
5:152969986 T A 1.047594 1.1921e-05
5:152974528 C T 0.027340 2.7870e-06
5:152978835 G T 0.051174 -2.0244e-05
5:152979554 A C 1.077465 2.8022e-06
5:152980439 A G 0.050654 1.6418e-05
5:152981067 G T 0.075037 4.8654e-05
5:152997043 A G 0.574466 1.5672e-06
5:152997318 T C 0.085505 -2.0279e-06
5:152999793 C T 0.108527 -2.7295e-05
5:153000842 G C 0.059963 1.0993e-05
5:153009420 C T 0.020556 -6.0141e-06
5:153009687 A C 0.053001 -1.5378e-05
5:153010084 A G 0.030034 1.7596e-05
5:153013485 T C 0.111556 3.1087e-05
5:153017514 A G 1.446113 -1.2433e-05
5:153019210 T G 0.198206 -3.7441e-05
5:153020785 A G 0.048512 -2.0813e-05
5:153023198 G C 0.065611 -1.3447e-05
5:153024269 A G 0.211125 -6.6515e-06
5:153032350 A G 0.031348 -1.0556e-05
5:153037179 C T 0.030082 4.4079e-05
5:153038650 G A 0.273759 1.3646e-05
5:153039299 T C 1.174551 -2.3993e-05
5:153043017 T C 0.081292 3.8148e-05
5:153044411 T C 0.078812 6.1742e-06
5:153044456 A G 0.674979 1.1522e-05
5:153044722 G A 0.026009 2.1575e-06
5:153046064 A G 0.297003 2.2445e-05
5:153051414 A G 0.291517 2.7744e-05
5:153057548 T C 0.212566 -1.5875e-05
5:153060696 G A 0.207463 -4.4946e-05
5:153063301 A G 0.050654 8.7265e-06
5:153065438 G A 0.290813 6.4257e-06
5:153068137 G T 0.281647 2.8935e-05
5:153077484 A G 0.810658 -6.3284e-05
5:153087200 A G 0.059412 -1.0468e-05
5:153095706 G A 0.038982 -1.1622e-05
5:153097586 G A 0.028479 1.5875e-05
5:153100027 G A 0.051300 1.7645e-05
5:153110240 A G 0.888337 -3.3146e-04
5:153123263 T C 0.060538 3.0372e-05
5:153128610 A G 0.066036 1.6704e-05
5:153129517 T C 0.134471 -5.9822e-06
5:153133550 A G 0.105457 1.5145e-05
5:153143147 G A 0.147565 5.7700e-05
5:153146418 A G 1.060239 -6.7514e-05
5:153148232 A G 0.047542 2.5658e-05
5:153148731 A G 0.222212 -4.3219e-05
5:153148880 C G 0.044234 1.5379e-05
5:153162482 A T 0.062813 7.9539e-06
5:153170072 A G 0.055491 1.8401e-05
5:153175468 T C 0.033065 -1.3647e-05
5:153179767 A G 0.544088 -5.8611e-05
5:153212832 T C 0.344765 -9.0917e-05
5:153216876 A G 1.915485 -9.8727e-06
5:153220238 T C 0.153054 -1.7260e-06
5:153220267 A C 0.260182 -4.9542e-06
5:153238323 T C 0.337803 -6.0257e-05
5:153241647 A C 0.597865 -6.5958e-05
5:153243573 C A 0.047876 -2.5347e-05
5:153250163 C T 0.062388 -9.6631e-05
5:153251073 C T 0.715864 -1.6818e-06
5:153264577 C G 0.060022 6.4928e-06
5:153267753 A G 0.942513 -6.6067e-05
5:153274473 T C 0.052576 1.1239e-05
5:153278334 A T 0.026600 4.6092e-06
5:153281269 G T 0.051005 1.3177e-05
5:153296064 A C 0.628327 -2.5391e-05
5:153304518 G A 0.340091 -6.3631e-05
5:153321724 C T 0.151337 7.7278e-05
5:153332555 A G 0.757443 -1.7507e-05
5:153337377 T G 0.042949 1.0848e-05
5:153340145 C T 0.383562 -1.9578e-04
5:153344980 A C 0.021419 2.4314e-05
5:153360539 G A 0.066991 1.2072e-05
5:153367296 A G 1.245018 4.3557e-05
5:153376056 A G 0.035006 2.9987e-05
5:153382602 G A 0.144059 7.1676e-06
5:153408387 A G 0.059201 2.4411e-05
5:153413390 T C 1.265223 5.7538e-05
5:153421412 T G 1.244959 5.0158e-05
5:153430783 G A 0.276716 8.1378e-06
5:153435497 A G 0.244086 -9.7094e-06
5:153438808 G A 1.263714 5.6489e-05
5:153456662 A G 0.054929 1.6168e-05
5:153458129 C T 0.060187 -1.1829e-05
5:153465914 T C 0.334112 3.9013e-05
5:153476869 C T 0.142826 2.8938e-05
5:153479613 G A 0.757602 -4.3349e-05
5:153480111 C A 0.078429 -8.4989e-06
5:153487825 G A 0.046983 4.0788e-05
5:153497596 C T 0.044568 -1.1081e-05
5:153505099 T C 0.030605 -2.1979e-05
5:153509596 C T 0.835476 7.1141e-05
5:153531853 C A 1.217243 -4.8449e-05
5:153538241 G A 1.147695 -1.0360e-04
5:153544255 C T 0.566643 -8.3839e-06
5:153544901 T C 0.097875 -6.1038e-06
5:153547306 C T 0.113643 -1.6498e-05
5:153557795 C T 0.046902 2.5686e-05
5:153560523 A G 0.033643 -9.7862e-07
5:153573091 G A 1.813277 7.7694e-06
5:153580493 G A 0.053524 -2.3274e-05
5:153582737 G A 0.290164 4.8580e-05
5:153584502 G A 0.308152 4.3453e-05
5:153584794 C T 0.065546 -4.7978e-05
5:153586108 A G 0.925518 -8.3235e-06
5:153591020 A G 1.825754 -1.4109e-07
5:153596539 A G 0.041706 5.1171e-06
5:153596813 A G 1.773467 -1.2558e-05
5:153599984 T C 0.069110 2.9431e-06
5:153600232 A G 0.051657 4.1407e-05
5:153600900 G A 0.038194 2.5458e-05
5:153602142 T C 0.044568 -2.8214e-05
5:153602706 A G 0.054413 -9.1698e-06
5:153610555 T C 0.037015 4.8743e-07
5:153611248 G A 1.386755 -9.4371e-06
5:153618876 T C 0.370102 -1.1477e-05
5:153620581 G T 1.334281 2.9249e-06
5:153624845 A G 0.061745 -8.6982e-06
5:153628389 A G 0.033279 1.7370e-06
5:153635636 G T 0.850280 9.4719e-06
5:153639043 C T 0.371533 -1.0968e-05
5:153653323 C T 0.608712 2.0937e-05
5:153663571 T C 0.187024 -2.8138e-05
5:153668639 C T 0.181474 -1.0090e-05
5:153673334 G A 0.031452 -2.9177e-06
5:153674061 T C 0.078906 2.7048e-05
5:153676948 C T 0.873189 -1.2940e-05
5:153681873 A G 0.047194 4.5507e-06
5:153696792 T G 1.558876 -1.1954e-05
5:153703523 G A 1.943844 -3.0847e-05
5:153718344 A C 0.379093 9.8727e-06
5:153721048 C T 1.018553 -1.2890e-05
5:153734239 A G 0.897974 -3.0285e-05
5:153734979 A G 0.039622 -1.8105e-05
5:153735484 T C 1.043221 -2.2016e-05
5:153737288 G T 1.335417 -9.0229e-05
5:153738766 G A 0.056370 -3.3593e-05
5:153739585 G A 0.271007 6.1532e-06
5:153741843 G A 1.397828 -1.0933e-06
5:153748359 C G 0.646121 3.1294e-05
5:153750464 T C 0.075803 3.6622e-05
5:153753867 T C 0.038122 -3.9511e-06
5:153755034 G A 0.093025 -1.6677e-05
5:153759134 T C 0.049194 -2.1838e-05
5:153760329 C T 0.553209 3.0167e-05
5:153760704 A G 0.556727 -3.3288e-05
5:153762653 C T 1.503924 -2.9049e-05
5:153763289 T C 0.031676 8.8548e-06
5:153764373 G T 0.114149 3.1253e-05
5:153766356 G A 0.305620 -1.4675e-05
5:153768231 T G 0.112416 1.9636e-05
5:153769996 G A 0.056331 -1.7830e-05
5:153772161 A C 0.967879 4.1442e-06
5:153774758 C A 0.596109 -5.4058e-04
5:153775540 G C 0.180948 -7.5785e-05
5:153778717 A G 0.020001 -2.3511e-05
5:153779357 T G 0.135903 2.2378e-05
5:153780979 C A 0.135218 -3.7705e-05
5:153784286 A G 0.058087 -1.0428e-05
5:153784745 C T 0.042903 -4.1630e-06
5:153788200 A C 0.210151 -3.3551e-05
5:153788496 C T 0.798717 2.8692e-05
5:153789505 C T 0.158705 2.6150e-05
5:153797838 G A 0.231398 9.9558e-06
5:153800600 A G 0.346992 -3.4207e-05
5:153808321 T C 1.185820 -1.6435e-05
5:153810573 C G 0.372348 -4.6663e-05
5:153818874 T G 0.159312 4.8711e-05
5:153823460 A G 0.351146 2.5349e-05
5:153828052 A G 0.041482 2.8293e-05
5:153830890 A G 1.329624 8.5078e-05
5:153834325 G A 0.037116 -1.8527e-05
5:153840472 T C 1.739182 1.1379e-05
5:153841690 G A 0.023172 -1.1504e-05
5:153846868 A G 1.269731 -8.2939e-06
5:153846922 C G 0.090276 -2.1706e-06
5:153850649 G A 1.608511 4.6184e-05
5:153857038 G C 0.127795 4.6390e-05
5:153862679 C A 0.199362 -1.8211e-05
5:153862734 C T 0.279962 1.0426e-05
5:153866058 A G 0.032504 9.8453e-06
5:153872138 T C 0.441406 1.2281e-05
5:153872170 A G 0.735241 3.9905e-05
5:153880459 G A 1.258485 -3.2372e-06
5:153881676 G A 0.299395 1.7885e-05
5:153884201 C T 0.203396 4.1854e-05
5:153885015 T C 0.450160 -3.4067e-05
5:153885991 A G 0.039125 -5.3124e-06
5:153887991 T G 0.528567 2.9284e-05
5:153889167 G A 0.138915 6.0418e-06
5:153891017 C T 0.501714 1.0140e-05
5:153893977 C T 0.032062 -4.4841e-05
5:153900594 A G 0.047678 -1.9517e-05
5:153903185 T C 0.530436 -4.4466e-05
5:153904740 A C 1.794705 3.2442e-06
5:153907707 T G 0.035191 -3.1098e-05
5:153927338 T C 0.035626 4.1034e-06
5:153939575 C T 1.258368 8.1761e-06
5:153945342 A G 0.031209 -1.3520e-05
5:153945481 G A 0.144572 2.6047e-05
5:153949896 T C 0.047701 -3.1246e-05
5:153953564 A C 0.079643 2.2354e-06
5:153961588 T G 0.059944 6.0380e-06
5:153969019 C T 0.517842 6.7600e-05
5:153973152 T G 0.213864 -7.4282e-06
5:153985711 G C 0.111244 -4.9146e-05
5:153986044 T C 0.757267 -1.5085e-04
5:153995314 T C 0.308766 -6.5291e-06
5:153995341 A G 0.081818 6.9455e-06
5:153998407 C T 0.579059 1.5344e-05
5:153999101 G A 0.130933 -3.4864e-06
5:154002760 G T 0.027645 2.7219e-05
5:154003711 A G 0.272578 -1.0549e-04
5:154004265 G A 1.881475 1.0382e-05
5:154006729 T C 0.105512 -5.5508e-06
5:154007478 G A 0.815014 -1.4346e-05
5:154007669 A C 1.576942 1.7292e-05
5:154009807 A G 0.125643 -1.1786e-05
5:154014977 T G 0.341409 -6.7211e-05
5:154025254 G C 0.080331 2.7026e-06
5:154027020 A G 0.072973 6.4740e-06
5:154029875 C T 0.075978 1.0123e-05
5:154034205 A C 0.053702 4.4681e-06
5:154040133 T C 0.403852 -2.4459e-05
5:154045426 A G 0.050732 2.0251e-05
5:154048367 C T 0.714095 -3.1849e-05
5:154054092 A G 0.051933 -5.3324e-07
5:154054864 A T 0.037914 1.6413e-05
5:154059487 A C 0.219733 -3.6419e-05
5:154060699 A G 0.073917 -1.4094e-05
5:154065895 A G 1.442033 2.8602e-06
5:154069269 C T 1.445983 4.0223e-06
5:154069785 C G 1.404865 2.4496e-06
5:154072168 A G 0.063531 6.4664e-05
5:154078489 G T 0.038499 -2.4333e-06
5:154087054 T C 0.241584 -3.7701e-05
5:154088617 G A 0.995352 4.1765e-05
5:154091050 G T 0.087877 -8.2086e-06
5:154091757 G C 1.583797 5.8729e-06
5:154094462 A G 0.042851 -4.4933e-06
5:154123593 A G 0.173908 -4.3475e-05
5:154136891 T G 0.085209 -1.3573e-06
5:154138101 A C 0.075848 1.4573e-05
5:154140442 G A 0.071009 2.8779e-05
5:154144650 C T 1.781364 7.6122e-06
5:154156254 T G 0.021075 -5.3574e-06
5:154168219 T G 0.026843 1.1354e-05
5:154172497 G A 0.082197 -1.0242e-04
5:154172972 T C 0.192075 -2.8084e-05
5:154174393 T C 0.042319 -3.7300e-05
5:154198299 T C 0.036931 2.9809e-06
5:154203082 G A 0.022120 -1.4988e-05
5:154203121 T C 0.179205 3.8283e-05
5:154209207 G A 0.142878 -2.6830e-05
5:154214232 T C 0.109404 1.3385e-05
5:154253170 T C 0.169650 -3.5415e-05
5:154257657 A G 0.030822 -9.9274e-06
5:154259962 T C 0.043981 -2.6759e-05
5:154271948 A G 1.969697 1.4957e-05
5:154275786 A G 0.138613 -1.6440e-05
5:154282235 C T 0.138467 -1.7294e-05
5:154290661 C T 1.969515 1.7617e-05
5:154291409 T C 1.829156 3.0762e-05
5:154296795 C A 1.093860 1.5689e-05
5:154307070 C G 0.037950 1.2917e-05
5:154307794 A G 0.275798 1.7221e-05
5:154307863 C T 0.902833 -8.6762e-06
5:154312551 C T 0.182188 -4.2425e-06
5:154320820 T C 0.022195 1.0469e-06
5:154342241 G A 0.032436 -9.1679e-06
5:154346296 A G 0.064800 -1.9527e-05
5:154359644 C T 0.198151 4.0734e-05
5:154365422 G A 0.051018 -2.9000e-05
5:154366791 G A 0.088114 2.0459e-04
5:154371920 C T 0.108440 1.4799e-05
5:154377671 A G 0.030462 9.2084e-06
5:154381504 G A 0.035071 -1.3404e-05
5:154383798 A G 1.314436 -1.2197e-05
5:154386790 T C 0.068678 -8.3546e-06
5:154389499 A C 0.082684 -2.0416e-05
5:154389514 G A 1.392076 -2.2638e-05
5:154395158 T G 1.447466 -3.1982e-05
5:154395458 A G 0.375464 -4.7031e-06
5:154395682 A G 0.298340 1.2684e-05
5:154396505 A G 0.345512 4.7966e-06
5:154397676 G T 0.029952 -1.9178e-05
5:154402567 C T 0.378820 1.5794e-05
5:154404495 T C 0.195470 -4.5249e-05
5:154407916 C T 0.047853 -4.9731e-05
5:154419246 A C 0.061067 -7.8079e-06
5:154421179 G A 0.046006 -3.8743e-05
5:154422791 T C 0.029339 1.3718e-05
5:154425547 C T 1.192731 1.0036e-05
5:154433155 A G 0.176258 -4.4317e-05
5:154437693 G A 0.045928 4.2641e-05
5:154441125 G A 0.032455 -3.8888e-05
5:154443940 G T 0.871800 -1.3681e-05
5:154444051 T C 0.131875 -8.3069e-06
5:154447535 A G 0.346167 4.0638e-05
5:154447974 A G 1.353376 1.3588e-06
5:154448263 A C 1.488688 4.0067e-06
5:154449947 T C 0.810272 -9.4269e-06
5:154454761 G T 0.121235 1.2680e-05
5:154473488 A G 0.494138 -7.8999e-06
5:154477576 G A 1.851861 -9.7838e-06
5:154477953 T C 0.155251 2.9149e-05
5:154493509 A G 0.866996 -4.3290e-05
5:154496306 G A 0.327572 2.3912e-06
5:154496781 T C 0.125964 -4.0215e-05
5:154496905 C A 0.124266 1.2245e-05
5:154501207 A G 0.036344 8.4503e-06
5:154506861 G A 0.312073 7.2565e-05
5:154507618 A G 1.055799 -7.1658e-05
5:154509518 C A 0.083840 -2.4677e-05
5:154525127 C T 0.129366 4.3767e-05
5:154528330 A G 0.101302 -6.0129e-07
5:154530492 G T 0.040884 5.5736e-05
5:154532193 A G 1.065170 -1.7730e-04
5:154536198 C A 0.096025 -2.6312e-06
5:154536840 C G 0.480811 3.6995e-05
5:154566469 G A 0.022516 7.9040e-06
5:154573055 A G 0.272980 4.9285e-05
5:154577087 C T 0.342811 1.3051e-04
5:154577292 G A 0.184600 1.4623e-04
5:154577444 A G 0.060191 -4.2046e-06
5:154578669 T C 1.031371 3.5804e-05
5:154578752 T C 0.049330 5.6703e-06
5:154579017 A C 0.032390 -2.2008e-05
5:154591633 C T 0.029618 -1.7415e-05
5:154593928 G A 0.104710 -2.3493e-05
5:154599763 A G 0.046717 5.5314e-05
5:154601304 C T 0.033510 1.5072e-05
5:154601398 G A 1.283299 6.9886e-07
5:154601400 A G 1.494424 -1.5973e-06
5:154601557 A G 0.158185 -7.0139e-06
5:154601747 A G 0.729782 -7.6239e-06
5:154603770 G A 0.128301 1.9567e-06
5:154614166 A C 0.190238 3.3919e-06
5:154615548 A G 0.422915 -2.6729e-06
5:154628554 G T 0.027982 -5.5898e-06
5:154629897 G A 0.026765 -1.9310e-05
5:154631323 T G 0.062748 9.3028e-06
5:154634831 A C 0.042575 -1.5547e-05
5:154641333 T G 0.194195 -1.9942e-06
5:154641654 A G 0.089685 1.5806e-06
5:154645306 T C 0.034536 -8.1186e-05
5:154649387 G T 0.229652 1.7293e-06
5:154650664 G A 0.178517 -8.9225e-06
5:154660497 T G 0.038723 -1.1115e-05
5:154663044 T C 0.102078 1.0176e-05
5:154666720 A G 0.117311 1.4725e-05
5:154673685 C T 0.183379 6.1825e-06
5:154679623 G A 0.287324 2.0782e-05
5:154683258 C T 0.102997 1.3439e-05
5:154687456 C T 0.071441 1.1443e-05
5:154690259 C T 0.034935 -2.5539e-05
5:154694954 G A 0.401820 1.2847e-05
5:154695944 T C 1.817990 1.3023e-05
5:154710237 C T 1.351208 -1.7346e-05
5:154715471 T C 0.050271 2.5752e-05
5:154721735 G A 0.082798 -6.2920e-06
5:154724506 C A 1.802368 1.5940e-05
5:154726172 G A 0.101770 -4.5912e-05
5:154745115 A G 0.231979 1.5814e-05
5:154746704 G T 0.264463 2.2730e-05
5:154751305 T C 0.662515 -3.8806e-05
5:154760248 T C 0.024074 1.2471e-05
5:154766337 A C 0.058360 1.1309e-05
5:154766933 A G 0.027340 -1.6749e-05
5:154767871 C G 1.789005 -2.7149e-05
5:154771211 T C 0.023867 -4.0710e-06
5:154774844 C T 0.509225 4.8453e-05
5:154779362 T C 0.116963 -1.0893e-05
5:154788397 A G 0.500552 4.5029e-05
5:154789465 A G 0.025941 5.8574e-07
5:154789936 T C 0.878707 1.3831e-05
5:154790006 G A 0.075063 1.9274e-05
5:154804373 A C 0.128918 1.3168e-05
5:154831511 G A 1.227786 -5.3916e-05
5:154855619 A G 0.054345 2.9685e-05
5:154863341 G A 0.101237 1.6897e-05
5:154877865 G A 0.071093 -1.3596e-05
5:154878836 T C 0.040599 -5.9968e-06
5:154882658 C T 0.062206 1.4922e-05
5:154885392 A G 0.023867 -2.5789e-06
5:154907076 G A 0.127632 3.3793e-05
5:154911215 G T 0.226383 -2.9182e-05
5:154911447 G A 0.043637 6.7382e-06
5:154912967 T G 0.446953 1.7098e-05
5:154913988 A G 0.062768 -2.7321e-05
5:154915655 C T 0.097722 2.1928e-05
5:154955258 A G 0.472832 -1.8809e-05
5:154955985 G A 0.110780 3.3541e-06
5:154958347 T C 0.436362 6.3850e-06
5:154985436 A G 0.046630 -1.7684e-05
5:154987673 A G 0.025425 -2.2389e-05
5:154994188 T G 0.029495 -2.1587e-05
5:155006852 T C 0.040333 5.4530e-06
5:155024834 T C 0.458152 -1.8398e-05
5:155028026 A G 0.119206 -1.8043e-05
5:155030089 G A 0.072703 -1.7611e-05
5:155043024 T C 0.044267 -8.0078e-06
5:155043533 T G 0.098439 3.4281e-06
5:155048731 A G 0.109099 -2.5022e-05
5:155049193 A T 0.317315 -8.1740e-06
5:155051767 T G 0.123900 -1.4535e-05
5:155051926 A G 0.933305 -1.7127e-05
5:155052884 C T 1.875153 -3.7609e-05
5:155063234 C T 0.051164 1.1392e-05
5:155064813 A G 0.105019 -2.7274e-05
5:155066905 C G 0.031368 -1.1678e-05
5:155068020 C T 0.020306 -1.7600e-07
5:155074831 G A 0.107486 -2.3897e-05
5:155093042 A C 0.127256 -8.9104e-05
5:155101397 G A 0.673924 2.5952e-05
5:155105676 A G 1.670503 8.1727e-07
5:155116058 A G 0.095057 -3.3820e-06
5:155116520 C T 0.021728 -2.6295e-06
5:155122182 G A 0.979610 4.3970e-05
5:155126313 T G 0.039800 1.1706e-06
5:155133839 G T 0.114247 -2.9091e-06
5:155134163 C T 0.060953 -2.6972e-06
5:155136383 T C 1.550138 -1.4225e-05
5:155193431 G A 0.123001 8.1366e-06
5:155193973 T C 0.034876 -3.1148e-05
5:155197365 C T 0.128168 -1.9683e-05
5:155205267 G A 0.027719 2.1131e-05
5:155214291 C T 0.053387 3.6748e-05
5:155233709 C T 0.566040 3.0634e-05
5:155235022 G A 0.036697 -3.6129e-05
5:155244731 A G 0.031819 4.3499e-06
5:155260530 G A 0.028592 4.5413e-06
5:155263272 C T 1.719226 3.9901e-05
5:155263902 T C 0.029868 -6.5318e-06
5:155264617 G T 0.030680 -1.7018e-05
5:155268373 A G 0.256268 3.1059e-05
5:155277215 A G 0.571496 7.8983e-06
5:155278524 A G 0.082769 1.6539e-05
5:155279757 C T 0.759533 2.0300e-06
5:155290405 T C 0.105950 1.4901e-05
5:155291410 G A 0.089715 -5.6285e-06
5:155300813 A G 0.126429 1.9628e-05
5:155307270 G A 0.027067 1.7016e-05
5:155310585 G A 0.821551 2.8249e-05
5:155312605 T C 0.033020 -2.2022e-05
5:155315647 T G 0.376730 1.0607e-05
5:155320100 A G 1.776038 1.6173e-06
5:155321429 A G 0.040368 1.3404e-05
5:155323049 C T 0.222706 1.8545e-06
5:155328388 T C 0.021039 -3.5339e-05
5:155329521 C T 0.177053 3.3385e-05
5:155329975 A C 0.031738 2.3647e-05
5:155333075 C G 1.405699 2.8881e-05
5:155334666 G A 0.040037 1.5469e-05
5:155347063 G A 0.032585 7.7972e-06
5:155348741 C A 0.056568 3.4439e-05
5:155359757 G A 1.184340 -1.3882e-05
5:155360998 C T 0.075319 -1.2198e-06
5:155362564 G T 1.738909 -8.2294e-06
5:155368084 T G 0.405196 -3.6601e-06
5:155369080 A G 0.105200 1.3954e-05
5:155369701 A G 0.167812 1.5341e-05
5:155372746 T C 0.166131 1.3038e-05
5:155373160 T C 0.042488 -2.2389e-05
5:155373230 G C 1.207129 -2.0026e-05
5:155378321 A C 0.055702 2.4267e-05
5:155379999 T C 1.114662 -5.2400e-07
5:155382970 T C 0.120806 -1.0046e-05
5:155383741 T C 0.366314 2.0655e-05
5:155387543 G C 0.138772 7.0241e-06
5:155390976 A G 0.082275 3.7602e-05
5:155397446 C T 0.094262 3.3869e-05
5:155400562 G A 0.777375 -4.7101e-05
5:155403896 G A 0.072599 -2.8654e-05
5:155405405 C T 1.908120 -9.0184e-06
5:155412309 T C 0.117992 -3.4907e-05
5:155415603 A G 0.229817 -7.9753e-06
5:155418126 A G 0.056461 1.6042e-05
5:155421004 T C 0.601857 -1.1253e-05
5:155423412 G A 0.648065 -1.7287e-05
5:155441300 T C 0.588997 -1.3303e-05
5:155443062 G A 0.336264 4.3766e-05
5:155450015 C G 0.056370 -6.4107e-05
5:155450540 T C 0.830068 1.0726e-05
5:155453200 C A 0.373614 4.7815e-05
5:155453636 G A 0.844837 -5.8320e-07
5:155453675 C T 0.259338 -6.7439e-08
5:155455535 A G 0.130249 7.4185e-05
5:155456936 G C 0.279342 2.0959e-05
5:155457318 T C 0.043286 -6.3067e-06
5:155462260 A G 0.141924 4.3496e-06
5:155463898 G A 0.021572 -1.8066e-05
5:155471714 T C 0.579523 1.1559e-05
5:155500992 A G 0.378272 1.2098e-05
5:155501069 T A 0.050226 -6.8990e-06
5:155501212 G T 0.055948 -7.9691e-05
5:155517167 C A 0.806659 -8.9888e-07
5:155519799 A G 0.086969 -4.0650e-05
5:155522726 C T 0.064741 -7.2133e-06
5:155528225 T C 0.653963 -2.1633e-05
5:155530199 C T 0.105590 -8.7249e-06
5:155531360 G A 0.052316 -2.4577e-05
5:155538448 A G 0.045130 4.0834e-05
5:155546850 A G 0.319519 2.6120e-05
5:155550580 T C 0.047632 -2.7427e-05
5:155554075 G A 0.034691 -1.6275e-07
5:155557618 T C 0.042887 4.3307e-05
5:155558685 C T 0.388710 1.7315e-05
5:155559444 A G 0.043712 1.0132e-05
5:155565063 T G 0.021358 -2.9319e-06
5:155566544 G T 0.234855 -7.9184e-06
5:155566964 C T 0.886010 -2.5877e-05
5:155568469 C T 0.040933 2.3102e-05
5:155575949 T C 0.069698 5.6645e-06
5:155578605 A C 0.058723 -2.3941e-05
5:155588364 A G 1.282101 5.7842e-06
5:155588474 A G 0.026729 4.8409e-06
5:155590140 G C 0.045474 -9.3366e-06
5:155594226 C T 0.042848 1.4211e-08
5:155598347 G A 0.537116 1.7220e-05
5:155606603 T C 0.095635 -6.2457e-05
5:155608956 A G 0.496241 1.7880e-05
5:155623070 T C 0.025022 2.5957e-05
5:155625279 C T 0.028800 -2.9159e-05
5:155626190 G A 0.046591 -7.9209e-06
5:155631291 G A 0.028343 1.3825e-05
5:155646076 C G 0.145475 -1.6864e-05
5:155649814 G A 0.053452 3.2231e-05
5:155650877 T C 0.031020 9.7790e-06
5:155667056 A C 0.028222 -7.8399e-06
5:155670993 C T 1.978535 8.5686e-06
5:155672677 A G 0.663336 -1.8102e-06
5:155674616 A G 0.491535 7.5626e-06
5:155675842 T C 0.795860 5.7732e-07
5:155677397 G A 0.053326 6.2029e-07
5:155692800 C T 0.054209 2.1852e-05
5:155698881 A G 0.139892 5.2707e-05
5:155699673 A C 0.092003 -3.7084e-05
5:155714121 A G 0.523513 -1.6826e-05
5:155716273 C A 0.050223 6.1021e-06
5:155722787 G A 0.059746 -1.7855e-05
5:155725108 A C 0.949475 -4.0339e-05
5:155727941 T G 0.140573 1.4758e-05
5:155733687 T C 0.022906 -1.1305e-05
5:155749194 T G 0.852977 -2.6534e-05
5:155757672 A G 1.470593 -7.7250e-06
5:155759874 A T 0.047632 1.8919e-05
5:155761377 A G 0.028667 -1.6282e-05
5:155769455 G T 0.147114 -6.7500e-06
5:155771773 G A 1.415041 -3.6995e-05
5:155771879 A G 1.952949 -6.2697e-06
5:155780506 C T 0.209310 1.7312e-05
5:155780558 G A 0.175778 5.6318e-07
5:155791960 A G 0.065199 1.4815e-05
5:155798963 G A 0.037379 -2.2529e-05
5:155802281 T G 0.038917 -8.6437e-06
5:155807194 T G 0.153024 -2.3217e-05
5:155824690 C T 0.055023 -3.0620e-05
5:155836050 A G 0.252496 -6.8976e-05
5:155845762 A G 0.039145 2.2916e-05
5:155852315 A G 1.276265 -2.6174e-05
5:155872208 C A 0.041745 1.1299e-05
5:155875230 T C 0.314511 -7.9086e-05
5:155876204 G A 0.109488 1.2096e-04
5:155896363 A C 0.038054 5.5695e-06
5:155908785 G A 0.967441 2.5321e-05
5:155910096 A G 0.042524 1.2525e-06
5:155915825 G T 1.476124 -2.9602e-05
5:155925212 A G 0.021497 6.2744e-07
5:155928740 C T 0.069509 -4.4605e-06
5:155935708 A G 0.130401 3.8310e-05
5:155938730 C T 0.063245 1.4351e-05
5:155950402 T C 0.031163 5.1319e-06
5:155950713 A G 0.044344 4.1123e-06
5:155960454 C T 0.057860 -1.7060e-05
5:155970466 C A 0.305994 -9.6088e-06
5:155986064 T C 0.025366 -1.6362e-05
5:155989590 A G 0.640979 -1.1186e-05
5:155994590 A G 0.039752 3.5898e-05
5:155995443 G A 0.690812 6.1195e-07
5:156013354 A G 0.113545 -2.1587e-05
5:156015647 G A 0.031212 7.3694e-06
5:156016746 C T 0.045370 -2.6591e-05
5:156043207 G A 0.496413 -1.3044e-05
5:156044754 T C 0.087394 1.0478e-05
5:156045809 A G 0.061327 -8.7820e-06
5:156047015 C T 0.035217 -1.7599e-05
5:156051896 A C 0.462017 -5.7006e-07
5:156083087 C G 0.022834 -1.4556e-05
5:156083898 T G 0.059730 1.8716e-05
5:156098709 G T 1.671354 -1.6885e-05
5:156103464 T C 0.162739 -2.0693e-06
5:156109921 A G 0.025668 -1.5717e-05
5:156110439 C T 0.062336 2.3255e-06
5:156116891 A G 0.077686 9.8309e-06
5:156127620 G A 1.942637 -3.4575e-05
5:156133329 C T 0.033916 1.6575e-05
5:156139569 A G 1.731190 -7.2500e-06
5:156141917 C T 0.901739 2.8822e-05
5:156141962 T C 0.038937 -1.3225e-05
5:156143595 A G 0.079497 -1.5263e-05
5:156143721 T C 0.050401 -4.7550e-06
5:156145269 T C 0.047960 9.4271e-06
5:156149693 T C 0.086813 1.6377e-04
5:156153139 A G 0.092100 -5.0353e-07
5:156154337 A G 1.699540 9.8546e-06
5:156178274 G T 0.051489 -2.0305e-05
5:156180035 T G 0.050415 -1.8448e-05
5:156183876 T C 0.025227 -1.0448e-05
5:156184254 T C 0.025415 2.5600e-05
5:156196392 G T 0.046866 -2.8315e-05
5:156219983 A G 0.094148 -4.1280e-06
5:156222611 T C 0.037759 4.1500e-06
5:156226550 A G 0.767969 -3.7929e-05
5:156248289 A G 0.022201 4.2876e-05
5:156252715 T C 0.081607 -1.6628e-05
5:156261737 G A 0.090818 1.0748e-06
5:156262000 A G 0.135711 3.0612e-06
5:156267347 C T 0.058298 -8.7559e-06
5:156268599 C T 0.035535 -4.2439e-06
5:156304749 C T 0.031014 2.6336e-05
5:156311624 C T 0.324187 2.2947e-05
5:156317549 T C 0.042309 1.1133e-05
5:156318659 T C 0.054458 9.8384e-06
5:156335506 T C 0.076082 2.5058e-05
5:156336987 G A 0.432844 2.2252e-05
5:156345078 A G 0.025386 1.6233e-05
5:156352777 C G 0.090666 2.1471e-05
5:156354420 T C 0.039369 1.6601e-05
5:156356908 T C 0.030686 4.4436e-07
5:156366296 C T 0.509254 -3.1713e-06
5:156376703 G A 1.837277 2.6077e-05
5:156381631 T C 0.049145 -1.1675e-05
5:156383422 G A 1.322927 1.2454e-05
5:156398169 C G 1.272769 1.7824e-05
5:156401533 C G 1.671912 1.8616e-05
5:156406643 A G 0.541021 4.5221e-06
5:156422419 C T 0.083191 4.1451e-06
5:156427659 A G 0.749484 1.7991e-05
5:156433341 G A 1.679118 4.0454e-06
5:156457328 G A 0.061379 -2.0516e-06
5:156467391 C T 0.386072 -2.0304e-05
5:156476884 T C 0.080363 3.9705e-05
5:156477831 A G 0.100445 -7.1402e-06
5:156479426 C T 0.583356 -1.2156e-05
5:156479509 G A 1.678738 -2.2153e-06
5:156482296 G C 0.022328 -8.2742e-06
5:156486120 C G 1.594350 -3.9330e-05
5:156487813 T C 0.054949 -8.7307e-06
5:156488930 G A 0.090727 3.0310e-05
5:156499981 G A 0.311869 -1.3010e-05
5:156500796 G A 0.029232 -1.9980e-05
5:156503156 T C 0.028209 -1.2811e-05
5:156503767 C T 0.255742 -1.0511e-05
5:156505233 G A 0.329266 1.5926e-05
5:156514189 A G 0.028797 -6.6699e-06
5:156516713 C A 0.048898 1.7682e-05
5:156518712 C G 0.095765 4.0232e-05
5:156519011 C T 0.165544 -3.6291e-06
5:156522588 C T 0.290686 -1.8870e-05
5:156523404 A G 0.110329 -1.2315e-05
5:156527252 A G 0.176391 2.6283e-05
5:156531736 A C 1.631206 -5.9481e-06
5:156541376 T C 1.618038 -3.2848e-06
5:156543695 A G 1.509114 1.6141e-06
5:156560581 C T 1.937015 -5.1657e-06
5:156571871 T C 0.024493 6.8588e-06
5:156579866 A G 0.653369 -7.5541e-06
5:156589585 G A 0.264970 4.1923e-05
5:156590155 A G 0.028852 -4.8024e-05
5:156601178 A G 0.077575 -5.7890e-05
5:156602442 G A 0.104785 1.0766e-05
5:156609000 A G 0.614636 1.8977e-05
5:156610789 G C 0.077462 -5.6191e-05
5:156614640 A G 0.029920 3.9644e-06
5:156614697 A G 0.047662 -5.8104e-06
5:156615302 G A 0.029939 4.6081e-06
5:156617534 A C 0.196668 -5.5013e-05
5:156619180 T G 0.188294 -6.3467e-06
5:156619470 A G 0.077744 -5.9264e-05
5:156620236 C T 0.077549 -3.7498e-05
5:156622245 T C 0.997004 6.8157e-05
5:156622376 A G 0.076111 -6.6358e-05
5:156625763 C T 1.002817 -7.2669e-05
5:156626337 T C 0.576176 -1.7225e-05
5:156626607 C T 0.069341 -8.2837e-05
5:156626663 A G 0.081042 -8.8224e-05
5:156626716 C T 0.057717 2.3288e-05
5:156628287 C T 1.325709 9.6024e-06
5:156632960 G A 0.067169 -4.2607e-05
5:156635312 A G 0.067666 -1.1496e-05
5:156638837 T C 0.577991 -2.0052e-05
5:156640982 C G 0.065131 -3.3117e-05
5:156643372 G A 1.448239 -2.0148e-05
5:156643793 G A 0.066543 -3.5235e-05
5:156644544 G A 0.080649 -4.8523e-05
5:156648713 A G 0.104957 3.8183e-05
5:156648715 G A 0.053189 1.0091e-05
5:156650260 T C 0.050106 -1.4974e-05
5:156653374 T G 0.065046 -3.0007e-05
5:156655958 A G 0.065530 -3.6492e-05
5:156656400 A G 0.081779 -2.4165e-05
5:156656955 T C 0.458119 8.6705e-06
5:156664492 T C 0.064647 -2.8479e-05
5:156666039 G A 0.854120 -1.1066e-06
5:156666350 A G 0.048642 -1.2546e-05
5:156670950 T A 0.026015 1.2872e-05
5:156673937 T G 0.095408 3.2406e-05
5:156674627 G A 0.065118 -3.0331e-05
5:156680876 G A 0.233050 -2.5314e-05
5:156681049 A G 0.064670 -1.0606e-05
5:156684911 C T 0.624253 4.8557e-06
5:156687396 A G 0.083970 1.1207e-05
5:156691381 T C 0.074362 -1.4623e-05
5:156693838 A C 0.111393 4.3378e-05
5:156693958 A T 0.651324 7.8321e-06
5:156695945 C G 0.051515 1.4560e-05
5:156699063 T C 0.063956 2.5867e-06
5:156699129 C A 1.131248 -1.3204e-05
5:156701367 A C 0.940855 2.8144e-05
5:156705880 G T 0.327893 1.3695e-05
5:156706644 T C 0.095168 -1.0090e-04
5:156712550 C T 0.052459 -6.4375e-06
5:156713616 G A 0.324368 5.7898e-06
5:156715424 A G 0.150717 -2.6178e-05
5:156716122 G A 0.091097 -2.8291e-05
5:156716281 T G 0.709268 3.2089e-05
5:156727692 C T 0.215412 1.5667e-05
5:156733253 T C 0.045967 -4.0894e-06
5:156747669 G A 0.531040 -1.7005e-05
5:156753257 T C 0.214692 6.7000e-06
5:156754726 A G 0.078422 2.1938e-05
5:156762967 G A 0.148948 2.8083e-08
5:156766708 G A 0.747449 -8.0881e-06
5:156768966 A G 0.095525 -8.0392e-05
5:156769079 G C 0.051047 -1.1357e-06
5:156769649 T C 0.215010 6.8246e-06
5:156770133 T C 0.424833 -1.3566e-05
5:156770209 A G 0.322515 5.1687e-06
5:156773226 T G 0.102542 -2.2964e-05
5:156793549 C T 1.150132 1.5229e-05
5:156795634 A G 0.070980 -2.3428e-06
5:156796319 A G 1.451504 2.0295e-05
5:156796449 G A 1.937862 4.4372e-05
5:156797469 T C 0.065361 -2.1132e-06
5:156798576 A G 1.386328 2.6711e-05
5:156798578 A G 0.055552 -2.9574e-06
5:156799290 A G 0.043974 1.4604e-05
5:156801303 T C 0.047759 -1.3064e-05
5:156804227 A G 0.096414 2.3653e-05
5:156805036 A G 0.050236 1.5583e-05
5:156806993 A G 0.822823 -1.1633e-05
5:156809893 C G 0.057665 -4.9669e-05
5:156810879 A G 0.138804 -1.6723e-05
5:156811443 A G 0.199482 -2.6058e-06
5:156817442 A G 0.060918 2.9268e-06
5:156821650 G C 0.074067 -1.6575e-05
5:156822654 G A 0.038440 -1.3639e-06
5:156828655 G A 0.022867 1.0344e-05
5:156833780 C T 0.281079 4.1454e-05
5:156860488 C T 0.924460 2.5088e-05
5:156872158 A G 0.025687 3.5987e-06
5:156876784 T C 0.529031 7.0839e-06
5:156877853 G A 0.286334 4.0129e-05
5:156884090 A G 0.087900 -1.8303e-07
5:156898690 G A 0.941913 3.3792e-05
5:156899869 C T 1.915235 -1.1549e-05
5:156899925 T C 0.111764 -2.7827e-05
5:156900047 T C 0.128480 -6.2949e-06
5:156907678 C A 0.072067 1.5338e-05
5:156908653 T C 0.126584 -4.4487e-06
5:156915133 A G 0.104198 6.2396e-06
5:156916452 C G 0.073804 -1.6262e-05
5:156917340 C A 0.401983 4.5541e-05
5:156918850 T C 0.268553 5.4346e-05
5:156920756 T G 0.791615 3.4547e-05
5:156921651 A G 0.133248 5.6331e-07
5:156929816 T C 0.024636 1.9354e-06
5:156934520 A G 0.061268 4.6506e-07
5:156937043 G A 0.677443 -2.1211e-05
5:156937970 C T 1.199180 -3.1813e-05
5:156942285 G A 0.123562 7.0591e-07
5:156943285 A G 0.554432 -2.4028e-05
5:156955803 G A 0.091451 -1.6427e-06
5:156957441 A C 0.089377 -3.7138e-07
5:156959527 A T 0.089095 1.6927e-06
5:156959973 T C 0.460164 -1.6355e-06
5:156962002 T C 0.053777 3.8342e-06
5:156962663 C T 0.086225 -3.2724e-06
5:156963010 T A 0.042559 5.9872e-06
5:156964498 T G 0.118613 2.7313e-05
5:156966930 A G 0.092016 -3.6736e-05
5:156967367 C A 0.123059 6.7078e-06
5:156970144 C A 0.125747 3.2603e-05
5:156970151 A C 0.176398 -2.5317e-05
5:156975191 T C 0.037678 -2.2655e-06
5:156975911 T C 0.087530 -4.0854e-07
5:156985181 G A 0.053267 2.5035e-05
5:156989865 A G 0.053699 -9.9495e-06
5:156994031 T C 0.288719 1.9452e-05
5:156994242 C G 0.032601 -2.4054e-05
5:156998586 T C 0.088751 -1.4909e-05
5:156998878 G A 0.125198 1.1164e-05
5:157002095 A C 0.093292 6.0661e-05
5:157003651 C A 0.265233 5.3581e-06
5:157008939 C T 0.554592 1.5960e-05
5:157011699 C T 0.222420 -6.2381e-06
5:157017103 G C 0.048762 1.2570e-05
5:157027541 T C 0.102409 9.4334e-06
5:157028337 C T 0.048567 -6.7235e-05
5:157029457 T C 0.264006 5.4865e-06
5:157031661 C T 0.605665 -1.0486e-05
5:157038368 G A 0.087316 3.0638e-06
5:157038949 G C 0.053670 -8.3278e-06
5:157040395 T C 0.044562 -1.9363e-05
5:157040781 A G 0.035373 1.5931e-05
5:157055607 A G 0.066140 2.0514e-05
5:157059198 T C 0.044396 -2.3923e-05
5:157065091 G A 0.063433 -3.2630e-05
5:157065306 A G 0.265229 -2.1194e-05
5:157073747 T G 0.044429 -2.5950e-05
5:157078402 T C 0.037817 -1.1872e-05
5:157097642 A G 0.044533 -2.3610e-05
5:157098756 T G 0.258309 2.2601e-05
5:157102159 A G 0.275817 -1.9539e-05
5:157105063 G A 0.044698 -2.5387e-05
5:157106968 T C 0.257349 1.7964e-05
5:157107259 T G 0.044108 -3.0832e-05
5:157109715 C G 0.083898 1.6647e-05
5:157118579 C T 0.041196 -2.3712e-05
5:157131425 T C 0.041190 -2.4335e-05
5:157133306 C T 0.046957 1.7011e-05
5:157136179 G A 0.077728 7.3119e-06
5:157136879 C T 0.041887 -2.3672e-05
5:157137196 A G 0.164635 2.6619e-06
5:157138191 C A 0.041975 -2.0522e-05
5:157154518 C T 0.077741 -5.4852e-06
5:157156879 A G 0.321311 -2.7712e-05
5:157158810 A G 0.169520 5.5523e-05
5:157164962 C T 1.296740 2.9129e-05
5:157168988 A G 0.678355 6.3120e-05
5:157170343 A C 0.058227 -1.4577e-06
5:157176985 G A 0.217814 -7.3569e-06
5:157178854 A G 0.026921 -1.2904e-05
5:157178910 G A 0.221213 -9.4584e-06
5:157182897 A C 0.400704 -2.0618e-05
5:157192808 C G 0.241850 2.0386e-06
5:157194402 T C 0.341730 -3.1944e-06
5:157196835 T C 0.542342 2.0431e-05
5:157199547 A G 0.691526 2.8057e-06
5:157201095 C T 1.355639 3.2984e-06
5:157201540 A G 0.155501 1.0303e-05
5:157210820 A G 0.026499 -1.3363e-06
5:157215027 T C 0.133806 9.2474e-09
5:157227331 G T 0.288677 1.2986e-05
5:157232764 T C 0.154712 -2.9369e-06
5:157234477 A G 0.387474 -1.2710e-05
5:157252128 C T 0.033078 -1.7618e-06
5:157282239 A G 0.052498 -1.8929e-05
5:157283067 G T 0.045575 -2.2533e-05
5:157290682 G A 0.973323 -2.8580e-05
5:157298694 C T 0.233005 4.4477e-07
5:157298933 C T 0.154443 -6.0453e-06
5:157320276 A G 1.624322 9.1397e-07
5:157321607 T A 0.684707 3.9508e-05
5:157323429 C A 0.765383 -4.4221e-05
5:157328586 C T 1.279729 -1.2409e-05
5:157334485 C A 1.452312 -1.0228e-05
5:157338262 A G 0.035675 2.0968e-05
5:157347263 C T 0.414167 3.6829e-05
5:157357864 A G 0.055189 -5.6670e-06
5:157358478 G T 0.034597 -1.6416e-05
5:157379014 C T 0.263733 -1.0571e-05
5:157380352 A G 1.453974 5.4621e-05
5:157383914 A G 0.378444 2.5127e-05
5:157389072 G A 0.060444 1.8856e-05
5:157398940 A G 0.028657 3.8809e-06
5:157399071 A G 0.257394 1.8185e-05
5:157402197 A G 0.676404 1.5638e-05
5:157402820 T C 1.276703 1.6702e-04
5:157410356 A G 0.031004 5.4324e-06
5:157413809 G A 1.887558 2.7493e-05
5:157417918 C T 0.136166 -1.4358e-05
5:157419938 G T 0.224082 2.6347e-05
5:157424280 T C 0.266586 2.0044e-05
5:157426298 T C 0.110257 -7.0342e-06
5:157441030 C G 0.035276 1.3728e-05
5:157450781 T C 0.058120 -2.8941e-05
5:157451420 T C 0.115435 3.8707e-05
5:157455792 A G 1.683019 8.6711e-05
5:157456191 G A 0.392414 1.6341e-05
5:157457844 A G 1.273847 1.1144e-04
5:157469805 C T 0.065374 2.5809e-05
5:157470956 T C 0.192039 2.7334e-05
5:157490265 A G 0.046565 1.0023e-05
5:157490835 C T 0.539963 9.7279e-06
5:157496378 T G 0.061038 4.0501e-06
5:157519669 C T 0.543056 2.7407e-05
5:157521479 A G 0.024779 -2.1434e-06
5:157521599 C T 0.133218 -1.4992e-05
5:157521990 C T 0.635429 3.0945e-05
5:157525853 G T 0.503655 5.0592e-05
5:157526724 C A 0.039696 3.3110e-05
5:157528087 C T 0.072356 -6.6297e-06
5:157528179 C T 0.368330 -2.3343e-05
5:157528259 T C 0.080970 1.0028e-05
5:157529227 T C 1.343119 1.6968e-05
5:157531969 A G 0.413362 5.5800e-06
5:157541895 A G 0.470252 -6.6430e-06
5:157545316 A G 1.127889 -6.8924e-06
5:157554385 T C 0.037314 -5.3404e-06
5:157564955 G A 0.023172 -3.0081e-05
5:157572970 A G 0.037301 5.8412e-06
5:157574297 T G 0.102325 -5.5075e-06
5:157574621 T C 0.224007 1.5110e-05
5:157577559 A G 0.346274 -3.8888e-05
5:157579932 T C 0.285354 -1.1502e-05
5:157581578 G A 0.109524 1.5795e-05
5:157581722 T C 0.067218 4.2538e-05
5:157583066 A G 0.022419 1.3844e-05
5:157587432 G A 0.931075 -1.3843e-05
5:157587514 T C 0.071168 5.8513e-06
5:157587793 T C 0.093181 -5.1915e-06
5:157588217 C G 0.061288 -3.4703e-05
5:157589007 C T 0.331068 -2.2653e-05
5:157591312 T C 0.492924 -1.0597e-06
5:157592404 A G 0.861630 -2.2035e-05
5:157594700 C T 0.556208 1.7026e-05
5:157601009 A G 0.056529 1.4725e-05
5:157605512 C A 0.218999 -2.4466e-06
5:157609016 T G 0.039937 -8.2092e-06
5:157615637 T C 0.150785 -8.4265e-07
5:157616208 G A 0.221667 1.5217e-05
5:157630146 T C 0.259312 2.2573e-06
5:157630569 T C 0.261529 9.2198e-06
5:157630867 G A 0.087277 -9.4795e-06
5:157631603 C T 1.779396 1.7518e-05
5:157631993 T C 0.022120 -3.0247e-05
5:157632604 A G 0.469155 -4.2742e-07
5:157641928 A T 0.040527 3.8787e-05
5:157647442 T C 0.040109 1.6458e-05
5:157679463 G A 0.062524 5.6166e-06
5:157683676 T C 0.211754 -1.8911e-05
5:157694866 T G 0.520397 -4.3194e-06
5:157694874 G A 0.049937 -1.5435e-05
5:157698418 T C 0.544792 2.0627e-05
5:157700256 A C 0.021380 6.6838e-06
5:157703126 C T 0.029511 -1.9010e-06
5:157703679 A G 0.863701 -1.1362e-06
5:157707055 T C 0.112591 1.5566e-05
5:157708424 A G 0.072317 -3.2991e-06
5:157717444 T G 0.067536 -2.9585e-06
5:157722057 T C 0.906228 -4.9917e-06
5:157723601 T C 0.079049 1.3747e-05
5:157726670 A C 1.074050 -2.4187e-06
5:157736564 C T 1.675927 4.0245e-07
5:157740602 A G 0.600484 4.1638e-06
5:157744297 A G 0.079607 -2.7614e-05
5:157745474 T C 0.297853 -1.7061e-05
5:157746633 C T 0.742580 -1.3115e-05
5:157749359 C T 0.058779 2.7923e-05
5:157753184 G A 0.038366 -1.8386e-06
5:157757944 A G 0.108287 -2.0088e-05
5:157772584 T C 0.083934 -9.4917e-06
5:157778739 C T 0.044036 1.3057e-05
5:157783252 G A 0.025025 -6.4479e-06
5:157784183 G A 0.108281 -2.0277e-05
5:157788256 T C 0.050385 2.7358e-05
5:157801277 C T 0.051570 -1.5373e-05
5:157804380 C T 0.110715 -5.1212e-06
5:157804457 T C 0.703007 -4.8826e-05
5:157808889 A G 0.068552 -3.6851e-05
5:157810933 A G 0.026064 9.0700e-06
5:157814498 C T 0.066569 -6.5109e-06
5:157822886 C T 0.115496 3.9229e-05
5:157827386 A G 0.833119 -2.9639e-05
5:157832289 G A 0.048801 2.7278e-05
5:157844201 T C 0.028554 -2.0898e-05
5:157845402 T C 0.722873 -4.2291e-05
5:157850240 T G 0.603789 5.1812e-05
5:157855409 T C 0.044156 -4.1365e-05
5:157862971 G A 0.137266 1.9436e-06
5:157876623 T C 0.051274 -6.3450e-06
5:157877445 A G 0.054900 -1.3569e-05
5:157878160 G A 1.048324 -2.0703e-07
5:157883673 G T 0.050661 2.6486e-05
5:157884422 G A 0.086521 2.9253e-06
5:157892530 T C 1.475939 -8.5097e-06
5:157894177 G A 0.061210 2.1732e-05
5:157896169 C A 0.034941 2.2878e-05
5:157901746 A G 0.621835 -1.8378e-05
5:157917275 A G 1.318675 7.2840e-05
5:157920365 T C 0.104665 2.0000e-05
5:157925297 C T 0.828494 1.7442e-05
5:157928196 C T 0.424995 1.4165e-05
5:157938502 A C 0.693045 1.3723e-04
5:157945852 C T 0.049067 6.0673e-05
5:157946301 A C 0.561749 -7.7446e-06
5:157953220 G A 0.066806 1.9687e-05
5:157954078 C T 0.070019 -2.4102e-05
5:157957541 G A 0.784688 2.3916e-05
5:157963460 A G 0.048934 5.9242e-05
5:157973110 T C 0.201877 -6.2503e-06
5:157976697 A G 0.079526 4.3140e-06
5:157980051 A G 0.049038 6.9894e-05
5:157981067 A G 0.053498 2.4499e-05
5:157984552 G A 0.050748 8.7441e-06
5:158003262 T G 0.114519 -4.1970e-05
5:158018039 G A 0.049337 -2.9495e-05
5:158022688 C T 0.045669 5.4184e-05
5:158030622 T C 0.226351 6.1747e-05
5:158031495 A G 0.062012 4.5059e-05
5:158031710 T C 0.046328 2.1911e-05
5:158033707 C T 0.225812 -6.2832e-06
5:158034353 A C 0.147354 -2.0899e-05
5:158034381 A G 0.198515 1.9198e-06
5:158034460 T C 0.061878 5.2029e-05
5:158036356 T C 0.180390 9.1897e-06
5:158039316 G A 0.024172 -1.7531e-05
5:158041499 C A 1.562755 2.4351e-05
5:158047976 T C 0.047116 6.4793e-06
5:158049854 C T 0.916502 5.0456e-05
5:158051932 C T 0.279505 -1.1681e-05
5:158053186 G A 0.236273 -2.9854e-05
5:158059517 C T 0.344223 2.0739e-05
5:158059903 T C 0.062489 -4.6667e-06
5:158064697 T C 0.460359 1.5689e-05
5:158069215 G T 0.149977 1.7852e-05
5:158080512 T C 0.038538 9.5866e-06
5:158084468 C T 0.141505 -3.0729e-05
5:158086455 A G 1.094402 -6.4619e-05
5:158103389 T C 1.406129 -3.9416e-05
5:158104515 G A 0.438242 -3.6922e-05
5:158118546 A G 0.033695 -1.0218e-05
5:158127025 A C 0.039378 4.6126e-06
5:158145284 T C 1.633670 -4.6007e-05
5:158157221 A G 0.045253 -2.7340e-06
5:158161210 T C 0.878596 -4.7420e-05
5:158162106 A G 0.312953 -1.8832e-05
5:158163422 T G 0.030871 -2.3381e-05
5:158167192 G A 0.407478 -5.6324e-05
5:158182330 T C 0.436904 -3.1407e-05
5:158193049 A G 0.084882 -9.1132e-06
5:158203006 T C 0.194759 -5.3098e-06
5:158222866 C G 0.224598 3.5961e-05
5:158231990 A G 0.167033 -1.2165e-05
5:158232531 A G 0.048067 -3.0087e-06
5:158238980 G C 0.024769 -3.2859e-06
5:158242238 C T 1.851013 2.9427e-05
5:158256118 G A 1.208204 4.1925e-05
5:158279415 C T 0.094674 -9.9540e-07
5:158284985 T C 0.130868 7.2325e-06
```
